## Supplementary material for "Characterization of shared and ancestry-specific signals driving complex traits using multi-ancestry fine-mapping": susiex_nc1.cs80.snp

```
BP	SNP	PIP(CS1)	LogBF(CS1,Pop1)	LogBF(CS1,Pop2)
110398186	chr12:110398186:G:C	1.53982e-44	-0.954611	2.16749
110398516	chr12:110398516:T:C	3.02822e-44	1.8892	-1.03578e-09
110398891	chr12:110398891:G:T	3.14346e-46	-2.67863	-1.03578e-09
110399910	chr12:110399910:A:G	1.42511e-46	-2.67724	-0.792462
110399921	chr12:110399921:T:C	8.08361e-46	-1.06889e-09	-1.73411
110400225	chr12:110400225:C:T	7.48483e-46	-1.06889e-09	-1.81107
110400528	chr12:110400528:G:A	1.42466e-45	-1.06889e-09	-1.16743
110400588	chr12:110400588:A:ACT	4.9538e-47	-2.6605	-1.86588
110401789	chr12:110401789:T:A	9.5533e-45	-1.02699	1.76251
110402710	chr12:110402710:G:A	1.24057e-44	-0.944415	1.94121
110403402	chr12:110403402:A:G	3.14556e-46	-2.67796	-1.03578e-09
110403405	chr12:110403405:C:T	1.05145e-43	-1.06889e-09	3.13397
110403634	chr12:110403634:C:G	1.88017e-45	-1.06889e-09	-0.89
110404193	chr12:110404193:T:C	1.23688e-44	-1.00391	1.99772
110405095	chr12:110405095:C:T	8.80271e-46	-1.06889e-09	-1.64889
110405312	chr12:110405312:A:G	7.0439e-46	-1.06889e-09	-1.87179
110405656	chr12:110405656:A:G	6.96797e-46	-1.74768	-0.134943
110405688	chr12:110405688:C:T	8.6912e-45	-1.06889e-09	0.640946
110405861	chr12:110405861:C:T	1.22356e-45	-1.06889e-09	-1.3196
110405896	chr12:110405896:A:G	6.24384e-45	-1.28421	1.59444
110405990	chr12:110405990:A:G	2.17171e-45	-1.06889e-09	-0.745851
110406384	chr12:110406384:C:T	7.37829e-46	-1.75884	-0.0665692
110407115	chr12:110407115:C:G	1.7898e-44	-0.948045	2.31137
110407235	chr12:110407235:C:T	6.99105e-45	-1.2427	1.66597
110407821	chr12:110407821:G:A	3.14732e-46	-2.6774	-1.03578e-09
110407959	chr12:110407959:A:T	1.22116e-46	-1.7567	-1.86745
110409083	chr12:110409083:T:C	1.13365e-45	-1.06889e-09	-1.39592
110409164	chr12:110409164:G:A	7.48704e-45	-1.06889e-09	0.491808
110409367	chr12:110409367:G:A	3.64657e-45	-1.06889e-09	-0.227577
110409520	chr12:110409520:C:T	1.85546e-45	-1.06889e-09	-0.903235
110410054	chr12:110410054:A:G	3.12257e-44	-1.06889e-09	1.91988
110410133	chr12:110410133:A:C	3.72957e-45	-1.06889e-09	-0.205072
110410297	chr12:110410297:C:T	1.22424e-43	-1.06889e-09	3.28612
110411744	chr12:110411744:A:G	8.95487e-45	-1.38137	2.0522
110412086	chr12:110412086:T:A	3.25817e-46	-2.64278	-1.03578e-09
110412199	chr12:110412199:G:A	2.85435e-45	-1.06889e-09	-0.472519
110412210	chr12:110412210:T:C	1.46802e-44	-1.16934	2.33447
110412307	chr12:110412307:G:A	3.97914e-46	-2.44288	-1.03578e-09
110412616	chr12:110412616:G:A	7.14882e-46	-1.06889e-09	-1.857
110414028	chr12:110414028:A:G	1.06724e-43	-1.06889e-09	3.14888
110414246	chr12:110414246:G:A	3.30363e-46	-2.62893	-1.03578e-09
110414565	chr12:110414565:TGAGGCAGAAGAATGGCATGAACCTAG:T	3.00575e-46	-2.63811	-0.0853089
110414984	chr12:110414984:G:A	7.03896e-46	-1.06889e-09	-1.87249
110414987	chr12:110414987:C:T	7.23667e-46	-1.06889e-09	-1.84479
110415561	chr12:110415561:C:T	7.12083e-46	-1.06889e-09	-1.86093
110415870	chr12:110415870:C:T	6.61681e-46	-2.55902	0.624682
110417221	chr12:110417221:G:A	7.90795e-46	-1.06889e-09	-1.75608
110418068	chr12:110418068:T:A	9.61143e-44	3.04417	-1.03578e-09
110418319	chr12:110418319:C:T	1.13958e-45	-2.5543	1.16359
110418972	chr12:110418972:G:A	7.14647e-46	-1.06889e-09	-1.85733
110419039	chr12:110419039:C:T	8.71689e-46	-1.06889e-09	-1.65869
110419416	chr12:110419416:C:T	3.2916e-46	-2.63258	-1.03578e-09
110419519	chr12:110419519:C:T	8.91437e-46	-1.44628	-0.19
110419889	chr12:110419889:A:G	7.645e-45	-1.71526	2.22794
110419959	chr12:110419959:T:A	9.78688e-46	-1.06889e-09	-1.54291
110420161	chr12:110420161:G:A	1.29424e-46	-2.01875	-1.54728
110420233	chr12:110420233:G:A	7.14726e-46	-1.06889e-09	-1.85722
110421296	chr12:110421296:T:C	4.81645e-46	-2.02198	-0.229938
110421297	chr12:110421297:C:T	4.77393e-46	-2.01728	-0.243506
110421892	chr12:110421892:C:A	6.34595e-47	-2.62148	-1.65724
110423525	chr12:110423525:A:G	1.92134e-44	-1.07838	2.51262
110423678	chr12:110423678:G:A	1.04659e-43	-1.06889e-09	3.12934
110423840	chr12:110423840:AC:A	3.47193e-45	-1.06889e-09	-0.276653
110424468	chr12:110424468:C:G	8.27279e-46	-1.06889e-09	-1.71098
110424490	chr12:110424490:C:T	1.10375e-45	-1.06889e-09	-1.42265
110425279	chr12:110425279:T:A	7.48335e-46	-1.06889e-09	-1.81127
110425348	chr12:110425348:G:A	7.12045e-46	-1.06889e-09	-1.86098
110426281	chr12:110426281:G:A	1.20331e-45	-1.06889e-09	-1.33629
110426788	chr12:110426788:C:G	6.29881e-45	-1.26367	1.58266
110426973	chr12:110426973:T:C	7.07519e-46	-1.06889e-09	-1.86736
110427578	chr12:110427578:G:A	7.04643e-46	-1.06889e-09	-1.87143
110428089	chr12:110428089:T:C	1.9542e-45	-1.06889e-09	-0.851382
110428093	chr12:110428093:C:T	7.52247e-45	-1.06889e-09	0.496529
110428174	chr12:110428174:T:G	1.33163e-45	-1.23496	-1.03578e-09
110428415	chr12:110428415:C:T	1.04739e-43	-1.06889e-09	3.13011
110428738	chr12:110428738:C:A	1.05349e-45	-1.71198	0.242717
110429098	chr12:110429098:G:T	7.06985e-46	-1.06889e-09	-1.86811
110429348	chr12:110429348:G:T	7.07566e-46	-1.06889e-09	-1.86729
110430065	chr12:110430065:C:T	9.20883e-46	-1.06889e-09	-1.60379
110430415	chr12:110430415:T:C	1.70077e-44	-1.06889e-09	1.3123
110430662	chr12:110430662:T:C	1.08047e-43	-1.06889e-09	3.1612
110430667	chr12:110430667:A:G	9.58437e-44	-1.06889e-09	3.04135
110430790	chr12:110430790:T:C	1.01523e-43	-1.06889e-09	3.09892
110431244	chr12:110431244:C:A	1.2243e-45	-1.06889e-09	-1.319
110431305	chr12:110431305:G:A	8.62563e-46	-1.06889e-09	-1.66921
110432332	chr12:110432332:C:A	1.20122e-45	-1.06889e-09	-1.33802
110434148	chr12:110434148:G:A	2.81717e-45	-0.485631	-1.03578e-09
110434435	chr12:110434435:G:A	1.16857e-45	-1.06889e-09	-1.36558
110434530	chr12:110434530:A:G	2.30612e-44	-0.773906	2.39069
110435059	chr12:110435059:T:G	1.41664e-45	-1.06889e-09	-1.17308
110435446	chr12:110435446:T:C	3.13778e-44	-0.758989	2.68372
110436778	chr12:110436778:T:C	1.23092e-46	-2.02118	-1.59501
110438204	chr12:110438204:C:G	3.54497e-45	-1.00014	0.744309
110438351	chr12:110438351:A:G	3.24536e-46	-2.64672	-1.03578e-09
110438523	chr12:110438523:C:T	3.78288e-44	-1.08249	3.1942
110438581	chr12:110438581:G:C	3.17007e-46	-2.6702	-1.03578e-09
110438652	chr12:110438652:T:TA	1.24304e-45	-1.06889e-09	-1.30381
110438654	chr12:110438654:T:A	1.05765e-45	-1.06889e-09	-1.46531
110438655	chr12:110438655:T:A	4.83459e-45	-1.34295	1.39738
110438656	chr12:110438656:T:A	9.9296e-46	-1.06889e-09	-1.52843
110438657	chr12:110438657:T:A	6.6389e-46	-1.5283	-0.402706
110438780	chr12:110438780:A:G	1.78515e-44	-0.698795	2.05952
110439232	chr12:110439232:C:T	7.66065e-46	-1.06889e-09	-1.78785
110439700	chr12:110439700:G:A	1.35998e-44	-1.06889e-09	1.08869
110439877	chr12:110439877:A:G	1.91428e-44	-1.08931	2.51987
110440789	chr12:110440789:G:A	3.07314e-44	-1.06889e-09	1.90392
110440863	chr12:110440863:GAC:G	2.20478e-45	-0.730736	-1.03578e-09
110441308	chr12:110441308:T:C	1.58844e-44	-1.07931	2.32328
110441421	chr12:110441421:A:G	3.1344e-45	-1.27887	0.899947
110441847	chr12:110441847:A:G	3.19239e-46	-2.66318	-1.03578e-09
110442026	chr12:110442026:T:C	3.68433e-45	-1.90703	1.68976
110442163	chr12:110442163:A:G	2.31968e-44	-0.912685	2.53533
110442330	chr12:110442330:G:A	6.58132e-47	-2.65586	-1.58644
110442634	chr12:110442634:T:C	1.05797e-45	-1.06889e-09	-1.46501
110442808	chr12:110442808:G:T	1.11936e-46	-2.24436	-1.46683
110443141	chr12:110443141:T:C	1.17731e-45	-1.06889e-09	-1.35813
110443350	chr12:110443350:C:T	4.01032e-46	-2.43508	-1.03578e-09
110445921	chr12:110445921:C:A	1.1863e-45	-1.06889e-09	-1.35053
110445994	chr12:110445994:T:C	3.08826e-45	-0.903906	0.510147
110446008	chr12:110446008:C:T	4.02167e-46	-1.51449	-0.917764
110446575	chr12:110446575:A:G	3.11385e-44	-0.778683	2.69576
110446631	chr12:110446631:C:T	7.15526e-46	-1.06889e-09	-1.8561
110447441	chr12:110447441:G:A	3.29204e-46	-2.63244	-1.03578e-09
110447531	chr12:110447531:T:C	1.42518e-44	-1.21633	2.35185
110449564	chr12:110449564:A:G	1.34624e-45	-1.22405	-1.03578e-09
110449713	chr12:110449713:C:T	9.31507e-46	-1.06889e-09	-1.59232
110450652	chr12:110450652:G:C	8.30001e-46	-1.06889e-09	-1.70769
110451052	chr12:110451052:C:T	2.68533e-45	-1.98046	1.44689
110451267	chr12:110451267:A:G	1.36285e-44	-1.09466	2.18546
110451678	chr12:110451678:G:A	1.27962e-44	-1.1874	2.21519
110452444	chr12:110452444:C:T	3.27751e-46	-2.63687	-1.03578e-09
110453665	chr12:110453665:C:T	1.11117e-45	-1.06889e-09	-1.41595
110454339	chr12:110454339:T:C	3.17203e-45	1.27915	-1.64614
110454451	chr12:110454451:C:G	8.16341e-46	-1.06889e-09	-1.72429
110454514	chr12:110454514:G:A	8.74621e-46	-1.06889e-09	-1.65533
110454644	chr12:110454644:A:G	1.23432e-44	-0.988643	1.98038
110456752	chr12:110456752:G:A	4.39172e-45	-1.69282	1.65118
110457061	chr12:110457061:T:C	7.46945e-46	-1.06889e-09	-1.81313
110458205	chr12:110458205:G:GC	7.14535e-46	-1.06889e-09	-1.85749
110458809	chr12:110458809:C:T	7.81101e-46	-1.06889e-09	-1.76842
110459397	chr12:110459397:T:C	6.66062e-45	-1.13947	1.51432
110459877	chr12:110459877:T:C	7.10562e-46	-1.06889e-09	-1.86306
110460858	chr12:110460858:G:A	8.46575e-46	-1.06889e-09	-1.68792
110461108	chr12:110461108:C:T	4.45496e-44	2.27524	-1.03578e-09
110461782	chr12:110461782:C:T	1.50964e-46	-2.67644	-0.73564
110462017	chr12:110462017:T:C	3.41258e-46	-2.59648	-1.03578e-09
110462108	chr12:110462108:A:G	1.75155e-44	-0.946074	2.2878
110462123	chr12:110462123:G:C	6.07014e-45	-1.06889e-09	0.282017
110462858	chr12:110462858:G:A	9.85021e-46	-1.06889e-09	-1.53646
110462915	chr12:110462915:C:T	7.14265e-46	-1.85787	-1.03578e-09
110463521	chr12:110463521:A:G	1.40152e-45	-0.846986	-0.336819
110463534	chr12:110463534:C:T	1.3599e-45	-1.21395	-1.03578e-09
110463667	chr12:110463667:C:T	5.09887e-46	-2.19493	-1.03578e-09
110463744	chr12:110463744:C:T	3.45038e-46	-2.58547	-1.03578e-09
110463886	chr12:110463886:A:C	8.2476e-45	-1.05771	1.64627
110463953	chr12:110463953:A:G	1.54125e-45	-1.01575	-0.0730156
110464148	chr12:110464148:G:C	1.62067e-45	-1.03853	-1.03578e-09
110464654	chr12:110464654:G:A	2.42567e-44	-1.06889e-09	1.66733
110464758	chr12:110464758:G:A	3.81416e-45	-1.16673	0.984086
110465420	chr12:110465420:C:T	7.10752e-46	-1.06889e-09	-1.8628
110465575	chr12:110465575:G:C	1.20568e-45	-2.01034	0.676025
110466270	chr12:110466270:A:G	4.85109e-47	-2.67706	-1.87027
110467900	chr12:110467900:T:C	1.15235e-45	-1.06889e-09	-1.37956
110468064	chr12:110468064:G:A	4.83039e-47	-2.67914	-1.87247
110469139	chr12:110469139:G:A	1.23049e-45	-1.06889e-09	-1.31396
110469186	chr12:110469186:G:T	7.72483e-46	-1.06889e-09	-1.77951
110469768	chr12:110469768:C:G	1.99204e-45	-1.97024	1.13804
110470449	chr12:110470449:A:C	5.33125e-47	-2.64095	-1.812
110470605	chr12:110470605:G:T	6.80489e-44	-1.06889e-09	2.69886
110471012	chr12:110471012:G:A	1.56657e-46	-2.67328	-0.701781
110471374	chr12:110471374:T:C	7.19091e-45	-1.01938	1.47084
110471973	chr12:110471973:T:C	1.06554e-46	-2.29448	-1.46598
110472474	chr12:110472474:G:A	7.6508e-46	-1.75951	-0.0296259
110472603	chr12:110472603:A:G	7.29444e-46	-1.06889e-09	-1.83684
110473434	chr12:110473434:G:A	7.25167e-45	-1.00787	1.46774
110473502	chr12:110473502:A:C	1.71945e-45	-1.06889e-09	-0.97936
110474076	chr12:110474076:A:G	7.45303e-44	-1.06889e-09	2.78984
110474759	chr12:110474759:TG:T	3.35767e-46	-2.6127	-1.03578e-09
110475049	chr12:110475049:A:G	1.64384e-45	-1.06889e-09	-1.02433
110476568	chr12:110476568:C:T	8.60303e-46	-1.72677	0.0549369
110476893	chr12:110476893:G:A	8.66009e-47	-2.10802	-1.85979
110477426	chr12:110477426:T:C	1.64031e-46	-2.67863	-0.650437
110477845	chr12:110477845:C:G	3.17194e-46	-2.66961	-1.03578e-09
110478953	chr12:110478953:CCGAGGCGGGTGGATCA:C	1.39448e-45	-1.06889e-09	-1.18884
110479045	chr12:110479045:C:T	3.41195e-46	-2.59666	-1.03578e-09
110479150	chr12:110479150:C:T	7.26214e-46	-1.06889e-09	-1.84128
110479567	chr12:110479567:A:G	9.49216e-46	-1.19855	-0.374939
110479884	chr12:110479884:A:G	1.76543e-45	-1.06889e-09	-0.95297
110479887	chr12:110479887:A:G	1.32579e-45	-1.23936	-1.03578e-09
110480450	chr12:110480450:G:A	1.40784e-45	-1.17931	-1.03578e-09
110480759	chr12:110480759:G:A	8.15217e-46	-1.7852	0.0595324
110480916	chr12:110480916:T:G	4.74883e-45	-1.36462	1.40115
110481053	chr12:110481053:A:T	3.24802e-46	-2.6459	-1.03578e-09
110482377	chr12:110482377:C:T	3.68966e-45	-1.46211	1.24628
110483838	chr12:110483838:C:CA	2.07539e-45	-1.06889e-09	-0.791216
110484005	chr12:110484005:C:T	8.90758e-46	-1.06889e-09	-1.63705
110484531	chr12:110484531:C:T	9.16454e-46	-1.06889e-09	-1.60861
110484845	chr12:110484845:C:T	7.48064e-44	-1.06889e-09	2.79354
110484937	chr12:110484937:T:C	4.13116e-45	-0.102807	-1.03578e-09
110485124	chr12:110485124:G:T	6.62812e-47	-2.62837	-1.60684
110485290	chr12:110485290:A:G	1.62929e-45	-1.06889e-09	-1.03322
110485696	chr12:110485696:G:A	7.83624e-46	-1.06889e-09	-1.76519
110486196	chr12:110486196:C:T	1.82413e-45	-1.63577	0.71551
110487268	chr12:110487268:T:A	1.0088e-44	-1.06889e-09	0.789978
110488454	chr12:110488454:T:A	3.22379e-46	-2.65339	-1.03578e-09
110488714	chr12:110488714:T:C	3.49638e-46	-2.57222	-1.03578e-09
110489435	chr12:110489435:C:T	7.48458e-46	-1.06889e-09	-1.8111
110489719	chr12:110489719:A:G	1.223e-45	-1.06889e-09	-1.32006
110489928	chr12:110489928:C:G	3.15756e-46	-2.67415	-1.03578e-09
110490077	chr12:110490077:A:G	3.23725e-46	-2.64923	-1.03578e-09
110490423	chr12:110490423:G:A	7.04665e-46	-1.06889e-09	-1.8714
110490643	chr12:110490643:A:G	3.7795e-46	-0.787117	-1.70724
110490863	chr12:110490863:T:C	3.22766e-46	-2.65219	-1.03578e-09
110490914	chr12:110490914:A:G	9.01608e-46	-1.06889e-09	-1.62494
110490947	chr12:110490947:T:A	8.22135e-46	-1.06889e-09	-1.71722
110490966	chr12:110490966:T:C	3.15097e-46	-2.67624	-1.03578e-09
110491456	chr12:110491456:C:T	3.00653e-45	-1.72793	1.30735
110493249	chr12:110493249:C:T	7.17337e-45	-1.30525	1.75426
110493406	chr12:110493406:C:T	7.50084e-44	-1.06889e-09	2.79624
110495348	chr12:110495348:A:C	7.6182e-46	-1.06889e-09	-1.79341
110496277	chr12:110496277:C:A	7.23182e-46	-1.06889e-09	-1.84546
110497470	chr12:110497470:G:A	1.05827e-43	-1.06889e-09	3.14044
110498602	chr12:110498602:G:A	1.04454e-43	-1.06889e-09	3.12738
110498759	chr12:110498759:T:C	1.10659e-46	-2.25717	-1.46549
110499832	chr12:110499832:C:A	1.09531e-45	-1.06889e-09	-1.43033
110500013	chr12:110500013:G:C	1.09313e-44	-0.974769	1.84504
110500838	chr12:110500838:G:T	3.14852e-46	-2.67702	-1.03578e-09
110500841	chr12:110500841:T:TTGCCCCA	7.11753e-46	-1.06889e-09	-1.86139
110501616	chr12:110501616:T:C	4.87829e-47	-2.67524	-1.8665
110502080	chr12:110502080:C:A	7.294e-46	-1.06889e-09	-1.8369
110502698	chr12:110502698:A:G	2.18831e-44	-1.06889e-09	1.56435
110502835	chr12:110502835:A:G	1.08267e-45	-1.06889e-09	-1.44193
110502943	chr12:110502943:C:T	1.17084e-45	-1.56728	0.203644
110503112	chr12:110503112:G:T	1.15467e-45	-1.06889e-09	-1.37755
110503534	chr12:110503534:G:GC	1.19037e-44	-1.01732	1.97281
110503920	chr12:110503920:A:T	3.26606e-46	-2.64037	-1.03578e-09
110504074	chr12:110504074:G:C	7.05406e-46	-1.06889e-09	-1.87035
110504106	chr12:110504106:A:G	7.56855e-44	-1.06889e-09	2.80522
110504253	chr12:110504253:G:C	8.03352e-46	-1.06889e-09	-1.74033
110504400	chr12:110504400:T:C	9.72847e-47	-2.04319	-1.80829
110504872	chr12:110504872:G:A	8.92182e-45	-1.06889e-09	0.667135
110505279	chr12:110505279:T:C	9.36365e-46	-1.58711	-1.03578e-09
110505484	chr12:110505484:T:C	2.48271e-45	-0.612014	-1.03578e-09
110506494	chr12:110506494:G:C	5.55597e-47	-2.66049	-1.75117
110507096	chr12:110507096:G:A	7.39346e-46	-1.06889e-09	-1.82335
110507455	chr12:110507455:G:A	1.17011e-45	-1.06889e-09	-1.36427
110507571	chr12:110507571:T:C	1.35241e-45	-1.21948	-1.03578e-09
110508219	chr12:110508219:G:A	2.30449e-44	-1.06889e-09	1.61608
110508316	chr12:110508316:G:A	7.55783e-45	-1.29822	1.79944
110509380	chr12:110509380:T:C	1.11285e-44	-1.05055	1.93869
110509978	chr12:110509978:G:A	7.5005e-45	-1.28326	1.77686
110510826	chr12:110510826:C:T	8.74657e-44	-1.06889e-09	2.94988
110511101	chr12:110511101:A:G	6.28869e-47	-2.52157	-1.76621
110512404	chr12:110512404:C:T	7.94735e-46	-1.06889e-09	-1.75111
110512571	chr12:110512571:T:C	2.26186e-45	-2.04226	1.33708
110512860	chr12:110512860:C:T	8.02038e-46	-1.06889e-09	-1.74196
110513494	chr12:110513494:A:G	1.20413e-45	-1.06889e-09	-1.3356
110514475	chr12:110514475:G:T	1.20576e-45	-1.06889e-09	-1.33425
110514578	chr12:110514578:A:G	1.54943e-45	-1.08348	-1.03578e-09
110515415	chr12:110515415:T:C	1.26518e-44	-1.09778	2.11422
110516192	chr12:110516192:A:C	1.25631e-45	-1.06889e-09	-1.29319
110516769	chr12:110516769:C:T	1.2747e-45	-1.06889e-09	-1.27865
110517384	chr12:110517384:G:A	3.27164e-45	-1.06889e-09	-0.336073
110517879	chr12:110517879:G:A	2.21625e-44	-1.06889e-09	1.57704
110518047	chr12:110518047:C:T	1.81666e-44	-1.06889e-09	1.37822
110518079	chr12:110518079:A:T	4.96253e-47	-2.66133	-1.86329
110518097	chr12:110518097:A:G	3.36433e-46	-2.61072	-1.03578e-09
110518565	chr12:110518565:G:A	9.19405e-45	-1.25226	1.94945
110519069	chr12:110519069:A:C	2.39582e-45	-0.647641	-1.03578e-09
110519244	chr12:110519244:C:T	1.94893e-44	-1.06889e-09	1.4485
110519355	chr12:110519355:C:T	8.48864e-45	-1.28373	1.90109
110519411	chr12:110519411:TG:T	4.51823e-45	-1.23047	1.21722
110519858	chr12:110519858:G:A	7.48358e-46	-1.06889e-09	-1.81124
110521473	chr12:110521473:A:G	8.07003e-46	-1.06889e-09	-1.73579
110521487	chr12:110521487:A:G	3.0723e-45	-0.398938	-1.03578e-09
110521836	chr12:110521836:G:A	7.08988e-46	-1.06889e-09	-1.86528
110521845	chr12:110521845:C:T	1.18928e-45	-1.06889e-09	-1.34802
110522236	chr12:110522236:T:C	8.11067e-46	-1.06889e-09	-1.73077
110523260	chr12:110523260:C:A	7.21586e-46	-1.06889e-09	-1.84767
110523277	chr12:110523277:C:T	1.74425e-45	-1.01861	0.053571
110523318	chr12:110523318:T:C	1.08195e-44	-1.18254	2.04252
110524264	chr12:110524264:G:T	3.27843e-46	-2.63658	-1.03578e-09
110524635	chr12:110524635:C:T	7.68004e-46	-1.06889e-09	-1.78533
110524897	chr12:110524897:C:A	6.41989e-45	-1.31023	1.64827
110525134	chr12:110525134:T:C	1.762e-45	-0.948645	-0.00627281
110525650	chr12:110525650:A:G	1.21951e-45	-1.06889e-09	-1.32291
110525791	chr12:110525791:A:G	5.50925e-46	-2.11752	-1.03578e-09
110525803	chr12:110525803:A:G	1.19658e-44	-0.975363	1.93605
110526371	chr12:110526371:T:G	7.38452e-46	-1.06889e-09	-1.82456
110526781	chr12:110526781:C:T	1.1617e-45	-1.06889e-09	-1.37148
110527943	chr12:110527943:G:T	1.2221e-45	-1.06889e-09	-1.32079
110528247	chr12:110528247:GGA:G	9.72327e-45	-1.06889e-09	0.753157
110528372	chr12:110528372:G:T	9.30435e-47	-2.07083	-1.82522
110528925	chr12:110528925:A:T	1.05954e-45	-1.76937	0.30584
110529286	chr12:110529286:G:A	6.84185e-45	-1.30565	1.70735
110529556	chr12:110529556:G:T	7.37111e-46	-1.06889e-09	-1.82638
110529603	chr12:110529603:G:C	4.08024e-46	-2.41779	-1.03578e-09
110529847	chr12:110529847:G:T	1.08839e-45	-1.76266	0.325999
110530078	chr12:110530078:C:G	3.29169e-45	-1.06889e-09	-0.329964
110530314	chr12:110530314:A:G	1.26916e-44	-0.995953	2.01553
110530341	chr12:110530341:G:A	3.3148e-46	-2.62555	-1.03578e-09
110530375	chr12:110530375:TAATG:T	7.49789e-45	-1.29123	1.78449
110530920	chr12:110530920:T:G	7.19332e-46	-1.06889e-09	-1.8508
110532214	chr12:110532214:T:G	7.23634e-46	-1.06889e-09	-1.84484
110532652	chr12:110532652:A:G	1.13895e-45	-1.74767	0.35641
110532774	chr12:110532774:C:A	7.36337e-46	-1.06889e-09	-1.82743
110533635	chr12:110533635:TAC:T	7.37524e-46	-1.06889e-09	-1.82582
110533861	chr12:110533861:C:T	7.8136e-45	-1.36906	1.90356
110534160	chr12:110534160:T:C	7.63756e-46	-1.06889e-09	-1.79087
110536041	chr12:110536041:A:C	6.03918e-47	-2.61619	-1.71207
110537007	chr12:110537007:TGAAAG:T	8.0755e-46	-1.06889e-09	-1.73512
110537870	chr12:110537870:T:C	4.9294e-47	-2.66071	-1.87061
110539981	chr12:110539981:G:T	2.23353e-44	-1.06889e-09	1.5848
110540877	chr12:110540877:G:A	9.97081e-47	-2.04211	-1.78476
110541734	chr12:110541734:C:T	2.08356e-46	-2.67086	-0.419009
110542014	chr12:110542014:C:T	2.89442e-45	-0.458581	-1.03578e-09
110542364	chr12:110542364:G:A	7.20909e-46	-1.06889e-09	-1.84861
110543777	chr12:110543777:C:T	8.94513e-46	-1.06889e-09	-1.63284
110544933	chr12:110544933:T:C	7.38768e-46	-1.06889e-09	-1.82414
110545843	chr12:110545843:G:A	7.40112e-46	-1.06889e-09	-1.82232
110547027	chr12:110547027:T:C	7.3886e-46	-1.06889e-09	-1.82401
110547637	chr12:110547637:C:A	1.07017e-44	-1.11947	1.96851
110548388	chr12:110548388:G:A	7.20943e-46	-1.06889e-09	-1.84856
110548428	chr12:110548428:C:T	4.82098e-46	-2.25097	-1.03578e-09
110548460	chr12:110548460:C:T	7.14434e-46	-1.06889e-09	-1.85763
110548724	chr12:110548724:G:A	1.22292e-45	-1.06889e-09	-1.32013
110548745	chr12:110548745:G:A	7.62745e-46	-1.06889e-09	-1.7922
110548943	chr12:110548943:A:C	7.33744e-46	-1.06889e-09	-1.83096
110549390	chr12:110549390:CCTAA:C	7.3623e-46	-1.06889e-09	-1.82758
110549877	chr12:110549877:G:T	7.78056e-46	-1.06889e-09	-1.77232
110550063	chr12:110550063:G:A	3.89892e-46	-2.46325	-1.03578e-09
110551081	chr12:110551081:C:A	1.49279e-45	-0.685798	-0.434922
110551574	chr12:110551574:C:T	9.52914e-46	-1.5696	-1.03578e-09
110552074	chr12:110552074:T:C	1.08114e-45	-1.06889e-09	-1.44334
110552714	chr12:110552714:A:T	1.13025e-45	-1.06889e-09	-1.39893
110553039	chr12:110553039:T:A	7.40367e-46	-1.06889e-09	-1.82197
110553707	chr12:110553707:T:C	8.50514e-46	-1.68328	-1.03578e-09
110554127	chr12:110554127:A:G	9.77354e-46	-1.54427	-1.03578e-09
110555377	chr12:110555377:G:A	1.07898e-45	-1.06889e-09	-1.44535
110555986	chr12:110555986:G:A	1.90999e-45	-1.71877	0.8445
110556263	chr12:110556263:T:C	2.03846e-46	-1.38109	-1.73066
110556422	chr12:110556422:T:C	7.20231e-46	-1.06889e-09	-1.84955
110556572	chr12:110556572:A:G	7.71478e-46	-1.06889e-09	-1.78081
110556737	chr12:110556737:A:G	7.15309e-46	-1.06889e-09	-1.85641
110557437	chr12:110557437:G:A	7.20771e-46	-1.06889e-09	-1.8488
110557526	chr12:110557526:C:T	1.17413e-45	-1.06889e-09	-1.36084
110557641	chr12:110557641:T:C	7.52335e-44	-1.06889e-09	2.79923
110558404	chr12:110558404:A:G	7.85933e-46	-1.06889e-09	-1.76225
110558458	chr12:110558458:T:G	1.14176e-44	2.6493	-1.73551
110558680	chr12:110558680:C:T	1.23106e-45	-1.57166	0.258175
110558896	chr12:110558896:G:A	1.24234e-45	-1.06889e-09	-1.30437
110559083	chr12:110559083:G:A	7.71583e-46	-1.06889e-09	-1.78068
110559688	chr12:110559688:T:C	1.07095e-45	-1.83321	0.38039
110560046	chr12:110560046:C:T	4.63097e-46	-2.29118	-1.03578e-09
110561227	chr12:110561227:G:A	1.42028e-44	-1.0808	2.21288
110562623	chr12:110562623:T:C	7.66222e-44	-1.06889e-09	2.81752
110563398	chr12:110563398:C:A	7.53756e-44	-1.06889e-09	2.80112
110563480	chr12:110563480:T:C	7.90852e-46	-1.06889e-09	-1.75601
110563651	chr12:110563651:G:A	9.19482e-46	-1.06889e-09	-1.60531
110564802	chr12:110564802:CACGTATATGTATATGTGTATATATACATACACGTTATATATATAT:C	1.48224e-45	-1.69072	0.562914
110565064	chr12:110565064:C:T	7.1732e-46	-1.06889e-09	-1.8536
110565153	chr12:110565153:C:A	7.46618e-47	-2.62602	-1.49013
110565437	chr12:110565437:G:C	1.21375e-45	-1.06889e-09	-1.32765
110565652	chr12:110565652:C:T	1.20683e-44	-1.07352	2.04274
110566089	chr12:110566089:C:G	8.81618e-45	-1.06889e-09	0.655223
110566564	chr12:110566564:C:G	7.13498e-46	-1.06889e-09	-1.85894
110567092	chr12:110567092:T:C	3.06306e-44	-1.06889e-09	1.90063
110568377	chr12:110568377:T:C	5.52946e-45	-0.685706	0.874431
110568570	chr12:110568570:C:T	7.15154e-46	-1.06889e-09	-1.85662
110569474	chr12:110569474:G:A	1.95967e-46	-2.66867	-0.482502
110570098	chr12:110570098:G:A	2.37827e-45	-0.396929	-0.258063
110570574	chr12:110570574:A:G	6.90446e-45	-1.06889e-09	0.410803
110571129	chr12:110571129:G:A	7.06159e-46	-1.06889e-09	-1.86928
110571762	chr12:110571762:T:C	7.256e-46	-1.06889e-09	-1.84212
110572237	chr12:110572237:A:G	7.95302e-46	-1.7504	-1.03578e-09
110572554	chr12:110572554:G:A	2.7629e-45	-1.06889e-09	-0.505083
110572837	chr12:110572837:T:G	3.35535e-46	-0.88402	-1.72937
110574962	chr12:110574962:A:T	1.42818e-45	-1.16496	-1.03578e-09
110575140	chr12:110575140:T:C	7.19335e-46	-1.06889e-09	-1.85079
110575985	chr12:110575985:C:G	2.62978e-46	-1.21546	-1.64159
110577316	chr12:110577316:A:G	1.45916e-46	-2.67819	-0.767897
110578171	chr12:110578171:A:G	7.14716e-46	-1.06889e-09	-1.85723
110578482	chr12:110578482:C:T	9.43937e-47	-2.05802	-1.82363
110578647	chr12:110578647:T:C	1.13941e-45	-1.06889e-09	-1.39085
110578825	chr12:110578825:T:G	6.51524e-47	-2.53839	-1.714
110578893	chr12:110578893:C:T	9.9704e-45	2.44286	-1.66461
110578993	chr12:110578993:C:T	7.34655e-46	-1.06889e-09	-1.82972
110579252	chr12:110579252:G:C	1.55331e-45	-1.06889e-09	-1.08097
110579400	chr12:110579400:C:T	1.58364e-45	-1.06164	-1.03578e-09
110579802	chr12:110579802:T:C	3.38381e-43	-0.921088	5.22389
110579885	chr12:110579885:C:T	7.71235e-44	-1.06889e-09	2.82404
110579998	chr12:110579998:A:T	8.8456e-46	-1.06889e-09	-1.64403
110580362	chr12:110580362:G:A	1.02593e-46	-2.29103	-1.50732
110580923	chr12:110580923:T:A	7.27086e-46	-1.06889e-09	-1.84008
110581113	chr12:110581113:C:A	4.28413e-46	-2.36903	-1.03578e-09
110581353	chr12:110581353:G:T	1.20906e-45	-1.06889e-09	-1.33152
110581851	chr12:110581851:T:C	5.49784e-45	-1.06889e-09	0.18299
110582097	chr12:110582097:A:G	7.628e-46	-1.06889e-09	-1.79212
110582374	chr12:110582374:T:C	9.80811e-46	-1.82642	0.285681
110583165	chr12:110583165:G:A	7.60382e-46	-1.06889e-09	-1.7953
110584355	chr12:110584355:G:A	6.66884e-47	-2.52242	-1.70667
110584702	chr12:110584702:G:A	7.26228e-46	-1.06889e-09	-1.84126
110585999	chr12:110585999:T:A	7.38625e-46	-1.06889e-09	-1.82433
110586557	chr12:110586557:G:A	1.08508e-45	-1.43971	-1.03578e-09
110586799	chr12:110586799:G:A	5.28413e-47	-2.6	-1.86182
110587598	chr12:110587598:T:C	7.51928e-44	-1.06889e-09	2.79869
110587800	chr12:110587800:G:A	2.20865e-43	3.87619	-1.03578e-09
110588129	chr12:110588129:G:A	7.17054e-46	-1.06889e-09	-1.85397
110588815	chr12:110588815:C:T	5.11351e-45	0.110521	-1.03578e-09
110588979	chr12:110588979:C:T	9.31781e-46	-1.9085	0.316476
110589293	chr12:110589293:G:A	8.32947e-47	-2.52052	-1.48622
110589965	chr12:110589965:C:T	3.27067e-46	-2.63895	-1.03578e-09
110592685	chr12:110592685:C:A	3.2411e-46	-2.64804	-1.03578e-09
110593700	chr12:110593700:T:C	7.52008e-46	-1.06889e-09	-1.80637
110594042	chr12:110594042:A:C	2.68279e-45	-0.111358	-0.42315
110594500	chr12:110594500:G:A	9.50977e-46	-1.79613	0.224496
110596873	chr12:110596873:A:G	9.48175e-46	-1.06889e-09	-1.57458
110596925	chr12:110596925:C:T	1.68097e-46	-2.65941	-0.645168
110597414	chr12:110597414:T:C	7.63831e-44	-1.06889e-09	2.8144
110599356	chr12:110599356:G:T	2.72677e-44	-1.06889e-09	1.78434
110599539	chr12:110599539:G:A	1.0579e-44	2.57186	-1.73435
110600774	chr12:110600774:G:A	3.03631e-45	-0.410721	-1.03578e-09
110600981	chr12:110600981:C:A	1.01561e-45	-1.06889e-09	-1.50588
110601022	chr12:110601022:T:C	7.14592e-46	-1.06889e-09	-1.85741
110601067	chr12:110601067:C:T	1.12576e-45	-1.06889e-09	-1.40291
110601894	chr12:110601894:G:A	7.20246e-46	-1.06889e-09	-1.84953
110603117	chr12:110603117:G:A	1.03607e-45	-1.06889e-09	-1.48593
110603615	chr12:110603615:G:T	1.41425e-45	-1.06889e-09	-1.17477
110603656	chr12:110603656:A:G	7.63136e-46	-1.06889e-09	-1.79168
110603870	chr12:110603870:G:A	7.53559e-44	-1.06889e-09	2.80086
110604229	chr12:110604229:C:G	7.38986e-46	-1.06889e-09	-1.82384
110604985	chr12:110604985:G:A	7.22098e-46	-1.06889e-09	-1.84696
110605647	chr12:110605647:C:T	8.52622e-46	-1.06889e-09	-1.6808
110606076	chr12:110606076:T:C	7.78105e-46	-1.06889e-09	-1.77226
110606875	chr12:110606875:T:C	7.10613e-46	-1.06889e-09	-1.86299
110606988	chr12:110606988:G:A	1.01195e-46	-2.00969	-1.80238
110608093	chr12:110608093:T:C	1.57873e-44	-0.938495	2.17634
110608391	chr12:110608391:G:T	1.79772e-45	-1.77124	0.836398
110608668	chr12:110608668:G:C	5.87894e-44	-1.06889e-09	2.5526
110609252	chr12:110609252:T:C	1.01868e-45	-1.06889e-09	-1.50286
110609634	chr12:110609634:C:T	3.40806e-46	-2.59781	-1.03578e-09
110609819	chr12:110609819:A:G	7.66651e-46	-1.06889e-09	-1.78709
110610242	chr12:110610242:C:T	4.85574e-46	-0.71045	-1.53334
110611643	chr12:110611643:T:C	1.01893e-44	-1.06889e-09	0.799973
110611888	chr12:110611888:G:A	9.47422e-47	-2.07104	-1.80692
110612451	chr12:110612451:T:C	8.22161e-44	-1.06889e-09	2.88799
110612695	chr12:110612695:C:T	3.24433e-46	-2.64704	-1.03578e-09
110613497	chr12:110613497:G:C	8.70884e-46	-1.06889e-09	-1.65961
110614660	chr12:110614660:T:A	1.83453e-45	-1.16688	0.252302
110615449	chr12:110615449:C:T	1.3094e-45	-1.06889e-09	-1.2518
110615511	chr12:110615511:C:T	3.25988e-46	-1.70258	-0.939683
110615698	chr12:110615698:G:A	7.53499e-44	-1.06889e-09	2.80078
110616650	chr12:110616650:C:G	9.1534e-47	-2.09439	-1.81802
110616753	chr12:110616753:G:A	1.29178e-45	-1.06889e-09	-1.26534
110616786	chr12:110616786:G:C	2.33692e-45	-0.353696	-0.318837
110618016	chr12:110618016:A:G	7.156e-46	-1.06889e-09	-1.856
110619787	chr12:110619787:C:T	1.29172e-45	-1.06889e-09	-1.26539
110620002	chr12:110620002:G:T	2.24042e-44	-1.06889e-09	1.58788
110620091	chr12:110620091:C:T	7.3688e-46	-0.247088	-1.57961
110621394	chr12:110621394:T:C	2.01264e-45	-1.55809	0.736173
110622143	chr12:110622143:AT:A	7.03769e-46	-1.06889e-09	-1.87267
110622428	chr12:110622428:G:A	7.16602e-46	-1.06889e-09	-1.8546
110623059	chr12:110623059:G:T	4.21292e-46	-2.3858	-1.03578e-09
110623847	chr12:110623847:A:G	1.31258e-44	-1.01002	2.06324
110624599	chr12:110624599:T:G	7.55727e-46	-1.06889e-09	-1.80144
110624847	chr12:110624847:G:A	7.11323e-46	-1.06889e-09	-1.86199
110625047	chr12:110625047:C:T	9.42234e-46	-1.96209	0.381227
110625372	chr12:110625372:C:T	9.32803e-46	-1.06889e-09	-1.59093
110626801	chr12:110626801:G:A	8.95661e-45	-1.06889e-09	0.671027
110627607	chr12:110627607:T:C	7.52447e-46	-1.06889e-09	-1.80579
110629646	chr12:110629646:G:A	1.13317e-45	-1.06889e-09	-1.39634
110630087	chr12:110630087:A:G	7.18051e-46	-1.06889e-09	-1.85258
110630291	chr12:110630291:C:T	7.00426e-45	-1.23042	1.65557
110630831	chr12:110630831:C:T	1.4802e-45	-1.06889e-09	-1.12919
110630868	chr12:110630868:C:T	4.62496e-45	-1.06889e-09	0.0101023
110632019	chr12:110632019:A:G	2.01855e-44	-1.06889e-09	1.4836
110632364	chr12:110632364:G:C	7.41404e-45	-1.16175	1.64377
110632744	chr12:110632744:C:T	1.74435e-46	-2.66975	-0.597816
110632765	chr12:110632765:G:A	9.91034e-46	-1.53037	-1.03578e-09
110633321	chr12:110633321:T:A	3.31669e-46	-0.909238	-1.71574
110633743	chr12:110633743:C:T	7.7617e-46	-1.77475	-1.03578e-09
110634847	chr12:110634847:A:G	1.57521e-45	-1.06889e-09	-1.06698
110635014	chr12:110635014:T:C	7.13955e-46	-1.06889e-09	-1.8583
110635393	chr12:110635393:C:T	9.37283e-46	-1.06889e-09	-1.58614
110635442	chr12:110635442:C:G	1.45605e-45	-1.06889e-09	-1.14564
110635471	chr12:110635471:C:A	1.70036e-45	-0.540513	-0.450009
110636898	chr12:110636898:A:C	5.32324e-47	-2.62698	-1.82747
110638018	chr12:110638018:C:T	6.32165e-47	-2.5562	-1.72635
110638102	chr12:110638102:C:CT	8.78582e-45	-1.17038	1.82216
110638692	chr12:110638692:T:C	7.05917e-46	-1.06889e-09	-1.86962
110639176	chr12:110639176:T:C	7.1071e-46	-1.06889e-09	-1.86286
110640433	chr12:110640433:C:T	9.0166e-46	-1.06889e-09	-1.62488
110641990	chr12:110641990:C:T	2.8042e-44	-1.06889e-09	1.81234
110643392	chr12:110643392:A:G	2.00052e-45	-0.16945	-0.658507
110643744	chr12:110643744:G:A	3.14093e-45	1.40434	-1.78118
110643793	chr12:110643793:C:T	8.93618e-47	-2.12878	-1.80765
110644205	chr12:110644205:C:G	6.42409e-45	-1.06889e-09	0.338691
110644337	chr12:110644337:C:T	1.07605e-46	-2.6313	-1.11935
110644707	chr12:110644707:C:T	7.05115e-46	-1.06889e-09	-1.87076
110645279	chr12:110645279:G:T	6.01465e-47	-2.58228	-1.75006
110645753	chr12:110645753:G:A	7.03599e-46	-1.06889e-09	-1.87291
110645935	chr12:110645935:C:T	1.63313e-45	-1.06889e-09	-1.03086
110646048	chr12:110646048:C:G	7.70748e-45	-1.06889e-09	0.520826
110646163	chr12:110646163:A:G	1.51223e-45	-1.06889e-09	-1.10778
110646175	chr12:110646175:G:A	9.19872e-46	-1.80538	0.200498
110646349	chr12:110646349:T:C	7.41403e-46	-1.06889e-09	-1.82058
110646735	chr12:110646735:G:A	1.12434e-44	-0.850326	1.74874
110648075	chr12:110648075:A:G	1.16777e-44	-1.01817	1.95449
110648119	chr12:110648119:C:T	3.32132e-46	-2.62359	-1.03578e-09
110648180	chr12:110648180:A:G	5.33523e-47	-2.66985	-1.78235
110648428	chr12:110648428:T:C	1.24091e-45	-1.06889e-09	-1.30552
110648644	chr12:110648644:T:A	8.39092e-45	-1.13192	1.7377
110651743	chr12:110651743:C:A	7.2034e-44	-1.06889e-09	2.75577
110652446	chr12:110652446:A:G	7.34005e-46	-1.06889e-09	-1.8306
110653703	chr12:110653703:G:A	7.37566e-46	-1.06889e-09	-1.82577
110654005	chr12:110654005:G:A	5.54318e-46	-2.11138	-1.03578e-09
110654019	chr12:110654019:G:A	2.04299e-45	-1.06889e-09	-0.806952
110655022	chr12:110655022:G:A	2.93187e-45	-1.06889e-09	-0.445725
110655614	chr12:110655614:T:C	7.78116e-46	-1.06889e-09	-1.77225
110655747	chr12:110655747:G:A	1.06014e-45	-1.06889e-09	-1.46296
110656190	chr12:110656190:G:A	4.63407e-46	-2.29051	-1.03578e-09
110656649	chr12:110656649:C:T	1.0449e-45	-1.95046	0.473017
110658583	chr12:110658583:T:G	3.43789e-46	-2.58909	-1.03578e-09
110658957	chr12:110658957:A:G	2.06476e-45	-0.796351	-1.03578e-09
110659707	chr12:110659707:C:T	9.90448e-47	-2.05994	-1.77361
110659763	chr12:110659763:A:G	2.52582e-44	1.70779	-1.03578e-09
110660111	chr12:110660111:T:C	7.22675e-46	-1.06889e-09	-1.84616
110660175	chr12:110660175:A:G	9.77572e-47	-2.06008	-1.78655
110660231	chr12:110660231:C:T	5.71711e-46	-2.08049	-1.03578e-09
110660773	chr12:110660773:A:G	7.12313e-46	-1.06889e-09	-1.8606
110661575	chr12:110661575:G:A	1.51967e-45	-1.06889e-09	-1.10287
110661736	chr12:110661736:G:A	7.32565e-46	-1.06889e-09	-1.83257
110661916	chr12:110661916:C:T	1.75839e-46	-1.57146	-1.68809
110662176	chr12:110662176:C:T	8.03552e-45	-1.06889e-09	0.562507
110662822	chr12:110662822:T:C	1.57227e-45	-0.992913	-0.0759336
110662872	chr12:110662872:T:C	1.07793e-45	-1.32643	-0.119899
110663070	chr12:110663070:C:T	1.71077e-45	-1.06889e-09	-0.984423
110663913	chr12:110663913:A:G	2.53e-46	-1.61271	-1.28302
110664769	chr12:110664769:C:A	1.02379e-45	-1.34358	-0.154275
110664822	chr12:110664822:T:G	1.0362e-46	-2.01146	-1.77693
110664959	chr12:110664959:T:C	7.10289e-46	-1.06889e-09	-1.86345
110665864	chr12:110665864:T:G	1.18917e-45	-1.12832	-0.219798
110666184	chr12:110666184:T:C	2.2275e-45	-1.512	0.791512
110666190	chr12:110666190:G:A	1.07191e-46	-1.98585	-1.76865
110666389	chr12:110666389:C:G	1.2426e-45	-1.30452	0.000358657
110668277	chr12:110668277:A:G	1.11656e-45	-1.09611	-0.315002
110668380	chr12:110668380:T:C	9.90879e-46	-1.15723	-0.373297
110668395	chr12:110668395:C:T	7.3325e-46	-1.06889e-09	-1.83163
110668783	chr12:110668783:C:T	3.79518e-44	2.11495	-1.03578e-09
110669665	chr12:110669665:A:G	1.00281e-45	-1.18012	-0.338439
110671013	chr12:110671013:A:G	8.16904e-46	-1.36196	-0.361637
110672173	chr12:110672173:G:T	7.25175e-46	-1.06889e-09	-1.84271
110672433	chr12:110672433:G:A	1.45876e-44	-1.06889e-09	1.15881
110672751	chr12:110672751:T:G	7.12645e-46	-1.06889e-09	-1.86014
110672958	chr12:110672958:T:C	2.58081e-46	-2.44676	-0.429092
110673461	chr12:110673461:G:A	3.98486e-45	-1.06889e-09	-0.138864
110673761	chr12:110673761:G:T	7.27119e-46	-1.06889e-09	-1.84003
110674514	chr12:110674514:T:C	8.83175e-45	-0.238806	0.895795
110675214	chr12:110675214:T:A	3.39664e-46	-1.59465	-1.00652
110676037	chr12:110676037:C:A	8.40422e-46	-1.06889e-09	-1.69522
110676984	chr12:110676984:C:A	7.18338e-46	-1.06889e-09	-1.85218
110677016	chr12:110677016:C:T	7.61186e-46	-1.06889e-09	-1.79424
110677137	chr12:110677137:T:C	1.40475e-45	-1.13559	-0.0459116
110678850	chr12:110678850:T:C	9.94782e-46	-1.86981	0.343215
110679213	chr12:110679213:G:A	9.15502e-47	-2.64515	-1.26708
110679478	chr12:110679478:C:T	9.15343e-46	-1.06889e-09	-1.60982
110679480	chr12:110679480:G:A	3.63975e-45	-0.229451	-1.03578e-09
110679721	chr12:110679721:C:T	7.16994e-46	-1.06889e-09	-1.85405
110679796	chr12:110679796:T:C	1.53248e-46	-1.57685	-1.82021
110680645	chr12:110680645:G:A	7.19236e-46	-1.06889e-09	-1.85093
110681826	chr12:110681826:C:T	7.24958e-46	-1.87208	0.0290689
110682942	chr12:110682942:A:C	3.90346e-45	-1.07514	0.915634
110683161	chr12:110683161:A:G	1.16322e-45	-1.06889e-09	-1.37017
110683314	chr12:110683314:G:A	2.28362e-45	-1.1663	0.470694
110683497	chr12:110683497:G:C	3.14774e-45	-1.00553	0.630844
110683536	chr12:110683536:C:T	4.89196e-47	-2.67335	-1.8656
110683598	chr12:110683598:C:T	2.37853e-44	-1.06889e-09	1.6477
110683913	chr12:110683913:AAAAAAAAAAAAAGG:A	8.50774e-47	-2.1581	-1.82746
110684096	chr12:110684096:T:G	7.42448e-45	-1.06889e-09	0.483418
110684301	chr12:110684301:CT:C	6.11946e-44	1.98581	0.606884
110684549	chr12:110684549:C:T	7.14087e-45	-1.06889e-09	0.444469
110684661	chr12:110684661:C:T	3.33414e-46	-2.61974	-1.03578e-09
110685150	chr12:110685150:T:C	1.1257e-45	-1.06889e-09	-1.40296
110685923	chr12:110685923:C:G	9.87837e-46	-1.06889e-09	-1.5336
110686344	chr12:110686344:C:T	6.21208e-45	-1.06889e-09	0.305131
110686389	chr12:110686389:C:CA	9.69226e-46	-1.06889e-09	-1.55262
110686858	chr12:110686858:A:T	8.36596e-46	-1.06889e-09	-1.69978
110687004	chr12:110687004:G:A	6.35327e-46	-1.97498	-1.03578e-09
110687094	chr12:110687094:A:G	2.49823e-45	-1.06889e-09	-0.605783
110687652	chr12:110687652:G:A	7.53948e-46	-1.06889e-09	-1.8038
110687969	chr12:110687969:C:G	9.6965e-47	-2.00614	-1.84863
110688291	chr12:110688291:G:C	3.28112e-46	-1.63538	-1.00039
110688447	chr12:110688447:G:A	4.91716e-45	-1.06889e-09	0.0713658
110688804	chr12:110688804:C:T	2.1755e-46	-1.3144	-1.73229
110688831	chr12:110688831:A:G	3.37214e-46	-0.735531	-1.87287
110689892	chr12:110689892:G:A	4.70924e-46	-1.9451	-0.329328
110690138	chr12:110690138:G:A	3.26685e-44	-1.06889e-09	1.96505
110690714	chr12:110690714:G:A	9.00705e-47	-2.07142	-1.8571
110691143	chr12:110691143:A:C	1.46737e-45	-1.06889e-09	-1.13789
110691220	chr12:110691220:G:A	4.56139e-44	-1.06889e-09	2.29885
110691237	chr12:110691237:G:A	4.83828e-45	0.0551952	-1.03578e-09
110691483	chr12:110691483:A:G	4.82966e-45	-1.06889e-09	0.0534101
110692593	chr12:110692593:G:A	7.05385e-46	-1.7708	-0.0995718
110693387	chr12:110693387:A:G	3.31792e-46	-2.62461	-1.03578e-09
110693500	chr12:110693500:C:T	1.16239e-45	-1.06889e-09	-1.37089
110693561	chr12:110693561:G:A	6.76733e-46	-1.79047	-0.121376
110694006	chr12:110694006:C:G	1.13785e-45	-1.06889e-09	-1.39222
110696005	chr12:110696005:T:C	1.48724e-45	-1.06889e-09	-1.12444
110696101	chr12:110696101:C:T	7.17644e-46	-1.06889e-09	-1.85315
110698764	chr12:110698764:C:T	7.21964e-46	-1.06889e-09	-1.84715
110699615	chr12:110699615:C:A	6.27103e-45	-1.06889e-09	0.314576
110699823	chr12:110699823:A:G	1.953e-46	-1.46555	-1.68903
110701149	chr12:110701149:AG:A	1.93426e-46	-2.65229	-0.511939
110701265	chr12:110701265:A:G	6.50467e-46	-2.6567	0.705272
110701583	chr12:110701583:G:A	2.36903e-45	-0.658885	-1.03578e-09
110701636	chr12:110701636:C:T	3.8818e-45	-0.89589	0.730823
110701942	chr12:110701942:TTTC:T	1.04218e-45	-1.66785	0.187802
110702235	chr12:110702235:T:C	7.32014e-46	-1.06889e-09	-1.83332
110702516	chr12:110702516:T:C	8.38851e-46	-1.81922	0.122134
110702596	chr12:110702596:C:T	8.99181e-46	-1.0505	-0.577138
110702641	chr12:110702641:C:A	1.53859e-45	-1.06889e-09	-1.0905
110702741	chr12:110702741:A:G	5.31937e-47	-2.58513	-1.87005
110703744	chr12:110703744:G:T	7.92009e-46	-1.06889e-09	-1.75455
110703834	chr12:110703834:G:A	1.31666e-45	-1.06889e-09	-1.24627
110704988	chr12:110704988:C:T	3.40196e-45	-0.00335106	-0.293661
110705238	chr12:110705238:C:T	3.39826e-45	-1.06889e-09	-0.298103
110705314	chr12:110705314:G:A	7.64508e-46	-1.06889e-09	-1.78989
110705785	chr12:110705785:G:A	7.63992e-46	-1.06889e-09	-1.79056
110705991	chr12:110705991:G:C	1.00385e-45	-1.51752	-1.03578e-09
110706229	chr12:110706229:G:T	7.29255e-46	-1.06889e-09	-1.8371
110706512	chr12:110706512:C:A	7.16465e-46	-1.87284	0.0180538
110706601	chr12:110706601:T:C	7.40322e-46	-1.06889e-09	-1.82204
110706955	chr12:110706955:G:A	1.21929e-44	2.78275	-1.80327
110706960	chr12:110706960:G:A	2.33477e-46	-1.99318	-0.982859
110707088	chr12:110707088:C:T	7.98425e-46	-1.06889e-09	-1.74648
110707289	chr12:110707289:G:A	7.06207e-46	-1.06889e-09	-1.86921
110707534	chr12:110707534:T:C	7.03608e-46	-1.06889e-09	-1.8729
110707758	chr12:110707758:G:A	3.28612e-45	-1.06889e-09	-0.331658
110709534	chr12:110709534:C:T	4.09408e-45	-1.06889e-09	-0.111824
110709628	chr12:110709628:G:A	7.17618e-46	-1.06889e-09	-1.85318
110709838	chr12:110709838:C:T	7.85381e-46	-1.93107	0.168114
110710186	chr12:110710186:T:C	7.22966e-46	-1.06889e-09	-1.84576
110710209	chr12:110710209:G:A	3.13775e-45	-1.06889e-09	-0.37786
110710226	chr12:110710226:C:A	1.64844e-45	-1.06889e-09	-1.02154
110710514	chr12:110710514:T:C	3.1798e-46	-1.129	-1.53813
110711355	chr12:110711355:C:G	4.54942e-46	-2.30895	-1.03578e-09
110711687	chr12:110711687:G:A	7.35079e-46	-1.06889e-09	-1.82914
110711838	chr12:110711838:T:C	3.17249e-45	-1.06889e-09	-0.366848
110711926	chr12:110711926:AAAC:A	5.06112e-46	-2.63236	0.430001
110712497	chr12:110712497:A:G	8.01374e-46	-1.71537	-0.0274223
110713148	chr12:110713148:T:C	7.62501e-46	-1.06889e-09	-1.79252
110713335	chr12:110713335:G:A	7.35772e-46	-1.06889e-09	-1.8282
110713732	chr12:110713732:T:C	2.8578e-45	-1.06889e-09	-0.471312
110714709	chr12:110714709:G:A	2.91469e-45	-1.06889e-09	-0.451601
110714711	chr12:110714711:C:T	6.15056e-46	-2.00741	-1.03578e-09
110714712	chr12:110714712:A:G	8.89535e-45	-1.06889e-09	0.664164
110715344	chr12:110715344:A:C	2.65507e-45	-1.06889e-09	-0.544894
110715950	chr12:110715950:G:A	7.03919e-46	-1.06889e-09	-1.87246
110716092	chr12:110716092:TCTTC:T	1.17336e-45	-1.34204	-0.0194558
110716336	chr12:110716336:G:A	7.18671e-46	-1.06889e-09	-1.85172
110716392	chr12:110716392:G:A	9.78265e-47	-2.09891	-1.74702
110716422	chr12:110716422:G:A	7.23298e-46	-1.06889e-09	-1.8453
110716620	chr12:110716620:C:T	3.46566e-45	-1.06889e-09	-0.278461
110716821	chr12:110716821:G:A	7.72669e-46	-1.97282	0.193549
110716983	chr12:110716983:C:G	9.99127e-47	-2.10954	-1.71529
110717516	chr12:110717516:C:G	1.81151e-46	-2.67807	-0.551719
110717686	chr12:110717686:A:G	2.52582e-45	-0.412902	-0.181897
110717726	chr12:110717726:T:C	1.00543e-46	-2.61793	-1.20061
110718142	chr12:110718142:C:T	8.06603e-46	-2.16516	0.428869
110718203	chr12:110718203:C:T	6.81046e-46	-1.97563	0.0701424
110718243	chr12:110718243:A:G	7.10542e-46	-1.06889e-09	-1.86309
110718453	chr12:110718453:A:G	7.22969e-46	-1.06889e-09	-1.84575
110718576	chr12:110718576:C:T	7.24794e-46	-1.06889e-09	-1.84323
110719024	chr12:110719024:A:C	3.7915e-46	-2.61786	0.126674
110720356	chr12:110720356:T:C	2.31648e-45	-0.536519	-0.144797
110720777	chr12:110720777:T:C	3.22854e-46	-2.65192	-1.03578e-09
110721542	chr12:110721542:T:G	2.57787e-45	-1.06889e-09	-0.5744
110722198	chr12:110722198:G:A	2.19134e-44	-0.990578	2.55631
110723612	chr12:110723612:C:T	8.36609e-46	-1.06889e-09	-1.69976
110724377	chr12:110724377:G:A	2.32761e-45	-0.490686	-0.185839
110725399	chr12:110725399:C:T	2.42e-45	-0.475788	-0.16181
110725788	chr12:110725788:G:A	7.24608e-46	-1.06889e-09	-1.84349
110726432	chr12:110726432:T:C	6.50619e-46	-2.18634	0.235146
110726564	chr12:110726564:T:C	2.5729e-45	-0.458848	-0.117483
110726603	chr12:110726603:A:C	2.43643e-45	-0.487276	-0.143553
110726610	chr12:110726610:T:C	1.00894e-45	-1.32483	-0.18763
110726935	chr12:110726935:T:C	4.41554e-45	-1.06889e-09	-0.0362356
110727070	chr12:110727070:C:T	5.9917e-46	-1.94186	-0.0917145
110727086	chr12:110727086:C:T	3.46582e-45	-0.278415	-1.03578e-09
110727115	chr12:110727115:A:G	4.23172e-44	2.39274	-0.168915
110727158	chr12:110727158:T:C	2.37095e-45	-0.470587	-0.187485
110727310	chr12:110727310:C:T	1.00348e-46	-2.61458	-1.20589
110727320	chr12:110727320:T:A	7.09926e-46	-1.06889e-09	-1.86396
110727495	chr12:110727495:G:A	4.67175e-45	0.0201682	-1.03578e-09
110727988	chr12:110727988:A:G	6.49652e-47	-2.53436	-1.7209
110728015	chr12:110728015:G:A	6.62031e-45	-1.06889e-09	0.368778
110728262	chr12:110728262:A:G	2.54612e-45	-0.434601	-0.152191
110728267	chr12:110728267:C:T	7.2178e-46	-1.06889e-09	-1.8474
110729461	chr12:110729461:G:A	2.18035e-46	-2.67508	-0.369383
110729697	chr12:110729697:CTAAT:C	1.29883e-45	-1.06889e-09	-1.2599
110730365	chr12:110730365:C:A	1.7237e-46	-2.67862	-0.600858
110730938	chr12:110730938:C:T	2.22784e-46	-1.68279	-1.34012
110730954	chr12:110730954:T:G	1.52519e-44	-1.06889e-09	1.20334
110732268	chr12:110732268:G:A	4.362e-45	-1.06889e-09	-0.0484337
110732334	chr12:110732334:T:A	4.08476e-45	-1.06889e-09	-0.114101
110732688	chr12:110732688:T:C	1.7933e-44	-1.06889e-09	1.36528
110732967	chr12:110732967:C:G	3.33091e-45	-1.06889e-09	-0.318121
110733098	chr12:110733098:T:C	2.02539e-45	-0.536352	-0.279252
110733221	chr12:110733221:T:C	2.15347e-45	-0.452617	-0.301666
110733537	chr12:110733537:T:G	1.64383e-46	-2.67912	-0.647803
110733688	chr12:110733688:T:C	9.83043e-46	-1.43102	-0.107443
110734237	chr12:110734237:T:C	7.33404e-46	-1.06889e-09	-1.83142
110734451	chr12:110734451:A:C	5.57102e-46	-2.14709	0.0407156
110735359	chr12:110735359:A:G	3.30508e-45	-1.06889e-09	-0.325904
110735717	chr12:110735717:A:G	6.35034e-46	-2.16422	0.18878
110735782	chr12:110735782:C:T	7.36105e-47	-2.62646	-1.50387
110735941	chr12:110735941:T:C	8.56234e-46	-1.06889e-09	-1.67658
110736469	chr12:110736469:T:C	6.66229e-45	-1.06889e-09	0.375098
110736568	chr12:110736568:C:T	7.10633e-46	-1.06889e-09	-1.86296
110736711	chr12:110736711:A:G	5.37066e-46	-2.01933	-0.123669
110737127	chr12:110737127:T:C	1.15641e-45	-1.37604	-1.03578e-09
110737595	chr12:110737595:C:T	7.19754e-46	-1.06889e-09	-1.85021
110737657	chr12:110737657:C:T	7.91036e-46	-1.06889e-09	-1.75578
110737930	chr12:110737930:T:A	7.4745e-46	-1.06889e-09	-1.81245
110738408	chr12:110738408:T:C	1.90134e-45	-0.62136	-0.257444
110738589	chr12:110738589:C:T	7.22829e-46	-1.06889e-09	-1.84595
110738689	chr12:110738689:A:G	1.04855e-45	-1.4032	-0.0707573
110738827	chr12:110738827:T:C	1.33676e-45	-1.23112	-1.03578e-09
110739051	chr12:110739051:G:T	1.32971e-45	-1.06889e-09	-1.2364
110739352	chr12:110739352:A:G	7.32456e-46	-1.06889e-09	-1.83272
110740162	chr12:110740162:C:T	7.33996e-46	-1.06889e-09	-1.83062
110740328	chr12:110740328:A:G	7.59914e-46	-1.06889e-09	-1.79592
110740688	chr12:110740688:G:C	3.07197e-45	-1.06889e-09	-0.399045
110740757	chr12:110740757:T:C	1.00744e-45	-1.06889e-09	-1.51395
110740960	chr12:110740960:T:C	3.36206e-45	-1.06889e-09	-0.308811
110741348	chr12:110741348:C:T	6.29003e-46	-1.93367	-0.0513143
110741682	chr12:110741682:T:C	3.79774e-45	-1.06889e-09	-0.186959
110741820	chr12:110741820:G:A	7.0583e-46	-1.06889e-09	-1.86975
110742130	chr12:110742130:A:C	7.37892e-46	-1.06889e-09	-1.82532
110742237	chr12:110742237:AGAG:A	1.627e-45	-1.06889e-09	-1.03463
110742281	chr12:110742281:G:A	7.59153e-46	-1.06889e-09	-1.79692
110742414	chr12:110742414:C:T	4.01442e-45	-1.06889e-09	-0.131472
110743301	chr12:110743301:C:T	5.55877e-46	-0.628031	-1.48054
110743980	chr12:110743980:C:T	1.05689e-45	-1.31833	-0.147698
110744440	chr12:110744440:G:A	7.84319e-46	-1.76431	-1.03578e-09
110745955	chr12:110745955:C:T	7.06073e-46	-1.06889e-09	-1.8694
110746084	chr12:110746084:G:A	1.14534e-45	-1.06889e-09	-1.38566
110746652	chr12:110746652:A:T	7.07295e-46	-1.06889e-09	-1.86767
110746957	chr12:110746957:G:A	8.02128e-46	-1.06889e-09	-1.74185
110747586	chr12:110747586:A:G	2.01532e-46	-1.32296	-1.80021
110747648	chr12:110747648:C:T	1.46448e-45	-1.06889e-09	-1.13986
110748113	chr12:110748113:C:T	7.91911e-46	-1.06889e-09	-1.75467
110748809	chr12:110748809:A:G	5.26454e-45	-1.06889e-09	0.139629
110749228	chr12:110749228:A:G	2.29934e-46	-2.43298	-0.558344
110750259	chr12:110750259:A:G	7.07036e-46	-1.06889e-09	-1.86804
110750262	chr12:110750262:C:T	1.49921e-44	1.02724	0.158919
110750425	chr12:110750425:G:A	7.39542e-46	-1.06889e-09	-1.82309
110750532	chr12:110750532:A:G	3.22548e-46	-2.65287	-1.03578e-09
110750651	chr12:110750651:T:A	4.86183e-46	-2.24253	-1.03578e-09
110751176	chr12:110751176:C:T	3.75071e-45	-1.06889e-09	-0.19942
110751503	chr12:110751503:C:T	5.51288e-45	-1.06889e-09	0.185722
110751728	chr12:110751728:G:A	7.96592e-46	-1.06889e-09	-1.74878
110752418	chr12:110752418:TG:T	7.06461e-46	-1.06889e-09	-1.86885
110753860	chr12:110753860:A:G	2.74645e-46	-1.13294	-1.6807
110754163	chr12:110754163:G:C	7.24334e-46	-1.06889e-09	-1.84387
110754883	chr12:110754883:C:T	7.09422e-46	-1.06889e-09	-1.86467
110755308	chr12:110755308:G:A	1.73857e-45	-1.06889e-09	-0.968304
110755694	chr12:110755694:G:A	9.9088e-47	-1.96288	-1.87023
110755773	chr12:110755773:G:A	1.8342e-44	1.38783	-1.03578e-09
110756064	chr12:110756064:C:CT	7.03814e-46	-1.06889e-09	-1.87261
110756362	chr12:110756362:C:T	7.88746e-46	-1.06889e-09	-1.75868
110757011	chr12:110757011:A:T	7.24936e-46	-1.06889e-09	-1.84304
110757051	chr12:110757051:C:T	7.23591e-46	-1.06889e-09	-1.84489
110757353	chr12:110757353:A:G	2.20829e-46	-1.23893	-1.7928
110757605	chr12:110757605:G:C	9.67725e-47	-2.54649	-1.31027
110758351	chr12:110758351:A:G	2.10483e-46	-1.24479	-1.83493
110758399	chr12:110758399:T:C	1.52851e-46	-1.57934	-1.82032
110759479	chr12:110759479:A:G	7.066e-46	-1.06889e-09	-1.86866
110759901	chr12:110759901:C:T	7.89817e-47	-2.22746	-1.83245
110760504	chr12:110760504:C:T	4.58079e-46	-0.490716	-1.81136
110761442	chr12:110761442:G:A	7.26113e-46	-1.06889e-09	-1.84141
110761469	chr12:110761469:G:C	9.54583e-47	-2.58803	-1.2824
110761622	chr12:110761622:C:T	7.59463e-46	-1.06889e-09	-1.79651
110761751	chr12:110761751:C:A	8.79321e-47	-2.10063	-1.85192
110761851	chr12:110761851:A:G	7.1604e-46	-1.06889e-09	-1.85538
110762138	chr12:110762138:C:T	1.60299e-46	-2.35826	-0.993818
110762282	chr12:110762282:C:T	9.7809e-47	-1.98378	-1.86232
110762507	chr12:110762507:A:G	1.5015e-45	-1.1149	-1.03578e-09
110762673	chr12:110762673:G:A	7.16456e-46	-1.06889e-09	-1.8548
110762829	chr12:110762829:T:C	2.35345e-46	-1.21251	-1.75556
110762832	chr12:110762832:G:A	6.13975e-45	0.533275	-0.239856
110763142	chr12:110763142:A:G	7.28024e-46	-1.06889e-09	-1.83879
110763328	chr12:110763328:A:G	7.2885e-46	-1.06889e-09	-1.83765
110763542	chr12:110763542:T:C	7.16849e-46	-1.06889e-09	-1.85425
110763841	chr12:110763841:C:T	1.05314e-46	-1.90245	-1.86972
110764780	chr12:110764780:C:G	7.05063e-46	-1.06889e-09	-1.87083
110765706	chr12:110765706:G:A	7.80467e-46	-1.06889e-09	-1.76923
110765758	chr12:110765758:C:T	4.73167e-45	-1.06889e-09	0.0329127
110766226	chr12:110766226:T:C	2.39204e-46	-1.22481	-1.72699
110766364	chr12:110766364:A:C	7.25141e-46	-1.06889e-09	-1.84275
110766381	chr12:110766381:T:C	1.28121e-46	-1.71068	-1.86546
110766507	chr12:110766507:G:A	7.04759e-46	-1.06889e-09	-1.87126
110766960	chr12:110766960:A:T	3.18819e-46	-2.6645	-1.03578e-09
110766966	chr12:110766966:G:C	7.25998e-46	-1.06889e-09	-1.84157
110767943	chr12:110767943:T:G	7.97365e-46	-1.06889e-09	-1.74781
110768610	chr12:110768610:C:T	1.84263e-45	-1.06889e-09	-0.910173
110768681	chr12:110768681:C:T	8.26356e-46	-1.06889e-09	-1.71209
110769449	chr12:110769449:T:A	7.28522e-46	-1.06889e-09	-1.8381
110769570	chr12:110769570:C:T	7.05594e-46	-1.06889e-09	-1.87008
110769640	chr12:110769640:G:T	8.73412e-46	-2.22205	0.565335
110769710	chr12:110769710:A:G	1.33937e-45	-2.06818	0.839014
110770776	chr12:110770776:G:A	1.10482e-46	-1.85135	-1.87292
110771022	chr12:110771022:C:G	1.73787e-45	-1.06889e-09	-0.968707
110771188	chr12:110771188:C:T	7.25358e-46	-1.06889e-09	-1.84246
110771231	chr12:110771231:T:C	1.73776e-44	1.33382	-1.03578e-09
110771536	chr12:110771536:G:A	7.24924e-46	-1.06889e-09	-1.84305
110771540	chr12:110771540:T:C	5.2054e-45	-1.06889e-09	0.128331
110771779	chr12:110771779:G:A	7.29053e-46	-1.06889e-09	-1.83737
110772363	chr12:110772363:G:A	7.27697e-46	-1.06889e-09	-1.83924
110773382	chr12:110773382:T:A	4.90333e-45	-1.06889e-09	0.0685488
110773760	chr12:110773760:G:A	1.17245e-45	-1.06889e-09	-1.36227
110774032	chr12:110774032:A:G	8.30715e-46	-1.06889e-09	-1.70683
110774141	chr12:110774141:CTGAT:C	1.46336e-44	-1.06889e-09	1.16195
110774455	chr12:110774455:G:A	1.68038e-46	-1.52748	-1.77745
110774532	chr12:110774532:G:T	6.83638e-46	-1.90169	-1.03578e-09
110774574	chr12:110774574:A:G	1.56327e-46	-1.63722	-1.73995
110774776	chr12:110774776:C:T	4.91365e-46	-2.23193	-1.03578e-09
110775278	chr12:110775278:C:T	1.05216e-46	-1.90087	-1.87224
110775447	chr12:110775447:G:A	1.56871e-46	-1.61774	-1.75596
110776013	chr12:110776013:G:T	3.14235e-46	-2.67898	-1.03578e-09
110776058	chr12:110776058:G:A	9.82955e-46	-1.06889e-09	-1.53856
110776962	chr12:110776962:A:G	1.27835e-46	-1.77528	-1.8031
110777131	chr12:110777131:C:T	1.2145e-46	-1.823	-1.80662
110777168	chr12:110777168:G:C	8.8482e-46	-1.06889e-09	-1.64374
110777367	chr12:110777367:T:C	7.04686e-47	-2.3122	-1.86176
110777472	chr12:110777472:G:A	7.0977e-46	-1.06889e-09	-1.86418
110777770	chr12:110777770:C:T	1.07747e-46	-1.88288	-1.86645
110777850	chr12:110777850:A:G	5.48868e-45	-1.06889e-09	0.181322
110778179	chr12:110778179:G:A	1.73777e-45	-1.06889e-09	-0.968762
110778419	chr12:110778419:G:A	7.35341e-46	-1.06889e-09	-1.82879
110778487	chr12:110778487:T:C	9.18138e-47	-2.03639	-1.87296
110778520	chr12:110778520:A:G	1.16595e-46	-1.88024	-1.79017
110778569	chr12:110778569:C:T	7.04129e-46	-1.06889e-09	-1.87216
110779108	chr12:110779108:T:C	8.22443e-46	-2.2108	0.49396
110779684	chr12:110779684:G:A	1.75345e-45	-1.06889e-09	-0.959781
110779747	chr12:110779747:G:A	5.97525e-45	-1.06889e-09	0.266262
110779909	chr12:110779909:T:C	7.06822e-46	-1.06889e-09	-1.86834
110780017	chr12:110780017:G:A	1.36179e-44	-1.06889e-09	1.09002
110780133	chr12:110780133:G:A	4.90017e-45	-1.06889e-09	0.0679042
110780398	chr12:110780398:T:C	7.09319e-46	-1.06889e-09	-1.86482
110780492	chr12:110780492:A:T	1.05143e-46	-2.46977	-1.30403
110780511	chr12:110780511:A:G	8.51615e-46	-1.06889e-09	-1.68199
110781342	chr12:110781342:G:A	7.06333e-46	-1.06889e-09	-1.86903
110781635	chr12:110781635:A:C	4.97907e-46	-0.381979	-1.83673
110781761	chr12:110781761:C:T	7.04599e-46	-1.06889e-09	-1.87149
110782098	chr12:110782098:C:T	8.15719e-46	-1.06889e-09	-1.72505
110783165	chr12:110783165:C:T	3.19516e-45	-0.359727	-1.03578e-09
110783326	chr12:110783326:T:C	1.77716e-46	-1.50158	-1.74736
110783603	chr12:110783603:C:G	1.15159e-46	-1.88198	-1.80082
110783935	chr12:110783935:G:A	1.17374e-46	-1.86122	-1.80254
110784136	chr12:110784136:T:C	1.17845e-46	-1.8486	-1.81115
110784213	chr12:110784213:C:T	8.34979e-46	-1.70171	-1.03578e-09
110784504	chr12:110784504:A:G	8.15184e-46	-1.06889e-09	-1.72571
110785489	chr12:110785489:G:A	9.1087e-47	-2.04434	-1.87297
110785974	chr12:110785974:G:A	7.13238e-46	-1.06889e-09	-1.85931
110786466	chr12:110786466:T:C	3.01238e-45	-1.06889e-09	-0.418636
110786606	chr12:110786606:C:T	1.511e-46	-1.80642	-1.60476
110787754	chr12:110787754:A:G	7.27502e-46	-1.06889e-09	-1.8395
110787900	chr12:110787900:A:G	7.27942e-46	-1.06889e-09	-1.8389
110788377	chr12:110788377:G:C	1.93642e-45	-1.06889e-09	-0.860524
110788578	chr12:110788578:A:G	3.68545e-46	-2.51956	-1.03578e-09
110788641	chr12:110788641:T:A	1.71626e-45	-1.06889e-09	-0.981219
110788899	chr12:110788899:A:G	8.7214e-46	-1.06889e-09	-1.65817
110788900	chr12:110788900:A:C	1.18199e-46	-1.86056	-1.79619
110789298	chr12:110789298:C:T	8.20126e-46	-1.06889e-09	-1.71966
110789563	chr12:110789563:C:T	7.1627e-45	-1.06889e-09	0.447521
110789933	chr12:110789933:A:G	2.74308e-46	-2.20834	-0.606535
110790060	chr12:110790060:G:A	7.03559e-46	-1.06889e-09	-1.87297
110790794	chr12:110790794:A:G	1.40781e-46	-1.9827	-1.49921
110790892	chr12:110790892:C:T	1.00629e-45	-1.06889e-09	-1.51509
110791107	chr12:110791107:C:T	9.33208e-46	-1.06889e-09	-1.59049
110791284	chr12:110791284:G:A	7.07569e-46	-1.06889e-09	-1.86728
110791841	chr12:110791841:C:T	9.34629e-46	-1.27947	-0.309505
110792197	chr12:110792197:T:C	6.76914e-45	-1.06889e-09	0.391008
110793473	chr12:110793473:C:T	7.20457e-47	-2.28518	-1.86664
110793670	chr12:110793670:A:G	5.73124e-45	-1.04491	1.26947
110794163	chr12:110794163:T:G	5.82002e-47	-2.59621	-1.76902
110794604	chr12:110794604:C:T	8.30753e-46	-1.06889e-09	-1.70679
110794758	chr12:110794758:A:T	5.8483e-45	-1.02907	1.27385
110794956	chr12:110794956:G:T	1.59618e-46	-1.87117	-1.48517
110795857	chr12:110795857:T:C	5.34541e-46	-2.14771	-1.03578e-09
110796494	chr12:110796494:G:A	5.65185e-45	0.776136	-0.565517
110796866	chr12:110796866:G:A	7.35386e-46	-1.06889e-09	-1.82872
110797027	chr12:110797027:G:A	4.1844e-45	-1.06889e-09	-0.0900013
110797065	chr12:110797065:A:G	5.71672e-45	-1.06889e-09	0.22203
110797253	chr12:110797253:G:A	4.02639e-46	-2.43108	-1.03578e-09
110797306	chr12:110797306:T:C	1.78835e-46	-1.93516	-1.3075
110797917	chr12:110797917:G:A	1.3641e-46	-1.98794	-1.52552
110797975	chr12:110797975:T:C	1.2609e-45	-1.06889e-09	-1.28954
110798421	chr12:110798421:G:A	7.07038e-46	-1.06889e-09	-1.86804
110799225	chr12:110799225:C:T	7.04127e-46	-1.06889e-09	-1.87216
110799740	chr12:110799740:C:T	7.76045e-45	-1.06889e-09	0.527675
110799828	chr12:110799828:T:C	8.0251e-46	-1.06889e-09	-1.74138
110801160	chr12:110801160:G:A	7.04137e-46	-1.06889e-09	-1.87215
110801207	chr12:110801207:C:T	6.81059e-47	-2.33863	-1.86942
110801358	chr12:110801358:G:A	1.25609e-46	-1.73967	-1.85628
110801552	chr12:110801552:C:T	1.79957e-44	0.95537	0.413398
110801555	chr12:110801555:A:G	1.04947e-44	-0.873446	1.70295
110802017	chr12:110802017:T:C	3.21316e-45	-1.25323	0.899121
110802242	chr12:110802242:A:T	8.32642e-46	-1.06889e-09	-1.70452
110802741	chr12:110802741:T:G	6.52373e-45	-0.961256	1.31534
110802835	chr12:110802835:T:C	2.81296e-45	-1.06889e-09	-0.487129
110803147	chr12:110803147:G:C	3.60868e-46	-0.679062	-1.86155
110803380	chr12:110803380:A:G	1.48467e-45	-1.06889e-09	-1.12617
110803765	chr12:110803765:C:T	5.02651e-46	-2.20922	-1.03578e-09
110803931	chr12:110803931:G:A	8.84561e-46	-1.06889e-09	-1.64403
110804557	chr12:110804557:C:T	1.73111e-44	0.82257	0.507413
110804722	chr12:110804722:C:T	1.15835e-44	0.928219	-1.03578e-09
110805198	chr12:110805198:A:C	8.30341e-47	-2.13991	-1.86996
110805662	chr12:110805662:A:G	3.17294e-46	-2.66929	-1.03578e-09
110805977	chr12:110805977:TTTC:T	4.06958e-46	-2.42041	-1.03578e-09
110806108	chr12:110806108:G:A	8.91506e-47	-2.07904	-1.85975
110806817	chr12:110806817:C:T	1.90123e-44	0.806589	0.617133
110807476	chr12:110807476:A:T	1.36568e-44	0.721648	0.371223
110807593	chr12:110807593:T:C	7.04216e-46	-1.06889e-09	-1.87203
110807809	chr12:110807809:A:C	6.51025e-47	-2.38019	-1.87296
110807825	chr12:110807825:C:T	6.49696e-47	-2.39083	-1.86438
110808288	chr12:110808288:T:C	1.40323e-45	-1.20282	0.0202302
110808649	chr12:110808649:T:C	9.60741e-45	-0.996185	1.73735
110808836	chr12:110808836:G:A	5.29624e-45	-0.812801	0.958433
110810650	chr12:110810650:T:C	1.0896e-45	-1.06889e-09	-1.43555
110810820	chr12:110810820:C:T	3.74503e-45	0.319508	-0.520443
110810839	chr12:110810839:T:C	4.02288e-45	-0.902472	0.773106
110810973	chr12:110810973:T:C	7.93927e-45	-0.765576	1.31603
110811050	chr12:110811050:C:T	5.91548e-45	-1.06889e-09	0.256207
110811099	chr12:110811099:C:T	1.29538e-44	0.654064	0.385959
110811621	chr12:110811621:GC:G	1.58054e-45	-1.06889e-09	-1.0636
110811901	chr12:110811901:C:G	7.044e-46	-1.06889e-09	-1.87177
110812699	chr12:110812699:A:G	9.7848e-46	-1.06889e-09	-1.54312
110813053	chr12:110813053:G:A	3.19321e-45	-1.06889e-09	-0.360339
110813298	chr12:110813298:G:T	1.16587e-46	-2.23357	-1.43691
110813307	chr12:110813307:G:A	3.90984e-46	-2.46045	-1.03578e-09
110813633	chr12:110813633:G:C	7.02272e-46	-2.37366	0.498861
110813727	chr12:110813727:G:A	1.12502e-45	-1.06889e-09	-1.40356
110814341	chr12:110814341:C:T	2.02217e-46	-2.58801	-0.531774
110814466	chr12:110814466:G:C	4.37684e-44	2.25755	-1.03578e-09
110814517	chr12:110814517:C:A	7.34081e-46	-1.8305	-1.03578e-09
110814714	chr12:110814714:AC:A	7.0359e-46	-1.06889e-09	-1.87293
110814947	chr12:110814947:C:T	2.55438e-45	-1.06889e-09	-0.583556
110815553	chr12:110815553:CA:C	4.54905e-46	-2.30903	-1.03578e-09
110815660	chr12:110815660:G:A	4.18907e-45	-1.06889e-09	-0.0888855
110816080	chr12:110816080:A:G	1.16516e-44	2.79641	-1.86234
110816615	chr12:110816615:A:G	5.66474e-45	1.61954	-1.40665
110816787	chr12:110816787:A:T	7.0494e-46	-1.06889e-09	-1.87101
110816904	chr12:110816904:T:C	4.01384e-44	2.17097	-1.03578e-09
110817223	chr12:110817223:C:T	1.27926e-45	0.271755	-1.54684
110817499	chr12:110817499:C:T	2.99095e-45	-1.06889e-09	-0.425775
110817638	chr12:110817638:T:C	7.0372e-46	-1.06889e-09	-1.87274
110817874	chr12:110817874:C:T	7.43837e-46	-1.06889e-09	-1.8173
110818205	chr12:110818205:G:A	2.04631e-44	2.55284	-1.05558
110818567	chr12:110818567:A:C	1.40054e-45	-1.06889e-09	-1.18451
110818956	chr12:110818956:A:G	7.58106e-46	-1.06889e-09	-1.7983
110819128	chr12:110819128:C:T	4.42093e-46	-2.3376	-1.03578e-09
110819201	chr12:110819201:A:C	3.87125e-45	-0.167786	-1.03578e-09
110819893	chr12:110819893:G:A	2.13511e-45	-1.06889e-09	-0.762847
110820374	chr12:110820374:A:G	1.9621e-44	2.49183	-1.03659
110821194	chr12:110821194:C:T	4.68594e-46	-2.27938	-1.03578e-09
110821556	chr12:110821556:C:T	6.48168e-45	-1.06889e-09	0.347615
110821764	chr12:110821764:T:G	9.2104e-46	-1.06889e-09	-1.60362
110821898	chr12:110821898:G:T	4.74021e-46	-2.26787	-1.03578e-09
110822199	chr12:110822199:C:T	7.1124e-46	-1.06889e-09	-1.86211
110822752	chr12:110822752:G:A	1.59863e-44	3.09675	-1.84638
110823012	chr12:110823012:C:T	3.85624e-45	-1.06889e-09	-0.171672
110823880	chr12:110823880:G:A	4.78618e-46	-2.25822	-1.03578e-09
110824067	chr12:110824067:T:C	4.99218e-45	1.70613	-1.61962
110824170	chr12:110824170:T:C	7.93491e-45	2.16791	-1.618
110824746	chr12:110824746:G:A	7.1145e-46	-1.06889e-09	-1.86181
110824819	chr12:110824819:T:C	4.29095e-45	-1.06889e-09	-0.0648561
110825005	chr12:110825005:G:A	7.83774e-46	-1.06889e-09	-1.765
110825551	chr12:110825551:A:G	1.71787e-45	-0.980279	-1.03578e-09
110826192	chr12:110826192:C:T	7.09242e-46	-1.06889e-09	-1.86492
110826210	chr12:110826210:A:G	7.07845e-46	-1.06889e-09	-1.86689
110826307	chr12:110826307:G:A	7.44122e-46	-1.06889e-09	-1.81692
110826529	chr12:110826529:T:G	1.44646e-45	-1.06889e-09	-1.15224
110826548	chr12:110826548:A:G	7.65991e-46	-1.06889e-09	-1.78795
110826556	chr12:110826556:C:T	2.18378e-45	-0.74031	-1.03578e-09
110826680	chr12:110826680:G:A	7.99607e-45	2.17284	-1.61526
110826786	chr12:110826786:G:GTGTT	1.63289e-44	3.13382	-1.86224
110828501	chr12:110828501:C:G	7.5237e-46	-1.06889e-09	-1.80589
110828805	chr12:110828805:G:A	7.1774e-46	-1.06889e-09	-1.85301
110828873	chr12:110828873:A:C	8.82817e-45	2.43649	-1.77991
110829227	chr12:110829227:C:T	1.09393e-44	2.68209	-1.81109
110829293	chr12:110829293:AT:A	9.43699e-47	-2.40698	-1.47492
110829321	chr12:110829321:A:T	6.49635e-45	-1.06889e-09	0.349876
110830041	chr12:110830041:G:A	1.65841e-44	3.14974	-1.86266
110830377	chr12:110830377:G:A	7.17023e-46	-1.06889e-09	-1.85401
110830522	chr12:110830522:T:C	5.15531e-46	-1.08164	-1.10229
110830793	chr12:110830793:C:T	7.11199e-46	-1.06889e-09	-1.86217
110831040	chr12:110831040:G:A	3.34482e-44	3.67094	-1.68231
110831293	chr12:110831293:T:G	7.19013e-46	-1.06889e-09	-1.85124
110831355	chr12:110831355:G:A	7.62388e-46	-0.213619	-1.57905
110831669	chr12:110831669:C:T	6.66223e-47	-2.3795	-1.85058
110831949	chr12:110831949:T:C	7.04665e-46	-1.06889e-09	-1.8714
110832055	chr12:110832055:T:G	6.58235e-45	-1.06889e-09	0.363027
110833086	chr12:110833086:T:G	1.01335e-45	-1.06889e-09	-1.50811
110833173	chr12:110833173:C:A	1.81078e-45	-1.06889e-09	-0.927608
110833567	chr12:110833567:G:A	1.44431e-45	-1.06889e-09	-1.15373
110833898	chr12:110833898:AGT:A	7.05507e-46	-1.06889e-09	-1.8702
110834187	chr12:110834187:G:A	3.20277e-46	-0.811406	-1.84853
110834227	chr12:110834227:C:T	1.00805e-45	-1.06889e-09	-1.51334
110834450	chr12:110834450:T:A	6.12217e-45	0.290552	-1.03578e-09
110834749	chr12:110834749:A:G	2.81064e-45	0.394789	-0.882741
110835393	chr12:110835393:G:A	1.41546e-46	-1.79855	-1.67795
110835755	chr12:110835755:G:T	3.48395e-45	-1.06889e-09	-0.273198
110836146	chr12:110836146:A:T	1.01888e-46	-1.95537	-1.84988
110836222	chr12:110836222:A:G	1.12501e-45	-0.0232651	-1.3803
110836298	chr12:110836298:G:A	7.34666e-47	-2.39523	-1.73706
110836853	chr12:110836853:C:A	6.405e-47	-2.42872	-1.84074
110836868	chr12:110836868:A:C	5.69428e-46	-2.08449	-1.03578e-09
110836923	chr12:110836923:T:C	1.19601e-44	2.56163	-1.60142
110836952	chr12:110836952:T:C	9.33831e-46	-0.0946688	-1.49516
110837165	chr12:110837165:G:C	2.21964e-44	1.57857	-1.03578e-09
110837251	chr12:110837251:G:T	6.52936e-45	-1.06889e-09	0.354943
110837397	chr12:110837397:A:G	9.717e-46	-0.0431814	-1.50689
110837581	chr12:110837581:G:A	1.09591e-46	-2.0526	-1.67977
110838156	chr12:110838156:TTC:T	1.1005e-45	-1.06889e-09	-1.4256
110838157	chr12:110838157:TC:T	7.83552e-47	-2.20921	-1.85866
110838306	chr12:110838306:C:T	5.24078e-46	-2.16748	-1.03578e-09
110838503	chr12:110838503:T:G	3.18004e-45	-1.06889e-09	-0.36447
110838568	chr12:110838568:C:T	2.24593e-44	2.91457	-1.32423
110838666	chr12:110838666:A:G	1.03265e-46	-2.0057	-1.78612
110838879	chr12:110838879:C:G	1.07028e-43	3.71326	-0.561529
110838958	chr12:110838958:G:A	3.34347e-45	-0.314355	-1.03578e-09
110839130	chr12:110839130:G:A	4.81655e-45	-1.06889e-09	0.0506923
110839428	chr12:110839428:T:A	3.15249e-44	2.91577	-0.986357
110839573	chr12:110839573:C:T	7.13552e-46	-1.06889e-09	-1.85886
110840384	chr12:110840384:G:A	1.28949e-45	-1.06889e-09	-1.26712
110840904	chr12:110840904:G:A	7.81113e-47	-2.23513	-1.83586
110841292	chr12:110841292:C:T	2.04712e-45	-1.06889e-09	-0.804932
110841437	chr12:110841437:G:A	2.50727e-45	-1.06889e-09	-0.602171
110841537	chr12:110841537:T:C	1.43251e-45	0.667496	-1.82943
110841659	chr12:110841659:C:T	2.20524e-43	3.62294	0.251701
110841791	chr12:110841791:C:G	1.77647e-46	-2.66454	-0.584784
110841831	chr12:110841831:C:T	6.71798e-47	-2.4967	-1.72505
110841836	chr12:110841836:C:T	6.81537e-47	-2.5055	-1.70186
110842145	chr12:110842145:A:T	1.04783e-45	-1.06889e-09	-1.47464
110842347	chr12:110842347:T:G	7.44826e-46	-1.06889e-09	-1.81597
110842458	chr12:110842458:G:T	4.11935e-46	-2.40825	-1.03578e-09
110842681	chr12:110842681:C:T	1.05292e-45	-1.06889e-09	-1.4698
110843023	chr12:110843023:T:C	7.43442e-46	-1.06889e-09	-1.81783
110843063	chr12:110843063:T:TCAAATAC	7.04135e-46	-1.06889e-09	-1.87215
110843304	chr12:110843304:G:T	6.59169e-47	-2.37496	-1.86577
110843659	chr12:110843659:C:T	6.9389e-46	-1.88681	-1.03578e-09
110843664	chr12:110843664:G:A	1.05475e-45	-1.06889e-09	-1.46806
110843817	chr12:110843817:C:T	8.11202e-47	-2.49468	-1.53851
110843832	chr12:110843832:C:T	3.62395e-42	8.40581	-1.73186
110843844	chr12:110843844:G:C	7.92915e-46	-1.06889e-09	-1.7534
110845344	chr12:110845344:A:C	8.97841e-46	-1.06889e-09	-1.62913
110845390	chr12:110845390:C:T	9.54803e-47	-2.48834	-1.38186
110845882	chr12:110845882:A:T	7.30672e-46	-1.06889e-09	-1.83516
110846040	chr12:110846040:G:A	7.04435e-46	-1.06889e-09	-1.87172
110846469	chr12:110846469:A:C	1.00497e-45	0.34647	-1.86288
110846543	chr12:110846543:T:A	5.08521e-47	-2.63118	-1.86902
110846798	chr12:110846798:G:A	1.74896e-45	-1.06889e-09	-0.962345
110847027	chr12:110847027:C:G	5.5055e-47	-2.67899	-1.74179
110847193	chr12:110847193:C:A	9.5508e-46	-1.06889e-09	-1.56733
110847217	chr12:110847217:G:C	3.19428e-44	1.88812	0.0544606
110847494	chr12:110847494:G:A	3.50213e-44	1.83647	0.198119
110847524	chr12:110847524:T:C	9.20134e-45	1.44032	-0.742337
110847586	chr12:110847586:A:C	5.57014e-47	-2.55017	-1.85895
110847760	chr12:110847760:G:A	8.19487e-45	-1.06889e-09	0.582144
110847851	chr12:110847851:A:T	6.64813e-47	-2.3595	-1.8727
110848018	chr12:110848018:C:T	1.19795e-45	-1.06889e-09	-1.34075
110848148	chr12:110848148:A:G	7.04518e-46	-1.06889e-09	-1.87161
110848273	chr12:110848273:A:C	8.1066e-45	-1.06889e-09	0.571313
110848290	chr12:110848290:A:G	8.16046e-45	2.02476	-1.44682
110848320	chr12:110848320:G:A	7.12654e-46	-1.06889e-09	-1.86012
110848379	chr12:110848379:G:C	1.5341e-45	-1.06889e-09	-1.09342
110849312	chr12:110849312:G:T	7.03905e-46	-1.06889e-09	-1.87248
110849774	chr12:110849774:C:T	9.98782e-45	-1.06889e-09	0.780001
110849776	chr12:110849776:G:A	5.08962e-45	-1.06889e-09	0.105838
110849922	chr12:110849922:T:C	3.4638e-44	2.63449	-0.6109
110850155	chr12:110850155:C:G	8.67129e-47	-2.67813	-1.28839
110850632	chr12:110850632:T:C	1.43776e-44	2.05976	-0.915451
110850666	chr12:110850666:G:A	6.554e-47	-2.41117	-1.83529
110850894	chr12:110850894:G:A	1.14712e-44	1.95055	-1.03208
110850934	chr12:110850934:C:T	7.42596e-47	-2.54255	-1.579
110851388	chr12:110851388:G:A	5.80675e-47	-2.5206	-1.84691
110851799	chr12:110851799:A:T	7.10276e-46	-1.06889e-09	-1.86347
110851890	chr12:110851890:G:A	1.08044e-44	2.29435	-1.43576
110851982	chr12:110851982:C:G	8.27449e-46	-1.06889e-09	-1.71077
110852123	chr12:110852123:C:T	6.33053e-47	-2.44548	-1.83567
110852284	chr12:110852284:C:T	4.48562e-46	-2.32307	-1.03578e-09
110852318	chr12:110852318:C:T	3.9439e-46	-2.45178	-1.03578e-09
110852651	chr12:110852651:A:G	1.20844e-45	-1.06889e-09	-1.33204
110852795	chr12:110852795:G:A	9.23788e-47	-2.65399	-1.24923
110852917	chr12:110852917:A:G	6.72212e-47	-2.35481	-1.86632
110853067	chr12:110853067:G:C	2.755e-44	2.01291	-0.21827
110853276	chr12:110853276:C:G	2.00239e-45	-0.827023	-1.03578e-09
110853307	chr12:110853307:C:T	8.82899e-46	-1.06889e-09	-1.64591
110853369	chr12:110853369:C:T	7.10283e-46	-1.06889e-09	-1.86346
110853758	chr12:110853758:A:T	7.16138e-46	-1.06889e-09	-1.85525
110853890	chr12:110853890:C:T	8.84506e-45	-1.06889e-09	0.658494
110853902	chr12:110853902:T:C	9.37744e-46	-1.06889e-09	-1.58564
110853963	chr12:110853963:G:A	3.92954e-46	-2.45543	-1.03578e-09
110854012	chr12:110854012:C:T	1.02463e-45	-1.06889e-09	-1.49704
110854781	chr12:110854781:T:A	2.13912e-44	1.4778	0.0638097
110854956	chr12:110854956:G:A	7.69599e-46	-1.06889e-09	-1.78325
110855239	chr12:110855239:G:T	7.07709e-46	-1.06889e-09	-1.86709
110855522	chr12:110855522:A:G	6.35433e-47	-2.61821	-1.65919
110855680	chr12:110855680:C:T	1.63456e-45	-1.06889e-09	-1.02999
110855703	chr12:110855703:T:G	1.48495e-45	-1.06889e-09	-1.12599
110855815	chr12:110855815:A:T	7.94108e-46	-1.06889e-09	-1.7519
110855877	chr12:110855877:G:T	7.06951e-46	-1.06889e-09	-1.86816
110856047	chr12:110856047:T:G	6.38805e-45	0.333065	-1.03578e-09
110856338	chr12:110856338:G:A	7.48467e-46	-1.06889e-09	-1.81109
110856526	chr12:110856526:G:C	5.95941e-46	-2.67551	0.636535
110856573	chr12:110856573:TAAATA:T	9.68187e-45	-1.06889e-09	0.74889
110856683	chr12:110856683:A:G	8.72438e-46	-1.06889e-09	-1.65783
110856716	chr12:110856716:A:G	2.00535e-44	1.45551	0.0215291
110856848	chr12:110856848:T:C	4.77088e-45	-1.06889e-09	0.0411654
110856907	chr12:110856907:G:A	3.75063e-46	-2.50203	-1.03578e-09
110857263	chr12:110857263:T:C	1.20499e-44	-1.06889e-09	0.967694
110857533	chr12:110857533:G:A	7.27471e-46	-1.06889e-09	-1.83955
110857765	chr12:110857765:G:C	2.11926e-45	-1.06889e-09	-0.770299
110858184	chr12:110858184:C:T	7.0782e-45	-1.06889e-09	0.435655
110858516	chr12:110858516:A:G	5.86924e-46	-2.67883	0.624601
110858528	chr12:110858528:T:C	2.73395e-44	1.83679	-0.0498254
110858533	chr12:110858533:C:T	9.15494e-46	-1.06889e-09	-1.60966
110859249	chr12:110859249:AAGAGTTCT:A	1.90102e-45	-1.06889e-09	-0.878974
110859566	chr12:110859566:A:G	7.27189e-46	-1.06889e-09	-1.83993
110859784	chr12:110859784:G:A	1.29789e-44	-1.06889e-09	1.04196
110859925	chr12:110859925:C:T	8.2168e-46	-1.06889e-09	-1.71777
110860047	chr12:110860047:C:A	1.37468e-45	-1.06889e-09	-1.20314
110860400	chr12:110860400:T:C	4.41091e-44	2.72814	-0.462842
110860611	chr12:110860611:CAG:C	7.786e-47	-2.55623	-1.51798
110860648	chr12:110860648:G:A	9.73283e-47	-2.66127	-1.18976
110860840	chr12:110860840:C:T	2.10113e-45	-1.06889e-09	-0.778888
110861075	chr12:110861075:C:T	7.2583e-46	-1.06889e-09	-1.8418
110861188	chr12:110861188:C:T	2.57981e-45	-1.06889e-09	-0.573648
110861712	chr12:110861712:T:C	8.03771e-47	-2.67015	-1.37224
110862170	chr12:110862170:G:A	1.43166e-42	6.85342	-1.10819
110862191	chr12:110862191:T:C	5.00139e-46	-2.21423	-1.03578e-09
110862289	chr12:110862289:T:C	4.64216e-46	-2.28877	-1.03578e-09
110862369	chr12:110862369:G:A	4.00184e-46	-2.4372	-1.03578e-09
110862627	chr12:110862627:G:A	1.21802e-45	-1.06889e-09	-1.32414
110862858	chr12:110862858:C:A	1.37777e-43	5.17185	-1.76758
110862976	chr12:110862976:G:A	1.33177e-45	-1.06889e-09	-1.23486
110863003	chr12:110863003:A:G	8.61083e-45	2.03217	-1.40051
110863194	chr12:110863194:C:T	7.36507e-45	2.1027	-1.62732
110863223	chr12:110863223:G:A	3.3295e-46	-2.62113	-1.03578e-09
110863228	chr12:110863228:G:A	3.16893e-46	-2.67056	-1.03578e-09
110863613	chr12:110863613:T:C	1.27767e-43	5.12446	-1.79561
110864268	chr12:110864268:G:A	1.39333e-46	-2.59344	-0.898818
110864921	chr12:110864921:A:G	1.06092e-45	-1.06889e-09	-1.46223
110865609	chr12:110865609:G:A	7.32582e-46	-1.06889e-09	-1.83255
110868393	chr12:110868393:T:G	1.53279e-45	-1.06889e-09	-1.09428
110869175	chr12:110869175:A:T	3.3398e-45	1.54345	-1.8589
110869941	chr12:110869941:G:A	8.40984e-46	-1.06889e-09	-1.69455
110870203	chr12:110870203:C:T	1.67956e-45	0.869817	-1.87265
110870801	chr12:110870801:T:A	2.49015e-45	0.509281	-1.1183
110870824	chr12:110870824:A:G	3.32145e-45	1.53982	-1.86078
110870978	chr12:110870978:C:G	3.8005e-45	-1.06889e-09	-0.186232
110870997	chr12:110870997:T:C	1.98995e-45	0.851172	-1.68443
110871177	chr12:110871177:T:C	3.71814e-45	-1.06889e-09	-0.208142
110871227	chr12:110871227:C:T	1.2312e-45	-1.06889e-09	-1.31337
110871394	chr12:110871394:G:A	7.0385e-46	-1.06889e-09	-1.87256
110871439	chr12:110871439:C:G	3.7727e-45	-1.06889e-09	-0.193575
110871531	chr12:110871531:C:T	3.21026e-46	-2.6576	-1.03578e-09
110871668	chr12:110871668:G:A	5.68722e-47	-2.52566	-1.86265
110871672	chr12:110871672:G:A	7.92124e-46	-1.06889e-09	-1.7544
110871861	chr12:110871861:A:G	5.4805e-47	-2.55951	-1.86583
110872406	chr12:110872406:GCAGA:G	9.89383e-46	-1.06889e-09	-1.53204
110872759	chr12:110872759:G:A	4.36348e-46	-2.35068	-1.03578e-09
110872927	chr12:110872927:C:T	4.34451e-46	-2.35504	-1.03578e-09
110872934	chr12:110872934:G:A	4.21727e-46	-2.38476	-1.03578e-09
110873231	chr12:110873231:G:T	4.36419e-46	-2.35052	-1.03578e-09
110873373	chr12:110873373:G:A	7.04729e-46	-1.06889e-09	-1.87131
110873522	chr12:110873522:T:A	5.48301e-45	1.88676	-1.70647
110873550	chr12:110873550:G:A	1.17771e-45	-1.06889e-09	-1.35779
110873978	chr12:110873978:C:T	7.62648e-46	-1.06889e-09	-1.79232
110874125	chr12:110874125:T:C	2.37104e-45	0.709513	-1.36755
110874680	chr12:110874680:C:T	7.03676e-46	-1.06889e-09	-1.8728
110874681	chr12:110874681:G:A	1.2845e-45	-1.06889e-09	-1.27099
110874971	chr12:110874971:C:T	4.84243e-47	-2.67893	-1.87018
110875192	chr12:110875192:C:T	1.11984e-45	-1.06889e-09	-1.40818
110875441	chr12:110875441:G:A	5.8582e-47	-2.50054	-1.85816
110875509	chr12:110875509:C:T	7.04625e-46	-1.06889e-09	-1.87145
110875536	chr12:110875536:G:T	1.51496e-45	-1.06889e-09	-1.10598
110875819	chr12:110875819:C:T	4.22202e-46	-2.38364	-1.03578e-09
110876300	chr12:110876300:C:G	3.86623e-45	-1.06889e-09	-0.169084
110876366	chr12:110876366:C:T	4.29882e-46	-2.36561	-1.03578e-09
110876464	chr12:110876464:C:A	1.2628e-45	-1.06889e-09	-1.28804
110876485	chr12:110876485:T:C	2.42278e-45	1.05021	-1.68666
110876614	chr12:110876614:C:T	1.01763e-45	-1.06889e-09	-1.50389
110876788	chr12:110876788:CT:C	7.12784e-46	-1.06889e-09	-1.85994
110876923	chr12:110876923:A:G	9.64622e-47	-2.5097	-1.35027
110876970	chr12:110876970:T:C	4.17589e-45	-1.06889e-09	-0.0920382
110877477	chr12:110877477:C:T	4.32845e-46	-2.35874	-1.03578e-09
110877706	chr12:110877706:TTC:T	1.59584e-45	0.725862	-1.77982
110878011	chr12:110878011:C:CT	4.17479e-46	-2.39489	-1.03578e-09
110878355	chr12:110878355:C:G	1.28788e-45	-1.06889e-09	-1.26837
110878370	chr12:110878370:A:G	5.61483e-45	2.05014	-1.84609
110878439	chr12:110878439:T:C	2.02274e-45	0.83929	-1.6562
110878879	chr12:110878879:C:A	2.53449e-45	-1.06889e-09	-0.591372
110878890	chr12:110878890:C:A	4.29948e-45	1.17594	-1.23881
110879051	chr12:110879051:C:T	7.06127e-46	-1.06889e-09	-1.86932
110880058	chr12:110880058:T:G	1.13832e-45	-1.06889e-09	-1.39181
110880100	chr12:110880100:T:C	4.5711e-45	1.79711	-1.79872
110880371	chr12:110880371:G:T	4.4182e-46	-2.33822	-1.03578e-09
110881562	chr12:110881562:A:G	3.3838e-46	-2.60495	-1.03578e-09
110881920	chr12:110881920:A:T	5.63543e-47	-2.53893	-1.85853
110881948	chr12:110881948:C:A	3.19783e-46	-2.66148	-1.03578e-09
110882043	chr12:110882043:C:T	3.87783e-45	1.37331	-1.5394
110882228	chr12:110882228:T:C	7.96664e-46	-1.06889e-09	-1.74869
110882313	chr12:110882313:AC:A	3.56358e-45	1.55807	-1.80867
110882468	chr12:110882468:G:A	3.53093e-45	-1.06889e-09	-0.259803
110882668	chr12:110882668:C:A	1.39781e-46	-2.53457	-0.954478
110883106	chr12:110883106:C:T	3.85333e-46	-2.47501	-1.03578e-09
110883178	chr12:110883178:C:T	3.99148e-46	-2.43979	-1.03578e-09
110883276	chr12:110883276:T:C	1.58282e-45	-1.06889e-09	-1.06216
110883607	chr12:110883607:T:TG	1.61378e-45	-1.06889e-09	-1.04278
110883708	chr12:110883708:T:C	3.17378e-45	1.16756	-1.534
110883860	chr12:110883860:G:A	1.01095e-45	-1.06889e-09	-1.51048
110883920	chr12:110883920:G:A	9.617e-47	-2.5464	-1.3166
110884882	chr12:110884882:A:G	1.89862e-45	-1.06889e-09	-0.880236
110885021	chr12:110885021:T:C	8.11964e-46	-1.06889e-09	-1.72966
110885363	chr12:110885363:C:A	7.65445e-46	-1.06889e-09	-1.78866
110885410	chr12:110885410:T:C	2.40689e-45	-1.06889e-09	-0.643029
110885591	chr12:110885591:T:G	4.04607e-46	-2.64967	0.223462
110885604	chr12:110885604:C:G	1.81438e-41	9.03009	-0.745374
110885614	chr12:110885614:G:A	8.60602e-42	9.37577	-1.83692
110885649	chr12:110885649:T:G	1.34327e-45	-1.06889e-09	-1.22626
110885877	chr12:110885877:A:T	1.83173e-45	-1.06889e-09	-0.916103
110886007	chr12:110886007:T:C	3.68726e-45	-1.06889e-09	-0.21648
110886058	chr12:110886058:T:G	3.75963e-45	-1.06889e-09	-0.197045
110886065	chr12:110886065:G:C	7.19883e-46	-1.06889e-09	-1.85003
110886152	chr12:110886152:C:T	7.03646e-46	-1.06889e-09	-1.87284
110886548	chr12:110886548:G:A	3.11271e-45	-1.06889e-09	-0.385873
110886703	chr12:110886703:C:G	5.18938e-45	-1.06889e-09	0.125249
110886758	chr12:110886758:G:A	5.66166e-45	-1.06889e-09	0.212352
110886837	chr12:110886837:C:T	3.23008e-46	-2.65144	-1.03578e-09
110886923	chr12:110886923:T:C	7.79052e-46	-1.06889e-09	-1.77104
110886947	chr12:110886947:C:T	7.03719e-46	-1.06889e-09	-1.87274
110887119	chr12:110887119:A:T	7.24752e-43	5.99811	-0.933642
110887461	chr12:110887461:T:C	1.15641e-42	5.86236	-0.330645
110887543	chr12:110887543:G:A	8.04838e-46	-1.06889e-09	-1.73848
110887565	chr12:110887565:G:A	7.6746e-46	-1.06889e-09	-1.78603
110887633	chr12:110887633:T:A	3.85137e-43	6.07602	-1.64379
110888670	chr12:110888670:A:G	7.04306e-46	-1.06889e-09	-1.87191
110889059	chr12:110889059:A:G	7.66888e-46	-1.06889e-09	-1.78678
110889211	chr12:110889211:G:A	8.15796e-46	-1.06889e-09	-1.72496
110889971	chr12:110889971:A:G	7.03976e-46	-1.06889e-09	-1.87238
110890064	chr12:110890064:G:A	7.27461e-46	-1.83956	-1.03578e-09
110890091	chr12:110890091:G:A	9.48814e-45	-1.06889e-09	0.728677
110890557	chr12:110890557:C:T	1.15138e-45	-1.38041	-1.03578e-09
110890630	chr12:110890630:CAG:C	9.19901e-46	-1.06889e-09	-1.60485
110890876	chr12:110890876:A:G	2.25791e-41	7.35505	1.14836
110891226	chr12:110891226:G:A	2.95954e-45	-1.06889e-09	-0.43633
110891423	chr12:110891423:G:A	8.95123e-42	7.15525	0.422935
110892730	chr12:110892730:C:T	3.70536e-41	7.64136	1.3574
110893118	chr12:110893118:G:A	7.17918e-46	-1.06889e-09	-1.85277
110893333	chr12:110893333:C:T	8.21427e-46	-1.06889e-09	-1.71808
110893352	chr12:110893352:T:A	1.352e-46	-2.54324	-0.979126
110893361	chr12:110893361:G:A	5.22004e-47	-2.63883	-1.8352
110893881	chr12:110893881:C:T	2.01892e-46	-2.54879	-0.572595
110894131	chr12:110894131:T:C	3.26218e-46	-2.64156	-1.03578e-09
110895420	chr12:110895420:C:T	1.83638e-43	5.29122	-1.59962
110895979	chr12:110895979:G:A	3.5358e-45	-1.06889e-09	-0.258425
110896089	chr12:110896089:A:G	1.63453e-41	6.82847	1.35186
110896179	chr12:110896179:C:T	1.018e-43	3.10165	-1.03578e-09
110896313	chr12:110896313:T:C	9.76219e-43	5.14514	0.217183
110896514	chr12:110896514:A:G	8.62086e-43	5.00585	0.232143
110896571	chr12:110896571:C:T	8.8701e-43	5.03521	0.231285
110897948	chr12:110897948:G:C	6.25335e-39	15.9339	-1.80663
110897952	chr12:110897952:A:G	2.14913e-46	-2.58694	-0.471947
110898162	chr12:110898162:G:C	6.36374e-46	-1.97333	-1.03578e-09
110898273	chr12:110898273:A:G	4.89936e-46	-2.23485	-1.03578e-09
110898695	chr12:110898695:T:C	3.20935e-46	-2.65788	-1.03578e-09
110898756	chr12:110898756:A:T	1.69924e-42	5.23836	0.678215
110899342	chr12:110899342:A:G	8.10956e-46	-1.06889e-09	-1.73091
110899372	chr12:110899372:G:T	1.94915e-41	7.09309	1.26328
110899707	chr12:110899707:A:T	7.10238e-46	-1.06889e-09	-1.86352
110900087	chr12:110900087:A:G	1.23531e-43	4.82446	-1.52934
110900194	chr12:110900194:C:T	7.37953e-46	-1.06889e-09	-1.82524
110900517	chr12:110900517:A:T	7.09815e-47	-2.30794	-1.85876
110900757	chr12:110900757:G:A	1.00286e-45	-1.06889e-09	-1.51851
110900878	chr12:110900878:G:A	1.07766e-44	-1.06889e-09	0.856016
110900990	chr12:110900990:C:T	1.92866e-46	-2.55315	-0.613971
110901213	chr12:110901213:C:T	8.61614e-46	-1.06889e-09	-1.67031
110901673	chr12:110901673:C:T	7.21338e-46	-1.84801	-1.03578e-09
110901831	chr12:110901831:T:A	7.2313e-46	-1.06889e-09	-1.84553
110902000	chr12:110902000:T:C	6.72292e-46	-1.91843	-1.03578e-09
110902397	chr12:110902397:T:A	6.91104e-46	-1.89083	-1.03578e-09
110902439	chr12:110902439:T:C	4.11461e-42	5.45967	1.34126
110902662	chr12:110902662:C:A	9.43433e-46	-1.06889e-09	-1.5796
110902922	chr12:110902922:AC:A	8.07235e-47	-2.27935	-1.75874
110902954	chr12:110902954:C:T	7.08518e-46	-1.06889e-09	-1.86594
110902984	chr12:110902984:A:G	1.28155e-41	6.63967	1.29737
110903805	chr12:110903805:A:G	1.30698e-45	-1.06889e-09	-1.25364
110903889	chr12:110903889:C:A	1.19655e-45	-1.06889e-09	-1.34192
110903898	chr12:110903898:T:G	7.2711e-46	-1.84004	-1.03578e-09
110904024	chr12:110904024:G:A	7.16443e-46	-1.06889e-09	-1.85482
110904121	chr12:110904121:T:C	7.58086e-42	6.24136	1.17065
110904213	chr12:110904213:A:G	1.02428e-41	6.65861	1.05436
110904686	chr12:110904686:A:C	5.72153e-46	-2.07971	-1.03578e-09
110904754	chr12:110904754:G:T	1.68768e-41	7.03272	1.17962
110904918	chr12:110904918:T:C	4.34697e-41	6.90286	2.2556
110905196	chr12:110905196:A:T	3.99682e-41	6.88308	2.19139
110905278	chr12:110905278:G:C	3.08065e-45	-1.06889e-09	-0.396224
110905475	chr12:110905475:C:T	3.42402e-46	-2.59314	-1.03578e-09
110906526	chr12:110906526:A:G	1.2187e-41	6.9997	0.887057
110906673	chr12:110906673:C:T	1.40766e-44	-1.06889e-09	1.12315
110906768	chr12:110906768:C:T	5.25717e-44	4.21484	-1.77403
110907228	chr12:110907228:C:G	7.16908e-46	-1.85417	-1.03578e-09
110907525	chr12:110907525:T:C	2.70815e-45	-1.06889e-09	-0.525099
110907600	chr12:110907600:C:T	3.35077e-46	-2.61476	-1.03578e-09
110907607	chr12:110907607:C:T	7.13202e-41	7.98181	1.67176
110907858	chr12:110907858:G:A	2.05304e-42	6.21702	-0.111303
110908269	chr12:110908269:G:A	2.61716e-44	1.74331	-1.03578e-09
110908595	chr12:110908595:G:T	1.23162e-46	-2.50793	-1.10769
110908596	chr12:110908596:C:T	1.03744e-46	-2.54427	-1.24292
110908719	chr12:110908719:G:A	7.35033e-46	-1.06889e-09	-1.82921
110908810	chr12:110908810:G:A	7.90559e-46	-1.06889e-09	-1.75638
110908883	chr12:110908883:C:T	8.34562e-46	-1.06889e-09	-1.70221
110909529	chr12:110909529:T:C	2.75047e-41	7.14173	1.55902
110909666	chr12:110909666:C:T	7.05427e-46	-1.06889e-09	-1.87032
110910481	chr12:110910481:C:T	7.06471e-46	-1.06889e-09	-1.86884
110910746	chr12:110910746:C:G	2.36275e-41	7.35672	1.19208
110910771	chr12:110910771:A:G	7.27256e-46	-1.06889e-09	-1.83984
110911419	chr12:110911419:A:G	6.66899e-47	-2.67767	-1.5514
110912045	chr12:110912045:A:G	3.62438e-42	5.88416	0.789914
110912062	chr12:110912062:T:C	8.08563e-46	-1.06889e-09	-1.73386
110912417	chr12:110912417:C:T	8.50607e-46	-1.06889e-09	-1.68317
110912727	chr12:110912727:G:A	1.00621e-46	-2.59562	-1.22213
110912851	chr12:110912851:A:G	1.02962e-46	-2.59927	-1.19549
110912967	chr12:110912967:C:T	9.90968e-47	-2.60646	-1.22657
110913117	chr12:110913117:C:T	3.50475e-45	-1.06889e-09	-0.267246
110913225	chr12:110913225:TC:T	5.09215e-41	6.87677	2.4399
110913382	chr12:110913382:C:T	9.89536e-47	-2.6079	-1.22657
110913635	chr12:110913635:T:G	1.06919e-46	-2.61656	-1.14049
110913847	chr12:110913847:G:A	3.47351e-46	-2.57878	-1.03578e-09
110914050	chr12:110914050:G:A	3.81451e-46	-2.48514	-1.03578e-09
110914309	chr12:110914309:A:G	7.0665e-46	-1.06889e-09	-1.86858
110914443	chr12:110914443:T:C	3.05341e-45	-1.06889e-09	-0.405106
110914450	chr12:110914450:G:C	4.82184e-41	7.60892	1.65321
110914674	chr12:110914674:A:G	1.53993e-43	5.14769	-1.63215
110914783	chr12:110914783:G:A	7.2031e-46	-1.06889e-09	-1.84944
110915216	chr12:110915216:C:T	8.05937e-46	-1.06889e-09	-1.73711
110915357	chr12:110915357:A:G	2.32115e-41	6.80238	1.72866
110915378	chr12:110915378:A:G	7.10361e-46	-1.06889e-09	-1.86335
110915752	chr12:110915752:A:G	1.13707e-46	-2.56715	-1.12834
110915958	chr12:110915958:C:T	1.02652e-46	-2.63567	-1.1621
110916229	chr12:110916229:G:T	9.29021e-46	-1.06889e-09	-1.59499
110916302	chr12:110916302:T:C	5.38356e-47	-2.67425	-1.76893
110916562	chr12:110916562:C:T	7.19924e-46	-1.06889e-09	-1.84997
110916782	chr12:110916782:C:T	8.28397e-46	-1.06889e-09	-1.70963
110916819	chr12:110916819:C:T	1.13514e-46	-2.58416	-1.11303
110916896	chr12:110916896:C:T	1.05322e-46	-2.65389	-1.11821
110916899	chr12:110916899:A:T	1.89411e-46	-2.62154	-0.563662
110916951	chr12:110916951:C:T	8.13982e-46	-1.06889e-09	-1.72718
110917146	chr12:110917146:C:T	1.62526e-45	-1.06889e-09	-1.0357
110917287	chr12:110917287:T:C	8.13424e-46	-1.06889e-09	-1.72787
110917296	chr12:110917296:A:T	1.07988e-46	-2.66746	-1.07964
110917802	chr12:110917802:G:A	1.09817e-46	-2.6785	-1.05181
110917976	chr12:110917976:C:T	3.61445e-46	-2.53901	-1.03578e-09
110918114	chr12:110918114:T:C	9.18418e-46	-1.06889e-09	-1.60647
110918330	chr12:110918330:T:C	3.49253e-46	-2.57332	-1.03578e-09
110918794	chr12:110918794:A:G	7.07993e-47	-2.65846	-1.51081
110918917	chr12:110918917:TAATC:T	1.05037e-45	-1.06889e-09	-1.47222
110919207	chr12:110919207:G:A	8.17403e-46	-1.06889e-09	-1.72299
110919406	chr12:110919406:T:C	8.06034e-46	-1.73699	-1.03578e-09
110919667	chr12:110919667:C:T	6.46792e-46	-2.67797	0.720877
110919923	chr12:110919923:G:A	8.21064e-47	-2.67	-1.35111
110920278	chr12:110920278:T:C	4.4148e-45	-1.06889e-09	-0.036402
110920308	chr12:110920308:AT:A	8.10789e-47	-2.17593	-1.85776
110920325	chr12:110920325:C:T	7.03686e-46	-1.06889e-09	-1.87279
110920430	chr12:110920430:G:A	8.15698e-47	-2.2146	-1.81306
110920435	chr12:110920435:C:T	2.62527e-45	-1.06889e-09	-0.556181
110920462	chr12:110920462:C:T	1.56374e-46	-2.00887	-1.36801
110920494	chr12:110920494:G:A	5.16813e-45	-1.06889e-09	0.121146
110920947	chr12:110920947:G:A	3.14503e-46	-2.67813	-1.03578e-09
110921197	chr12:110921197:G:A	5.97114e-45	0.265573	-1.03578e-09
110921381	chr12:110921381:C:T	7.03579e-46	-1.06889e-09	-1.87294
110921456	chr12:110921456:A:G	1.29422e-46	-1.77786	-1.78819
110921737	chr12:110921737:C:T	1.75169e-46	-1.57843	-1.68494
110921826	chr12:110921826:C:T	7.09441e-46	-1.06889e-09	-1.86464
110921908	chr12:110921908:G:C	5.74903e-38	18.1893	-1.84357
110922021	chr12:110922021:G:C	1.10548e-43	-1.06889e-09	3.18408
110922123	chr12:110922123:G:A	9.40761e-47	-2.6376	-1.24742
110922317	chr12:110922317:G:A	7.18746e-46	-1.06889e-09	-1.85161
110922379	chr12:110922379:C:A	2.56206e-38	17.4007	-1.86314
110922462	chr12:110922462:G:T	7.03927e-46	-1.06889e-09	-1.87245
110922486	chr12:110922486:A:G	2.80197e-38	17.4958	-1.86876
110922702	chr12:110922702:T:A	3.92975e-45	-1.06889e-09	-0.152789
110922927	chr12:110922927:G:A	7.08843e-46	-1.06889e-09	-1.86549
110923246	chr12:110923246:C:G	6.01753e-46	-2.02927	-1.03578e-09
110923333	chr12:110923333:A:G	4.48142e-39	15.6245	-1.83046
110923393	chr12:110923393:G:A	7.05501e-46	-1.06889e-09	-1.87021
110923494	chr12:110923494:A:G	2.66574e-38	17.4451	-1.86791
110923724	chr12:110923724:G:A	3.84556e-45	-1.06889e-09	-0.174447
110924105	chr12:110924105:G:C	1.23261e-43	3.29294	-1.03578e-09
110924454	chr12:110924454:C:T	7.1522e-46	-1.06889e-09	-1.85653
110924472	chr12:110924472:C:T	2.24906e-45	-1.06889e-09	-0.710852
110924592	chr12:110924592:C:T	7.03923e-46	-1.06889e-09	-1.87245
110925107	chr12:110925107:G:A	7.03767e-46	-1.06889e-09	-1.87267
110925227	chr12:110925227:G:A	7.94865e-46	-1.06889e-09	-1.75095
110925264	chr12:110925264:G:A	7.03741e-46	-1.06889e-09	-1.87271
110925331	chr12:110925331:G:A	7.35213e-46	-1.06889e-09	-1.82896
110925439	chr12:110925439:T:C	2.16022e-40	12.4249	-1.66312
110925600	chr12:110925600:C:T	7.34067e-46	-1.06889e-09	-1.83052
110925712	chr12:110925712:T:C	1.85263e-39	14.7649	-1.85416
110925724	chr12:110925724:T:G	1.97313e-39	14.8216	-1.84781
110926047	chr12:110926047:C:T	1.04104e-45	-1.06889e-09	-1.48115
110926494	chr12:110926494:C:G	5.91219e-46	-2.04693	-1.03578e-09
110926495	chr12:110926495:C:G	3.12103e-45	-1.2379	0.854697
110926563	chr12:110926563:G:A	7.21341e-46	-1.06889e-09	-1.84801
110926726	chr12:110926726:T:C	5.53732e-46	-1.53162	-0.580818
110927239	chr12:110927239:C:T	9.71433e-39	15.7683	-1.2006
110927520	chr12:110927520:A:G	2.00124e-40	12.3167	-1.63134
110927755	chr12:110927755:C:T	2.62885e-45	-1.06889e-09	-0.554818
110928060	chr12:110928060:T:G	1.30258e-38	15.9993	-1.13821
110928068	chr12:110928068:C:T	9.68344e-46	-1.06889e-09	-1.55353
110928295	chr12:110928295:C:T	2.64996e-45	-1.06889e-09	-0.546822
110928375	chr12:110928375:G:A	7.06074e-46	-1.06889e-09	-1.8694
110928684	chr12:110928684:A:G	7.03776e-46	-1.06889e-09	-1.87266
110928747	chr12:110928747:A:G	7.36785e-46	-1.06889e-09	-1.82682
110928946	chr12:110928946:C:A	1.05873e-38	15.655	-1.00121
110929062	chr12:110929062:C:G	1.23523e-38	15.7193	-0.911319
110929100	chr12:110929100:T:C	1.94842e-46	-1.64171	-1.51522
110929489	chr12:110929489:G:C	7.14049e-46	-1.06889e-09	-1.85817
110929530	chr12:110929530:A:G	2.71987e-44	-1.06889e-09	1.78181
110929762	chr12:110929762:T:A	3.40476e-44	-1.06889e-09	2.00639
110929766	chr12:110929766:T:G	2.25044e-46	-2.02076	-0.992068
110930514	chr12:110930514:T:A	7.05083e-46	-1.06889e-09	-1.8708
110930592	chr12:110930592:TGA:T	4.60052e-42	5.19685	1.71571
110930622	chr12:110930622:TGTGA:T	7.12308e-46	-1.06889e-09	-1.86061
110930688	chr12:110930688:TGA:T	4.52077e-45	-1.06889e-09	-0.0126824
110930718	chr12:110930718:T:G	7.64611e-46	-1.06889e-09	-1.78975
110930740	chr12:110930740:T:C	8.48455e-46	-1.06889e-09	-1.6857
110931387	chr12:110931387:G:C	1.19613e-45	-1.06889e-09	-1.34228
110931842	chr12:110931842:T:C	1.41064e-45	-1.17732	-1.03578e-09
110932210	chr12:110932210:G:A	7.04097e-46	-1.06889e-09	-1.8722
110932508	chr12:110932508:C:A	2.16006e-46	-1.69698	-1.35683
110932680	chr12:110932680:G:A	1.65987e-36	18.2613	1.44729
110932929	chr12:110932929:A:T	3.2941e-45	-1.06889e-09	-0.329232
110933176	chr12:110933176:C:T	1.66008e-36	19.1092	0.599611
110933183	chr12:110933183:C:T	1.60053e-45	-1.05103	-1.03578e-09
110933383	chr12:110933383:C:A	4.50898e-37	17.9762	0.429196
110933741	chr12:110933741:G:A	7.04292e-46	-1.06889e-09	-1.87193
110933744	chr12:110933744:A:AC	2.63726e-46	-1.09511	-1.7591
110934263	chr12:110934263:T:C	7.07859e-46	-1.06889e-09	-1.86688
110934314	chr12:110934314:G:A	1.38425e-45	-1.06889e-09	-1.1962
110934375	chr12:110934375:T:A	3.8338e-45	-1.06889e-09	-0.177509
110934448	chr12:110934448:C:T	1.89139e-45	-1.06889e-09	-0.884053
110934925	chr12:110934925:A:C	7.03607e-46	-1.06889e-09	-1.8729
110935423	chr12:110935423:T:C	4.27699e-46	-2.3707	-1.03578e-09
110935490	chr12:110935490:G:A	9.27562e-46	-1.06889e-09	-1.59656
110935600	chr12:110935600:T:C	4.92012e-39	15.7397	-1.85226
110935661	chr12:110935661:G:C	3.85385e-46	-1.47987	-0.995005
110935704	chr12:110935704:C:T	1.40473e-45	-1.18152	-1.03578e-09
110935749	chr12:110935749:G:A	1.47221e-45	-1.1346	-1.03578e-09
110935931	chr12:110935931:G:T	1.35394e-45	-1.21835	-1.03578e-09
110935988	chr12:110935988:A:T	7.18651e-46	-1.06889e-09	-1.85174
110936032	chr12:110936032:T:TG	5.47796e-39	15.8619	-1.86699
110936620	chr12:110936620:T:C	7.08513e-46	-1.06889e-09	-1.86595
110937240	chr12:110937240:T:A	2.20956e-45	-0.443664	-0.284907
110937261	chr12:110937261:C:T	7.10897e-46	-1.06889e-09	-1.86259
110937366	chr12:110937366:A:G	3.15592e-40	12.6614	-1.52052
110937527	chr12:110937527:A:C	7.516e-46	-1.06889e-09	-1.80692
110937529	chr12:110937529:C:T	7.55046e-46	-1.06889e-09	-1.80234
110937631	chr12:110937631:C:G	7.51735e-46	-1.06889e-09	-1.80674
110938242	chr12:110938242:G:C	7.91746e-40	13.9044	-1.84374
110938248	chr12:110938248:A:T	7.58149e-46	-1.06889e-09	-1.79824
110938262	chr12:110938262:T:A	1.25868e-45	0.26695	-1.55825
110938503	chr12:110938503:A:G	4.38747e-44	-1.06889e-09	2.25997
110938980	chr12:110938980:T:A	9.6769e-46	-1.06889e-09	-1.55421
110939117	chr12:110939117:T:C	6.98389e-40	13.496	-1.56081
110939198	chr12:110939198:G:A	4.58803e-40	13.0206	-1.5056
110939204	chr12:110939204:G:A	8.23475e-46	-1.46013	-0.255457
110939247	chr12:110939247:C:T	5.13267e-40	13.4438	-1.81659
110939288	chr12:110939288:T:C	7.34459e-46	-1.06889e-09	-1.82999
110940162	chr12:110940162:C:T	1.71854e-44	-1.06889e-09	1.32269
110940183	chr12:110940183:C:A	7.38134e-46	-1.06889e-09	-1.825
110940211	chr12:110940211:C:G	8.39781e-46	-1.06889e-09	-1.69598
110940466	chr12:110940466:C:T	7.42129e-46	-1.06889e-09	-1.8196
110940634	chr12:110940634:C:T	9.44655e-46	-1.06889e-09	-1.5783
110940665	chr12:110940665:C:T	7.4218e-46	-1.06889e-09	-1.81953
110941100	chr12:110941100:G:A	7.50653e-46	-1.06889e-09	-1.80818
110941356	chr12:110941356:G:T	7.04857e-46	-1.06889e-09	-1.87113
110941390	chr12:110941390:A:T	7.03561e-46	-1.06889e-09	-1.87297
110941534	chr12:110941534:A:G	7.38962e-46	-1.06889e-09	-1.82387
110941656	chr12:110941656:C:T	4.68904e-45	-1.29119	1.31505
110941670	chr12:110941670:G:A	7.03744e-46	-1.06889e-09	-1.87271
110941692	chr12:110941692:G:C	1.55242e-44	-1.06889e-09	1.22103
110942110	chr12:110942110:G:C	7.35608e-46	-1.06889e-09	-1.82842
110942141	chr12:110942141:C:T	7.37884e-46	-1.06889e-09	-1.82533
110942190	chr12:110942190:C:T	7.3542e-46	-1.06889e-09	-1.82868
110942243	chr12:110942243:C:T	7.86646e-46	-1.06889e-09	-1.76134
110942317	chr12:110942317:A:G	5.47764e-45	-1.06889e-09	0.179309
110942402	chr12:110942402:T:C	8.61905e-46	-1.06889e-09	-1.66998
110943003	chr12:110943003:C:T	8.9668e-46	-1.06889e-09	-1.63042
110943122	chr12:110943122:T:C	4.95494e-44	-1.06889e-09	2.3816
110943335	chr12:110943335:C:T	1.64021e-45	-1.06889e-09	-1.02654
110944102	chr12:110944102:C:T	7.08995e-46	-1.06889e-09	-1.86527
110944295	chr12:110944295:A:G	7.78062e-46	-1.06889e-09	-1.77231
110944605	chr12:110944605:C:A	1.91163e-40	12.468	-1.82845
110945232	chr12:110945232:G:A	3.3749e-39	15.3665	-1.85597
110945253	chr12:110945253:T:C	6.9766e-46	-1.88139	-1.03578e-09
110945683	chr12:110945683:A:G	9.10262e-46	-1.06889e-09	-1.61539
110946127	chr12:110946127:G:A	9.55411e-46	-1.06889e-09	-1.56698
110946459	chr12:110946459:T:TATTTTCCATA	1.52468e-44	-1.06889e-09	1.203
110946712	chr12:110946712:G:A	2.01656e-45	-0.496272	-0.323702
110946764	chr12:110946764:G:T	6.93378e-45	-1.06889e-09	0.41504
110947002	chr12:110947002:G:C	6.81805e-45	-1.06889e-09	0.398208
110947071	chr12:110947071:C:T	1.66649e-45	-1.06889e-09	-1.01065
110947329	chr12:110947329:T:C	7.57543e-46	-1.52446	-0.274585
110947351	chr12:110947351:G:A	5.67483e-45	-1.06889e-09	0.214675
110947363	chr12:110947363:G:A	7.33489e-46	-1.06889e-09	-1.83131
110947441	chr12:110947441:C:A	1.48055e-46	-1.55869	-1.87285
110947492	chr12:110947492:A:G	1.02445e-37	17.1897	-0.266274
110947832	chr12:110947832:G:A	9.30935e-45	0.709655	-1.03578e-09
110947905	chr12:110947905:G:A	1.6573e-44	-1.06889e-09	1.28641
110948173	chr12:110948173:A:T	7.56036e-46	-1.06889e-09	-1.80103
110948214	chr12:110948214:A:C	1.78346e-38	16.6563	-1.48103
110948863	chr12:110948863:G:T	5.24491e-40	13.4862	-1.83739
110949160	chr12:110949160:C:T	7.50722e-46	-1.06889e-09	-1.80808
110949694	chr12:110949694:G:A	7.98294e-46	-1.06889e-09	-1.74664
110950082	chr12:110950082:C:G	3.85714e-45	-1.45273	1.2813
110950193	chr12:110950193:G:A	1.0056e-45	-1.06889e-09	-1.51578
110950750	chr12:110950750:G:A	1.37186e-45	-1.06889e-09	-1.2052
110951149	chr12:110951149:G:A	8.19516e-46	-1.37384	-0.346564
110951301	chr12:110951301:G:A	1.37885e-45	-1.47283	0.272711
110951862	chr12:110951862:G:A	7.78517e-46	-1.06889e-09	-1.77173
110952012	chr12:110952012:A:G	7.99848e-46	-1.06889e-09	-1.7447
110952075	chr12:110952075:T:C	7.03704e-46	-1.06889e-09	-1.87276
110952965	chr12:110952965:T:C	2.91924e-46	-1.44556	-1.30707
110952980	chr12:110952980:T:C	8.73868e-46	-1.50925	-0.146946
110953118	chr12:110953118:A:G	7.76361e-46	-1.06889e-09	-1.7745
110953317	chr12:110953317:A:ACTAT	2.34282e-40	12.7119	-1.86899
110953348	chr12:110953348:A:G	3.00271e-46	-1.45377	-1.27066
110953435	chr12:110953435:A:G	8.48222e-46	-1.52119	-0.164787
110953994	chr12:110953994:G:A	9.18948e-46	-1.4541	-0.151792
110953995	chr12:110953995:C:T	9.53326e-38	17.1146	-0.263103
110954124	chr12:110954124:C:T	7.20522e-46	-1.06889e-09	-1.84914
110954269	chr12:110954269:A:G	9.0517e-46	-1.06889e-09	-1.621
110954297	chr12:110954297:G:A	1.6187e-45	-1.06889e-09	-1.03974
110954428	chr12:110954428:CT:C	3.26689e-45	-0.337526	-1.03578e-09
110954693	chr12:110954693:A:G	2.90035e-46	-1.46785	-1.29127
110955242	chr12:110955242:G:A	7.84992e-46	-1.06889e-09	-1.76345
110955385	chr12:110955385:A:G	6.94978e-45	-1.06889e-09	0.417344
110955413	chr12:110955413:T:G	9.43541e-46	-1.06889e-09	-1.57948
110955447	chr12:110955447:TC:T	8.82848e-40	13.7587	-1.58919
110956523	chr12:110956523:T:C	9.08195e-40	13.4938	-1.29595
110956580	chr12:110956580:G:A	1.12343e-39	13.7236	-1.31305
110956827	chr12:110956827:C:T	7.14973e-46	-1.06889e-09	-1.85688
110956840	chr12:110956840:G:A	2.66204e-40	12.8421	-1.87147
110956841	chr12:110956841:T:C	2.59549e-40	12.8169	-1.87159
110957125	chr12:110957125:C:A	9.12322e-40	13.5234	-1.321
110957210	chr12:110957210:CCCTT:C	1.12229e-37	16.8047	0.210001
110957314	chr12:110957314:G:A	3.14186e-46	-2.67914	-1.03578e-09
110957346	chr12:110957346:C:T	9.41704e-40	13.5494	-1.31527
110957457	chr12:110957457:C:T	7.04748e-46	-1.06889e-09	-1.87128
110957547	chr12:110957547:G:C	8.76631e-46	-1.45054	-0.202495
110958092	chr12:110958092:G:A	7.88704e-46	-1.06889e-09	-1.75873
110958445	chr12:110958445:A:G	4.92138e-45	0.0722246	-1.03578e-09
110958615	chr12:110958615:G:A	8.93469e-40	13.6092	-1.42771
110958809	chr12:110958809:C:T	9.66724e-40	13.6573	-1.39705
110959154	chr12:110959154:A:G	4.1992e-40	13.2989	-1.87248
110959450	chr12:110959450:G:A	3.41813e-46	-2.59486	-1.03578e-09
110960191	chr12:110960191:C:T	3.05967e-46	-1.59103	-1.11461
110960294	chr12:110960294:T:C	1.03888e-37	17.0617	-0.124219
110960604	chr12:110960604:G:C	8.00766e-46	-1.06889e-09	-1.74355
110961230	chr12:110961230:C:G	7.8396e-46	-1.06889e-09	-1.76476
110961350	chr12:110961350:A:T	8.61593e-46	-1.06889e-09	-1.67034
110961415	chr12:110961415:C:T	8.48499e-46	-1.53832	-0.147331
110961458	chr12:110961458:C:T	1.49759e-45	-1.06889e-09	-1.11751
110961642	chr12:110961642:T:C	6.65589e-40	13.6854	-1.7983
110961856	chr12:110961856:T:C	1.74962e-38	16.6841	-1.52796
110961967	chr12:110961967:G:A	3.3687e-40	13.0774	-1.87134
110962001	chr12:110962001:A:C	7.28498e-46	-1.06889e-09	-1.83814
110962013	chr12:110962013:G:A	1.01657e-45	-1.06889e-09	-1.50494
110962014	chr12:110962014:A:G	1.021e-45	-1.06889e-09	-1.50058
110962132	chr12:110962132:TTTG:T	3.35649e-40	13.0754	-1.87297
110962202	chr12:110962202:G:A	3.45015e-40	13.0874	-1.8574
110962312	chr12:110962312:A:G	5.49605e-40	13.5415	-1.84594
110962323	chr12:110962323:T:C	9.26853e-46	-1.45696	-0.140367
110962955	chr12:110962955:C:G	7.44632e-46	-1.06889e-09	-1.81623
110963032	chr12:110963032:C:T	9.9763e-40	14.0567	-1.7649
110963082	chr12:110963082:G:GA	9.66142e-40	14.0414	-1.78168
110963212	chr12:110963212:G:A	9.13055e-46	-1.06889e-09	-1.61232
110963242	chr12:110963242:G:A	3.67325e-45	-1.06889e-09	-0.220288
110963419	chr12:110963419:C:T	6.42322e-40	13.5425	-1.69105
110963438	chr12:110963438:G:A	1.14508e-45	-1.38589	-1.03578e-09
110963512	chr12:110963512:G:T	1.06606e-37	17.4447	-0.481398
110963889	chr12:110963889:G:A	1.08224e-39	13.8223	-1.44909
110963994	chr12:110963994:A:G	1.03533e-39	14.0885	-1.75961
110964559	chr12:110964559:T:C	1.07556e-39	14.0892	-1.72222
110964696	chr12:110964696:C:G	8.6852e-46	-1.06889e-09	-1.66233
110964726	chr12:110964726:C:T	9.08147e-46	-1.06889e-09	-1.61771
110964918	chr12:110964918:G:A	7.24221e-46	-1.06889e-09	-1.84402
110965713	chr12:110965713:C:T	7.52353e-46	-1.06889e-09	-1.80591
110965817	chr12:110965817:A:G	1.02768e-45	-1.06889e-09	-1.49406
110966664	chr12:110966664:G:A	9.26904e-46	-1.06889e-09	-1.59727
110966739	chr12:110966739:G:GT	7.62027e-46	-1.06889e-09	-1.79314
110967069	chr12:110967069:C:T	4.13798e-44	-1.06889e-09	2.20143
110967112	chr12:110967112:G:A	3.82206e-44	-1.06889e-09	2.12201
110967189	chr12:110967189:CT:C	1.0205e-45	-1.06889e-09	-1.50107
110967803	chr12:110967803:A:C	4.10694e-44	-1.06889e-09	2.1939
110968051	chr12:110968051:T:C	1.6038e-45	-1.06889e-09	-1.04899
110968462	chr12:110968462:A:G	7.37843e-46	-1.06889e-09	-1.82539
110968569	chr12:110968569:A:T	9.05264e-38	16.7343	0.0655108
110968608	chr12:110968608:G:A	3.45303e-46	-2.5847	-1.03578e-09
110968849	chr12:110968849:T:C	7.32637e-46	-1.06889e-09	-1.83247
110968955	chr12:110968955:C:T	1.27508e-44	1.02423	-1.03578e-09
110969562	chr12:110969562:G:T	1.02928e-37	16.4162	0.512018
110969655	chr12:110969655:T:G	8.1168e-40	13.8671	-1.78158
110969893	chr12:110969893:G:A	1.77744e-37	17.0206	0.453879
110970301	chr12:110970301:T:C	1.5682e-45	-1.06889e-09	-1.07143
110971405	chr12:110971405:C:T	9.59896e-46	-1.06889e-09	-1.5623
110971562	chr12:110971562:C:T	9.55198e-46	-1.06889e-09	-1.5672
110971798	chr12:110971798:C:A	1.66769e-45	-1.06889e-09	-1.00993
110971887	chr12:110971887:A:G	7.07122e-46	-1.06889e-09	-1.86792
110972623	chr12:110972623:G:T	1.05564e-45	-1.06889e-09	-1.46721
110972960	chr12:110972960:T:C	3.16007e-46	-2.67336	-1.03578e-09
110973111	chr12:110973111:A:G	8.12344e-46	-1.06889e-09	-1.7292
110973312	chr12:110973312:GAAGA:G	1.29196e-45	-1.06889e-09	-1.26521
110973451	chr12:110973451:T:C	1.54232e-45	-1.08808	-1.03578e-09
110973576	chr12:110973576:A:T	7.72745e-46	-1.06889e-09	-1.77917
110973595	chr12:110973595:T:C	1.1892e-45	-1.06889e-09	-1.34809
110973607	chr12:110973607:A:G	9.81303e-46	-1.06889e-09	-1.54024
110973627	chr12:110973627:A:C	1.16422e-45	-1.06889e-09	-1.36931
110974147	chr12:110974147:A:AT	1.22515e-44	-1.06889e-09	0.984286
110974465	chr12:110974465:T:C	1.68482e-44	-1.06889e-09	1.30288
110974603	chr12:110974603:G:T	8.78988e-46	-1.06889e-09	-1.65035
110974659	chr12:110974659:A:G	6.77181e-38	15.7102	0.799254
110974842	chr12:110974842:G:A	3.92646e-46	-2.45621	-1.03578e-09
110974849	chr12:110974849:G:C	1.17998e-45	-1.06889e-09	-1.35587
110974907	chr12:110974907:C:T	3.14222e-46	-2.67902	-1.03578e-09
110975104	chr12:110975104:C:T	2.29684e-40	12.5285	-1.70541
110975457	chr12:110975457:A:G	1.78462e-45	-1.06889e-09	-0.942159
110975615	chr12:110975615:A:G	8.38563e-46	-1.06889e-09	-1.69743
110975742	chr12:110975742:C:T	1.58898e-45	-1.06889e-09	-1.05827
110975921	chr12:110975921:C:T	1.40476e-45	-1.06889e-09	-1.1815
110976133	chr12:110976133:G:C	7.11229e-46	-1.79913	-0.0629986
110976307	chr12:110976307:T:G	4.98803e-43	-1.06889e-09	4.69085
110976723	chr12:110976723:T:C	1.89632e-46	-2.3454	-0.838629
110977530	chr12:110977530:C:T	8.6309e-46	-1.06889e-09	-1.6686
110977641	chr12:110977641:G:A	7.18934e-44	-1.06889e-09	2.75382
110977658	chr12:110977658:C:T	7.18068e-46	-1.06889e-09	-1.85256
110977730	chr12:110977730:G:C	7.25432e-44	-1.06889e-09	2.76282
110977743	chr12:110977743:T:C	7.11943e-46	-1.06889e-09	-1.86112
110977807	chr12:110977807:T:A	8.78891e-46	-1.06889e-09	-1.65046
110977881	chr12:110977881:C:T	7.03656e-46	-1.06889e-09	-1.87283
110978386	chr12:110978386:T:C	7.03589e-46	-1.06889e-09	-1.87293
110978441	chr12:110978441:A:G	7.54238e-46	-1.06889e-09	-1.80341
110978456	chr12:110978456:ATTAT:A	8.66175e-45	-1.06889e-09	0.637552
110979066	chr12:110979066:C:T	3.4548e-44	1.32327	0.697711
110979118	chr12:110979118:T:C	7.45808e-46	-1.06889e-09	-1.81465
110979483	chr12:110979483:G:A	5.33184e-47	-2.58775	-1.86509
110979914	chr12:110979914:G:A	1.36722e-46	-2.14919	-1.36197
110979988	chr12:110979988:T:C	3.95356e-45	-1.06889e-09	-0.146748
110980210	chr12:110980210:A:G	2.8803e-44	-1.06889e-09	1.83912
110980458	chr12:110980458:C:T	1.50449e-45	-1.14001	0.0270993
110980603	chr12:110980603:A:G	9.23353e-46	-1.06889e-09	-1.60111
110981079	chr12:110981079:G:A	8.54123e-46	-1.06889e-09	-1.67905
110981169	chr12:110981169:C:T	9.13502e-46	-1.06889e-09	-1.61184
110981319	chr12:110981319:A:G	7.38553e-47	-2.30018	-1.82683
110981538	chr12:110981538:A:G	7.06773e-46	-1.06889e-09	-1.86841
110981575	chr12:110981575:C:A	7.07172e-46	-1.06889e-09	-1.86785
110982191	chr12:110982191:T:C	4.76479e-44	2.34247	-1.03578e-09
110982202	chr12:110982202:G:A	7.92644e-46	-1.06889e-09	-1.75375
110982352	chr12:110982352:C:T	5.56267e-47	-2.54083	-1.86963
110982717	chr12:110982717:G:A	7.72593e-47	-2.22256	-1.85939
110983609	chr12:110983609:A:G	1.5349e-45	-1.06889e-09	-1.0929
110983788	chr12:110983788:A:G	5.11845e-47	-2.62074	-1.87294
110983847	chr12:110983847:G:A	4.95436e-47	-2.65337	-1.8729
110983869	chr12:110983869:C:T	6.34782e-46	-1.97584	-1.03578e-09
110983894	chr12:110983894:C:T	7.13526e-46	-1.06889e-09	-1.8589
110983992	chr12:110983992:G:A	8.2886e-46	-1.06889e-09	-1.70907
110984024	chr12:110984024:T:C	5.13596e-47	-2.61767	-1.8726
110984073	chr12:110984073:C:T	7.88934e-46	-1.06889e-09	-1.75844
110984256	chr12:110984256:G:A	7.11797e-46	-1.06889e-09	-1.86133
110984840	chr12:110984840:C:T	7.26748e-46	-1.06889e-09	-1.84054
110985855	chr12:110985855:G:C	5.98487e-47	-2.46856	-1.86874
110985952	chr12:110985952:C:T	7.05051e-46	-1.06889e-09	-1.87085
110985965	chr12:110985965:T:C	5.12479e-47	-2.61966	-1.87278
110986037	chr12:110986037:T:A	7.04299e-46	-1.06889e-09	-1.87192
110986565	chr12:110986565:C:G	7.11038e-46	-1.06889e-09	-1.8624
110987109	chr12:110987109:C:T	1.97667e-43	-1.06889e-09	3.76522
110987793	chr12:110987793:G:T	8.00921e-46	-1.06889e-09	-1.74336
110987829	chr12:110987829:G:T	8.06644e-46	-1.06889e-09	-1.73624
110987890	chr12:110987890:G:T	7.03663e-46	-1.06889e-09	-1.87282
110988606	chr12:110988606:C:T	7.04016e-46	-1.06889e-09	-1.87232
110988668	chr12:110988668:C:T	7.0543e-46	-1.06889e-09	-1.87031
110988873	chr12:110988873:C:T	1.41599e-45	-1.06889e-09	-1.17354
110988886	chr12:110988886:C:T	8.45862e-46	-1.06889e-09	-1.68876
110988962	chr12:110988962:G:A	7.04943e-46	-1.06889e-09	-1.871
110989115	chr12:110989115:C:T	7.04503e-46	-1.06889e-09	-1.87163
110989184	chr12:110989184:ATTTAT:A	3.14614e-46	-2.67777	-1.03578e-09
110989249	chr12:110989249:C:A	7.28592e-46	-1.06889e-09	-1.83801
110989250	chr12:110989250:T:A	7.28447e-46	-1.06889e-09	-1.8382
110989987	chr12:110989987:T:G	3.36807e-43	-1.06889e-09	4.29815
110990088	chr12:110990088:G:A	5.68161e-46	-2.08671	-1.03578e-09
110990169	chr12:110990169:G:A	1.51542e-45	-1.06889e-09	-1.10567
110990226	chr12:110990226:C:T	7.38095e-46	-1.06889e-09	-1.82505
110990266	chr12:110990266:C:T	1.31242e-44	-1.06889e-09	1.05309
110990272	chr12:110990272:GC:G	1.63471e-45	-1.06889e-09	-1.0299
110990326	chr12:110990326:T:A	7.19131e-46	-1.06889e-09	-1.85108
110990413	chr12:110990413:C:G	7.36391e-46	-1.06889e-09	-1.82736
110990422	chr12:110990422:T:C	7.45885e-46	-1.06889e-09	-1.81455
110990577	chr12:110990577:T:G	7.17128e-46	-1.06889e-09	-1.85387
110990858	chr12:110990858:C:T	3.97671e-45	-1.06889e-09	-0.140909
110991014	chr12:110991014:T:C	2.23643e-45	-1.06889e-09	-0.716486
110991471	chr12:110991471:G:A	1.08733e-45	-1.06889e-09	-1.43764
110991542	chr12:110991542:C:T	2.5149e-45	-0.599133	-1.03578e-09
110991592	chr12:110991592:T:C	7.53087e-46	-1.06889e-09	-1.80494
110991752	chr12:110991752:C:T	1.79983e-45	-1.06889e-09	-0.933675
110991785	chr12:110991785:C:T	7.68883e-46	-1.06889e-09	-1.78418
110991874	chr12:110991874:AAAATG:A	8.69182e-46	-1.06889e-09	-1.66157
110991979	chr12:110991979:C:T	1.22061e-46	-2.20615	-1.41844
110991994	chr12:110991994:G:A	7.04649e-46	-1.06889e-09	-1.87142
110992355	chr12:110992355:A:G	7.06175e-47	-2.33319	-1.83865
110992405	chr12:110992405:AG:A	7.09482e-46	-1.06889e-09	-1.86459
110992410	chr12:110992410:G:C	7.37115e-46	-1.06889e-09	-1.82638
110993501	chr12:110993501:T:C	5.20166e-46	-0.54473	-1.63024
110993727	chr12:110993727:G:A	7.09489e-46	-1.06889e-09	-1.86458
110993981	chr12:110993981:T:C	7.05336e-46	-1.06889e-09	-1.87045
110994107	chr12:110994107:A:G	1.33156e-44	-1.06889e-09	1.06757
110994660	chr12:110994660:G:A	7.99546e-46	-1.06889e-09	-1.74508
110994767	chr12:110994767:G:C	7.86506e-46	-1.06889e-09	-1.76152
110995872	chr12:110995872:G:A	7.09277e-46	-1.06889e-09	-1.86487
110996640	chr12:110996640:T:A	7.09489e-46	-1.06889e-09	-1.86458
110997235	chr12:110997235:A:G	2.76328e-45	-1.06889e-09	-0.504948
111000197	chr12:111000197:A:G	1.00164e-45	-1.74343	0.2237
111000428	chr12:111000428:C:T	7.14917e-46	-1.06889e-09	-1.85695
111000591	chr12:111000591:G:A	1.39827e-45	-1.06889e-09	-1.18613
111000679	chr12:111000679:A:G	2.07464e-45	-1.06889e-09	-0.791578
111001781	chr12:111001781:A:T	7.71824e-46	-1.06889e-09	-1.78036
111002209	chr12:111002209:C:T	1.4647e-45	-1.06889e-09	-1.13972
111002214	chr12:111002214:C:T	2.02121e-45	-1.06889e-09	-0.81767
111002407	chr12:111002407:G:A	7.47364e-46	-1.06889e-09	-1.81257
111002491	chr12:111002491:T:C	2.58716e-45	-1.06889e-09	-0.570804
111002601	chr12:111002601:G:A	7.09928e-46	-1.06889e-09	-1.86396
111002819	chr12:111002819:A:G	7.09809e-46	-1.06889e-09	-1.86412
111002896	chr12:111002896:C:T	8.8725e-46	-1.06889e-09	-1.64099
111003072	chr12:111003072:C:T	7.27218e-46	-1.06889e-09	-1.83989
111003307	chr12:111003307:T:TG	7.10022e-46	-1.06889e-09	-1.86382
111003520	chr12:111003520:C:T	1.51484e-45	-1.06889e-09	-1.10606
111003568	chr12:111003568:G:T	7.08944e-46	-1.06889e-09	-1.86534
111003575	chr12:111003575:C:T	7.39346e-46	-1.06889e-09	-1.82335
111003783	chr12:111003783:C:T	1.15057e-44	-1.06889e-09	0.921474
111004124	chr12:111004124:C:T	7.09323e-46	-1.06889e-09	-1.86481
111004142	chr12:111004142:A:C	2.17407e-45	-1.06889e-09	-0.744765
111004232	chr12:111004232:T:G	7.08327e-46	-1.06889e-09	-1.86621
111004334	chr12:111004334:AG:A	7.74217e-46	-1.06889e-09	-1.77727
111004683	chr12:111004683:A:C	7.74708e-46	-1.06889e-09	-1.77663
111004801	chr12:111004801:C:T	7.17919e-46	-1.06889e-09	-1.85276
111004825	chr12:111004825:A:T	7.16135e-46	-1.06889e-09	-1.85525
111004838	chr12:111004838:C:T	7.087e-46	-1.06889e-09	-1.86569
111005737	chr12:111005737:TC:T	7.04297e-46	-1.06889e-09	-1.87192
111005786	chr12:111005786:T:C	7.07392e-46	-1.06889e-09	-1.86754
111005826	chr12:111005826:G:A	7.67995e-46	-1.06889e-09	-1.78534
111005863	chr12:111005863:G:A	8.63814e-45	1.36986	-0.735039
111005869	chr12:111005869:A:T	8.49443e-46	-1.06889e-09	-1.68454
111006204	chr12:111006204:T:C	2.11605e-45	-1.06889e-09	-0.771812
111006439	chr12:111006439:G:A	7.05561e-46	-1.06889e-09	-1.87013
111006496	chr12:111006496:G:A	7.19368e-46	-1.06889e-09	-1.85075
111006762	chr12:111006762:C:T	7.15834e-46	-1.06889e-09	-1.85567
111007409	chr12:111007409:C:T	5.55665e-47	-2.54522	-1.86632
111007650	chr12:111007650:A:G	7.13945e-46	-1.06889e-09	-1.85831
111008610	chr12:111008610:T:G	7.12313e-46	-1.06889e-09	-1.8606
111008657	chr12:111008657:A:G	7.12881e-46	-1.06889e-09	-1.85981
111008823	chr12:111008823:G:T	1.46656e-44	-1.06889e-09	1.16414
111008885	chr12:111008885:T:C	8.60924e-46	-1.06889e-09	-1.67111
111008902	chr12:111008902:C:T	7.11933e-46	-1.06889e-09	-1.86114
111008947	chr12:111008947:T:C	1.53741e-45	-1.06889e-09	-1.09127
111009191	chr12:111009191:A:G	7.14174e-46	-1.06889e-09	-1.85799
111009838	chr12:111009838:T:C	7.09526e-47	-2.33732	-1.82978
111009928	chr12:111009928:A:G	7.04816e-47	-2.35313	-1.82064
111010313	chr12:111010313:T:C	5.35607e-46	-2.14572	-1.03578e-09
111010540	chr12:111010540:T:A	1.34696e-45	-1.22351	-1.03578e-09
111010750	chr12:111010750:A:T	1.39368e-44	-1.06889e-09	1.11317
111011917	chr12:111011917:T:A	7.07683e-46	-1.06889e-09	-1.86712
111011918	chr12:111011918:CCTG:C	7.07683e-46	-1.06889e-09	-1.86712
111012579	chr12:111012579:G:A	1.54007e-45	-1.06889e-09	-1.08954
111013070	chr12:111013070:G:A	7.16501e-46	-1.06889e-09	-1.85474
111013168	chr12:111013168:C:T	3.86899e-45	-1.06889e-09	-0.168372
111013307	chr12:111013307:A:G	1.85623e-45	-1.06889e-09	-0.902815
111013451	chr12:111013451:T:C	1.81723e-45	-1.06889e-09	-0.924052
111013481	chr12:111013481:A:G	2.62495e-45	-1.06889e-09	-0.556302
111013731	chr12:111013731:A:G	9.0556e-46	-1.06889e-09	-1.62057
111013957	chr12:111013957:T:C	1.5153e-45	-1.06889e-09	-1.10575
111014616	chr12:111014616:G:C	1.2714e-45	-1.06889e-09	-1.28124
111014817	chr12:111014817:G:C	9.08263e-46	-1.06889e-09	-1.61759
111014940	chr12:111014940:A:G	5.15301e-45	-1.3287	1.44692
111014972	chr12:111014972:A:G	1.14298e-45	-1.06889e-09	-1.38773
111015878	chr12:111015878:T:C	1.11966e-45	-1.06889e-09	-1.40834
111016325	chr12:111016325:T:C	1.17584e-45	-1.06889e-09	-1.35938
111016657	chr12:111016657:G:T	8.16601e-46	-1.06889e-09	-1.72397
111016804	chr12:111016804:T:C	7.26587e-46	-1.06889e-09	-1.84076
111017112	chr12:111017112:C:T	7.44735e-46	-1.06889e-09	-1.81609
111017412	chr12:111017412:A:G	1.64224e-44	-1.06889e-09	1.27728
111017494	chr12:111017494:C:A	1.02102e-45	-1.06889e-09	-1.50056
111017582	chr12:111017582:T:G	1.02611e-45	-1.06889e-09	-1.49559
111017642	chr12:111017642:G:A	1.67126e-45	-1.06889e-09	-1.00779
111017830	chr12:111017830:T:C	6.74805e-47	-2.60545	-1.61183
111017920	chr12:111017920:A:C	8.53354e-46	-1.06889e-09	-1.67995
111018503	chr12:111018503:C:A	1.20687e-43	-1.06889e-09	3.27183
111018545	chr12:111018545:G:A	1.64793e-45	-1.06889e-09	-1.02185
111018561	chr12:111018561:G:A	7.97704e-46	-1.06889e-09	-1.74738
111018998	chr12:111018998:G:A	8.08949e-46	-1.06889e-09	-1.73338
111019270	chr12:111019270:T:C	8.68989e-46	-1.06889e-09	-1.66179
111020481	chr12:111020481:T:A	1.00245e-44	-1.36292	2.14659
111020551	chr12:111020551:T:C	9.5042e-46	-1.06889e-09	-1.57222
111020973	chr12:111020973:T:C	8.30479e-46	-1.06889e-09	-1.70712
111021602	chr12:111021602:A:T	3.19409e-46	-2.66265	-1.03578e-09
111021661	chr12:111021661:A:G	1.64106e-45	-1.06889e-09	-1.02602
111021872	chr12:111021872:T:C	7.60584e-46	-1.06889e-09	-1.79503
111021932	chr12:111021932:TCTCA:T	2.37905e-45	-1.06889e-09	-0.654663
111022214	chr12:111022214:T:C	7.89385e-46	-1.06889e-09	-1.75787
111022297	chr12:111022297:C:A	7.54983e-46	-1.06889e-09	-1.80243
111022800	chr12:111022800:A:T	1.57491e-45	-1.06889e-09	-1.06717
111023155	chr12:111023155:C:T	7.03715e-46	-1.06889e-09	-1.87275
111023405	chr12:111023405:G:A	7.1336e-46	-1.06889e-09	-1.85913
111023708	chr12:111023708:T:A	1.11346e-45	-1.06889e-09	-1.41389
111023773	chr12:111023773:CTTGTG:C	1.58431e-45	-1.06889e-09	-1.06122
111024090	chr12:111024090:C:T	8.32635e-46	-1.06889e-09	-1.70453
111024131	chr12:111024131:G:A	1.58431e-45	-1.06889e-09	-1.06122
111024846	chr12:111024846:T:C	8.32656e-46	-1.06889e-09	-1.7045
111025092	chr12:111025092:G:A	8.26627e-46	-1.06889e-09	-1.71177
111025551	chr12:111025551:A:G	9.03472e-45	-1.47169	2.1514
111025932	chr12:111025932:G:A	2.08494e-45	-1.06889e-09	-0.786627
111026601	chr12:111026601:C:T	8.12699e-46	-1.06889e-09	-1.72876
111026643	chr12:111026643:A:T	7.71763e-46	-1.06889e-09	-1.78044
111026727	chr12:111026727:C:T	1.52898e-45	-1.06889e-09	-1.09676
111026936	chr12:111026936:C:T	2.69057e-44	-1.06889e-09	1.77097
111027204	chr12:111027204:C:T	7.21452e-46	-1.06889e-09	-1.84786
111027499	chr12:111027499:T:A	3.16623e-46	-2.67141	-1.03578e-09
111027967	chr12:111027967:A:G	1.43159e-45	-1.06889e-09	-1.16258
111028077	chr12:111028077:G:A	9.16472e-46	-1.06889e-09	-1.60859
111029646	chr12:111029646:A:G	7.67469e-46	-1.06889e-09	-1.78602
111029769	chr12:111029769:G:A	1.0928e-45	-1.06889e-09	-1.43262
111029801	chr12:111029801:C:T	1.52522e-45	-1.06889e-09	-1.09922
111030032	chr12:111030032:C:T	9.16828e-46	-1.06889e-09	-1.6082
111030727	chr12:111030727:C:T	7.11545e-46	-1.06889e-09	-1.86168
111030959	chr12:111030959:C:T	1.17768e-45	-1.06889e-09	-1.35782
111031081	chr12:111031081:G:A	7.0601e-46	-1.06889e-09	-1.86949
111031745	chr12:111031745:C:T	8.58324e-46	-1.06889e-09	-1.67414
111032607	chr12:111032607:A:G	3.71298e-45	-1.44989	1.24037
111033180	chr12:111033180:G:A	9.73646e-46	-1.06889e-09	-1.54807
111035355	chr12:111035355:G:C	1.46295e-45	-1.06889e-09	-1.14091
111035681	chr12:111035681:C:G	8.35701e-46	-1.06889e-09	-1.70085
111035876	chr12:111035876:A:T	8.79828e-46	-1.06889e-09	-1.64939
111036516	chr12:111036516:A:G	7.8978e-47	-2.52957	-1.53038
111037048	chr12:111037048:A:T	1.48214e-45	-1.06889e-09	-1.12788
111037263	chr12:111037263:C:T	1.14219e-45	-1.06889e-09	-1.38842
111037495	chr12:111037495:G:A	1.56689e-45	-1.06889e-09	-1.07227
111038564	chr12:111038564:G:A	1.3213e-43	-1.06889e-09	3.36242
111038690	chr12:111038690:T:C	1.61229e-45	-1.06889e-09	-1.04371
111038835	chr12:111038835:C:G	7.84006e-46	-1.06889e-09	-1.7647
111039092	chr12:111039092:G:A	8.10272e-46	-1.06889e-09	-1.73175
111039160	chr12:111039160:G:A	8.52032e-46	-1.06889e-09	-1.6815
111040710	chr12:111040710:T:C	7.51787e-46	-1.06889e-09	-1.80667
111041284	chr12:111041284:G:A	7.29998e-46	-1.06889e-09	-1.83608
111041361	chr12:111041361:G:A	8.48779e-46	-1.06889e-09	-1.68532
111041900	chr12:111041900:C:T	1.18896e-45	-1.06889e-09	-1.34829
111041992	chr12:111041992:C:T	9.7181e-46	-0.400291	-1.14967
111042096	chr12:111042096:A:G	7.36768e-46	-1.06889e-09	-1.82685
111042300	chr12:111042300:C:T	1.19686e-43	-1.06889e-09	3.26351
111042828	chr12:111042828:G:T	8.48969e-46	-1.06889e-09	-1.6851
111042996	chr12:111042996:G:A	1.04812e-45	-1.06889e-09	-1.47437
111043139	chr12:111043139:A:G	1.07028e-45	-1.06889e-09	-1.45344
111043244	chr12:111043244:T:C	1.1865e-45	-1.06889e-09	-1.35035
111043583	chr12:111043583:C:T	2.21643e-45	-0.725469	-1.03578e-09
111044059	chr12:111044059:G:A	8.81633e-46	-1.06889e-09	-1.64734
111044249	chr12:111044249:G:A	1.10557e-45	-1.06889e-09	-1.421
111044253	chr12:111044253:C:T	1.08974e-45	-1.06889e-09	-1.43543
111044287	chr12:111044287:G:T	1.29857e-45	-1.06889e-09	-1.2601
111044356	chr12:111044356:C:T	1.65306e-44	1.28385	-1.03578e-09
111044481	chr12:111044481:T:C	1.69279e-45	-1.06889e-09	-0.994987
111046168	chr12:111046168:C:T	1.14892e-43	-1.06889e-09	3.22262
111046666	chr12:111046666:T:A	1.16008e-45	-1.06889e-09	-1.37287
111046741	chr12:111046741:C:T	2.51233e-45	-1.06889e-09	-0.600156
111046840	chr12:111046840:A:T	7.3626e-46	-1.06889e-09	-1.82754
111046863	chr12:111046863:G:A	1.19049e-43	-1.06889e-09	3.25817
111046880	chr12:111046880:T:C	1.22806e-45	-1.06889e-09	-1.31593
111047413	chr12:111047413:G:A	8.856e-46	-1.06889e-09	-1.64286
111047667	chr12:111047667:T:C	8.90105e-45	-1.06889e-09	0.664804
111048178	chr12:111048178:G:T	2.44344e-44	-1.06889e-09	1.67463
111048567	chr12:111048567:A:G	8.16635e-46	-1.06889e-09	-1.72393
111048640	chr12:111048640:G:A	2.70913e-44	-1.06889e-09	1.77785
111048747	chr12:111048747:A:G	8.05171e-44	-1.06889e-09	2.8671
111048877	chr12:111048877:C:T	1.03308e-45	-1.06889e-09	-1.48882
111049194	chr12:111049194:C:CAAGA	8.03115e-46	-1.06889e-09	-1.74062
111049253	chr12:111049253:C:T	1.01669e-45	-1.06889e-09	-1.50482
111049302	chr12:111049302:C:G	3.85243e-46	-2.47525	-1.03578e-09
111049601	chr12:111049601:T:G	7.03579e-46	-1.06889e-09	-1.87294
111049605	chr12:111049605:A:G	7.03579e-46	-1.06889e-09	-1.87294
111049845	chr12:111049845:A:C	7.04337e-46	-1.06889e-09	-1.87186
111050152	chr12:111050152:G:A	7.60133e-46	-1.79563	-1.03578e-09
111050398	chr12:111050398:C:G	1.24963e-45	-1.06889e-09	-1.29852
111050421	chr12:111050421:TTCTG:T	1.07072e-45	-1.06889e-09	-1.45303
111051024	chr12:111051024:G:A	1.23639e-43	-1.06889e-09	3.296
111051111	chr12:111051111:C:T	7.37321e-46	-1.06889e-09	-1.8261
111051523	chr12:111051523:A:G	2.10294e-45	-1.06889e-09	-0.778029
111051635	chr12:111051635:G:A	1.23872e-46	-2.66157	-0.948296
111051687	chr12:111051687:A:T	9.10295e-46	-1.06889e-09	-1.61535
111051784	chr12:111051784:A:G	9.26798e-46	-1.06889e-09	-1.59738
111051812	chr12:111051812:T:C	2.15768e-45	-1.06889e-09	-0.752331
111051889	chr12:111051889:A:G	1.22651e-43	-1.06889e-09	3.28798
111051938	chr12:111051938:T:A	5.8367e-44	-1.06889e-09	2.54539
111052239	chr12:111052239:G:T	8.40331e-46	-1.69532	-1.03578e-09
111052282	chr12:111052282:C:A	2.11118e-45	-1.06889e-09	-0.774119
111052900	chr12:111052900:C:T	6.35425e-44	-1.06889e-09	2.63034
111053019	chr12:111053019:G:A	5.67928e-44	-1.06889e-09	2.51805
111053038	chr12:111053038:A:C	2.10131e-45	-1.06889e-09	-0.778802
111053176	chr12:111053176:C:T	1.39655e-45	-1.06889e-09	-1.18736
111053557	chr12:111053557:C:T	1.97723e-45	-1.06889e-09	-0.839668
111053662	chr12:111053662:G:A	1.03759e-45	-1.06889e-09	-1.48446
111053855	chr12:111053855:T:C	2.07668e-45	-1.06889e-09	-0.790594
111054091	chr12:111054091:C:T	2.06997e-45	-1.06889e-09	-0.793832
111054139	chr12:111054139:A:G	2.0876e-45	-1.06889e-09	-0.785351
111054560	chr12:111054560:CT:C	2.07668e-45	-1.06889e-09	-0.790594
111054627	chr12:111054627:C:G	2.03327e-45	-1.06889e-09	-0.811721
111054826	chr12:111054826:C:A	2.08145e-45	-1.06889e-09	-0.7883
111054914	chr12:111054914:A:C	1.00041e-45	-1.06889e-09	-1.52095
111054936	chr12:111054936:C:T	2.05772e-45	-1.06889e-09	-0.799766
111054987	chr12:111054987:T:G	1.46244e-45	-1.06889e-09	-1.14126
111055281	chr12:111055281:T:G	2.03987e-45	-1.06889e-09	-0.808481
111055415	chr12:111055415:C:T	7.25173e-46	-1.06889e-09	-1.84271
111055428	chr12:111055428:C:T	7.35395e-46	-1.06889e-09	-1.82871
111055451	chr12:111055451:T:C	3.74963e-45	-0.0651597	-0.134547
111055454	chr12:111055454:A:G	2.03987e-45	-1.06889e-09	-0.808481
111055509	chr12:111055509:A:C	5.80486e-44	-1.06889e-09	2.53992
111055619	chr12:111055619:G:A	1.03692e-45	-1.06889e-09	-1.48511
111055653	chr12:111055653:A:G	4.57029e-45	-0.0418048	0.0400165
111055710	chr12:111055710:C:T	8.40215e-46	-1.06889e-09	-1.69546
111055867	chr12:111055867:A:C	7.31709e-46	-1.06889e-09	-1.83374
111055957	chr12:111055957:T:C	2.11634e-45	-1.06889e-09	-0.771677
111056079	chr12:111056079:G:A	7.09607e-46	-1.06889e-09	-1.86441
111056147	chr12:111056147:T:C	6.53242e-45	0.355413	-1.03578e-09
111056259	chr12:111056259:G:A	5.19221e-46	-2.17679	-1.03578e-09
111056331	chr12:111056331:C:T	2.00388e-45	-1.06889e-09	-0.826281
111056509	chr12:111056509:G:A	5.76617e-44	-1.06889e-09	2.53323
111056589	chr12:111056589:C:A	2.12526e-45	-1.06889e-09	-0.767471
111056665	chr12:111056665:G:T	7.31536e-46	-1.06889e-09	-1.83397
111056670	chr12:111056670:G:A	8.4545e-46	-1.06889e-09	-1.68925
111056723	chr12:111056723:T:A	7.34373e-46	-1.06889e-09	-1.8301
111057356	chr12:111057356:C:T	3.93884e-45	-1.06889e-09	-0.150478
111057702	chr12:111057702:G:A	1.02642e-44	0.807301	-1.03578e-09
111057714	chr12:111057714:A:G	2.87501e-32	31.2527	-1.78443
111058491	chr12:111058491:T:C	2.05323e-45	-1.06889e-09	-0.801951
111058820	chr12:111058820:T:C	3.34164e-45	-1.06889e-09	-0.314903
111058883	chr12:111058883:A:G	2.23735e-45	-1.06889e-09	-0.716075
111058914	chr12:111058914:G:A	7.29835e-46	-1.06889e-09	-1.8363
111059080	chr12:111059080:C:T	1.98423e-45	-1.06889e-09	-0.836135
111059251	chr12:111059251:C:T	1.09824e-45	-1.06889e-09	-1.42766
111059439	chr12:111059439:C:T	1.48588e-45	-1.12536	-1.03578e-09
111059496	chr12:111059496:C:T	5.8401e-44	-1.06889e-09	2.54597
111059561	chr12:111059561:G:A	7.31268e-46	-1.06889e-09	-1.83434
111059787	chr12:111059787:C:T	5.29094e-44	-1.06889e-09	2.44722
111060829	chr12:111060829:G:T	9.80437e-45	-1.06889e-09	0.761464
111060923	chr12:111060923:G:A	3.23085e-46	-2.65121	-1.03578e-09
111061088	chr12:111061088:C:T	5.09677e-46	-2.19534	-1.03578e-09
111061090	chr12:111061090:C:T	7.56706e-46	-1.06889e-09	-1.80015
111061420	chr12:111061420:C:T	1.64792e-45	-1.06889e-09	-1.02185
111061484	chr12:111061484:A:G	7.09925e-46	-1.06889e-09	-1.86396
111061568	chr12:111061568:C:T	9.6822e-45	-1.06889e-09	0.748925
111061576	chr12:111061576:TC:T	7.31268e-46	-1.06889e-09	-1.83434
111061727	chr12:111061727:G:GCCTGGC	7.88152e-46	-1.06889e-09	-1.75943
111061765	chr12:111061765:G:A	7.31268e-46	-1.06889e-09	-1.83434
111061894	chr12:111061894:A:G	5.69994e-45	-0.0737316	0.292822
111062062	chr12:111062062:G:A	9.5645e-46	-1.06889e-09	-1.56589
111062186	chr12:111062186:G:A	1.24884e-43	-1.06889e-09	3.30602
111062256	chr12:111062256:T:C	1.66077e-45	-1.06889e-09	-1.01409
111062273	chr12:111062273:T:A	1.67053e-45	-1.06889e-09	-1.00823
111062294	chr12:111062294:T:C	7.3056e-46	-1.06889e-09	-1.83531
111062379	chr12:111062379:CATTTTATGGCAG:C	2.66481e-45	-1.06889e-09	-0.541232
111062401	chr12:111062401:T:C	1.68444e-45	-1.06889e-09	-0.999931
111062402	chr12:111062402:G:A	5.98564e-44	-1.06889e-09	2.57058
111062532	chr12:111062532:C:T	8.64284e-46	-1.06889e-09	-1.66722
111062605	chr12:111062605:C:T	7.24352e-46	-1.06889e-09	-1.84384
111062738	chr12:111062738:A:G	1.3786e-45	-1.06889e-09	-1.2003
111062877	chr12:111062877:C:G	3.55905e-46	-1.34942	-1.20504
111063501	chr12:111063501:C:T	7.03577e-46	-1.06889e-09	-1.87294
111063563	chr12:111063563:G:C	7.9867e-46	-1.06889e-09	-1.74617
111064153	chr12:111064153:G:A	5.33212e-45	-1.06889e-09	0.152385
111064476	chr12:111064476:C:T	4.55108e-45	-1.06889e-09	-0.00600127
111064812	chr12:111064812:G:A	7.3266e-46	-1.06889e-09	-1.83244
111065293	chr12:111065293:G:A	9.26541e-46	-1.06889e-09	-1.59766
111065294	chr12:111065294:A:G	7.21718e-46	-1.06889e-09	-1.84749
111065396	chr12:111065396:C:T	3.63693e-45	-1.06889e-09	-0.230226
111065518	chr12:111065518:T:G	9.72267e-46	-1.06889e-09	-1.54949
111065524	chr12:111065524:C:T	3.62435e-45	-1.06889e-09	-0.23369
111065691	chr12:111065691:G:A	7.12948e-45	0.442873	-1.03578e-09
111065813	chr12:111065813:C:T	1.33313e-43	-1.06889e-09	3.37134
111066229	chr12:111066229:T:C	6.07738e-32	32.0512	-1.83437
111066860	chr12:111066860:C:T	7.036e-46	-1.06889e-09	-1.87291
111066865	chr12:111066865:A:G	7.33683e-46	-1.06889e-09	-1.83104
111067007	chr12:111067007:T:C	3.8388e-45	-1.06889e-09	-0.176205
111067160	chr12:111067160:C:T	7.69713e-46	-1.7831	-1.03578e-09
111067462	chr12:111067462:T:C	3.54745e-45	-1.06889e-09	-0.255135
111067493	chr12:111067493:C:T	7.24799e-46	-1.06889e-09	-1.84323
111067614	chr12:111067614:A:G	2.78429e-45	-0.497371	-1.03578e-09
111067700	chr12:111067700:A:G	3.68758e-45	-1.06889e-09	-0.216394
111067963	chr12:111067963:T:C	4.21779e-45	-1.01234	0.930289
111067992	chr12:111067992:C:G	3.49001e-45	-1.06889e-09	-0.271461
111068451	chr12:111068451:C:T	7.36903e-46	-1.06889e-09	-1.82666
111068497	chr12:111068497:T:A	9.60812e-46	-1.06889e-09	-1.56134
111068980	chr12:111068980:C:A	3.5572e-45	-1.06889e-09	-0.252392
111069037	chr12:111069037:G:C	3.55125e-45	-1.06889e-09	-0.254066
111069332	chr12:111069332:A:G	3.64347e-45	-1.06889e-09	-0.228429
111069341	chr12:111069341:A:G	3.70127e-45	-1.06889e-09	-0.212689
111069466	chr12:111069466:AC:A	6.33473e-45	-0.285347	0.610028
111069538	chr12:111069538:G:GTA	2.43604e-44	-1.06889e-09	1.67159
111069563	chr12:111069563:T:C	8.10961e-46	-1.06889e-09	-1.7309
111069787	chr12:111069787:A:C	1.60536e-44	-1.06889e-09	1.25457
111069801	chr12:111069801:T:C	7.68245e-46	-1.06889e-09	-1.78501
111070047	chr12:111070047:C:T	3.72226e-45	-1.06889e-09	-0.207034
111070095	chr12:111070095:C:T	3.46298e-45	-1.06889e-09	-0.279236
111070152	chr12:111070152:A:G	3.62214e-45	-1.06889e-09	-0.2343
111070512	chr12:111070512:C:T	9.68786e-46	-1.06889e-09	-1.55308
111070717	chr12:111070717:C:A	3.5732e-45	-1.06889e-09	-0.247903
111070824	chr12:111070824:G:A	9.83147e-44	-1.06889e-09	3.06681
111071246	chr12:111071246:A:G	3.9948e-45	-1.06889e-09	-0.13637
111071287	chr12:111071287:G:A	7.13857e-46	-1.06889e-09	-1.85844
111071371	chr12:111071371:A:T	8.47287e-46	-1.06889e-09	-1.68708
111072001	chr12:111072001:T:C	2.01348e-45	-1.06889e-09	-0.821499
111072355	chr12:111072355:T:C	7.24859e-46	-1.06889e-09	-1.84314
111072572	chr12:111072572:A:T	1.15819e-45	-1.06889e-09	-1.37451
111072734	chr12:111072734:A:C	7.32417e-46	-1.06889e-09	-1.83277
111072788	chr12:111072788:C:A	1.97219e-45	-1.06889e-09	-0.842223
111073116	chr12:111073116:C:T	2.59689e-45	-1.06889e-09	-0.567049
111073150	chr12:111073150:T:A	1.36366e-45	-1.06889e-09	-1.21119
111073241	chr12:111073241:T:TCTTA	1.33372e-45	-1.06889e-09	-1.23339
111073251	chr12:111073251:A:T	7.13929e-46	-1.06889e-09	-1.85834
111073421	chr12:111073421:G:A	4.96457e-45	0.0809624	-1.03578e-09
111073546	chr12:111073546:T:C	1.32033e-45	-1.06889e-09	-1.24349
111073956	chr12:111073956:A:G	2.716e-45	-1.06889e-09	-0.522203
111074272	chr12:111074272:C:A	5.17583e-44	-1.06889e-09	2.42522
111074460	chr12:111074460:T:A	7.44036e-46	-1.06889e-09	-1.81703
111074751	chr12:111074751:G:A	4.62385e-44	-1.06889e-09	2.31245
111074845	chr12:111074845:C:T	1.19329e-45	-1.06889e-09	-1.34465
111074910	chr12:111074910:G:A	7.07206e-46	-1.06889e-09	-1.8678
111075022	chr12:111075022:T:C	3.09798e-45	-1.06889e-09	-0.390613
111075195	chr12:111075195:A:G	2.15981e-45	-1.06889e-09	-0.751344
111075425	chr12:111075425:T:C	1.75118e-45	-1.06889e-09	-0.961072
111075595	chr12:111075595:T:A	1.22081e-45	-1.06889e-09	-1.32185
111075663	chr12:111075663:C:T	6.98152e-46	-1.88068	-1.03578e-09
111075892	chr12:111075892:T:A	8.44704e-46	-1.06889e-09	-1.69013
111076021	chr12:111076021:A:G	7.23354e-46	-1.06889e-09	-1.84522
111076122	chr12:111076122:A:T	1.2371e-45	-1.06889e-09	-1.3086
111076492	chr12:111076492:C:T	7.03781e-46	-1.06889e-09	-1.87265
111076701	chr12:111076701:G:C	1.19081e-45	-1.06889e-09	-1.34673
111076803	chr12:111076803:T:C	1.25697e-45	-1.06889e-09	-1.29266
111076959	chr12:111076959:G:A	2.63073e-45	-1.06889e-09	-0.554102
111077264	chr12:111077264:AAG:A	7.14248e-46	-1.06889e-09	-1.85789
111077505	chr12:111077505:C:T	1.3922e-44	1.1121	-1.03578e-09
111078182	chr12:111078182:C:T	7.33733e-46	-1.06889e-09	-1.83098
111078394	chr12:111078394:C:T	1.15729e-45	-1.06889e-09	-1.37528
111078815	chr12:111078815:G:A	5.07506e-44	-1.06889e-09	2.40556
111079449	chr12:111079449:C:T	7.18433e-46	-1.06889e-09	-1.85205
111079484	chr12:111079484:C:G	7.16523e-46	-1.06889e-09	-1.85471
111079771	chr12:111079771:C:G	8.31263e-46	-1.06889e-09	-1.70617
111080284	chr12:111080284:C:T	1.23521e-43	-1.06889e-09	3.29504
111080675	chr12:111080675:A:AAAAAT	7.10208e-46	-1.06889e-09	-1.86356
111081135	chr12:111081135:C:T	9.85928e-46	-1.06889e-09	-1.53554
111081418	chr12:111081418:A:G	8.57533e-44	-0.507092	3.4372
111081840	chr12:111081840:T:C	5.81609e-47	-2.49607	-1.86983
111082573	chr12:111082573:G:A	7.17355e-46	-1.06889e-09	-1.85355
111082801	chr12:111082801:A:G	7.0667e-46	-1.06889e-09	-1.86856
111083257	chr12:111083257:A:G	6.9462e-44	-0.566115	3.28553
111083410	chr12:111083410:G:T	7.21786e-46	-1.06889e-09	-1.84739
111083930	chr12:111083930:C:T	7.35108e-46	-1.06889e-09	-1.8291
111084196	chr12:111084196:A:C	2.85194e-45	0.829129	-1.3025
111084222	chr12:111084222:T:G	1.69735e-43	-2.52977	6.14264
111084795	chr12:111084795:G:A	7.084e-46	-1.06889e-09	-1.86611
111085518	chr12:111085518:T:C	1.33671e-43	-1.06889e-09	3.37402
111086264	chr12:111086264:C:T	7.20559e-46	-1.06889e-09	-1.84909
111086579	chr12:111086579:G:A	7.03723e-46	-1.06889e-09	-1.87274
111086587	chr12:111086587:A:G	7.18629e-46	-1.06889e-09	-1.85178
111086935	chr12:111086935:A:G	7.20376e-46	-1.06889e-09	-1.84935
111087010	chr12:111087010:T:C	7.1764e-46	-1.06889e-09	-1.85315
111087236	chr12:111087236:C:T	7.19955e-46	-1.06889e-09	-1.84993
111087453	chr12:111087453:G:A	7.13042e-46	-1.06889e-09	-1.85958
111087466	chr12:111087466:T:C	7.42927e-46	-1.06889e-09	-1.81852
111087756	chr12:111087756:T:G	1.49125e-45	-1.06889e-09	-1.12175
111087948	chr12:111087948:G:A	7.04078e-46	-1.06889e-09	-1.87223
111087998	chr12:111087998:A:C	8.09678e-46	-1.06889e-09	-1.73248
111088007	chr12:111088007:C:G	7.04419e-46	-1.06889e-09	-1.87175
111088111	chr12:111088111:C:T	7.91499e-47	-2.55656	-1.50122
111088352	chr12:111088352:G:A	7.03787e-46	-1.06889e-09	-1.87265
111088421	chr12:111088421:A:G	7.03928e-46	-1.06889e-09	-1.87244
111088691	chr12:111088691:G:A	7.15563e-46	-1.06889e-09	-1.85605
111088834	chr12:111088834:T:C	7.134e-46	-1.06889e-09	-1.85908
111088980	chr12:111088980:C:T	7.2502e-46	-1.06889e-09	-1.84292
111088995	chr12:111088995:G:C	7.03883e-46	-1.06889e-09	-1.87251
111089529	chr12:111089529:A:G	7.09051e-46	-1.06889e-09	-1.86519
111089571	chr12:111089571:T:C	2.55171e-45	-1.06889e-09	-0.584602
111089600	chr12:111089600:C:T	7.34189e-46	-1.06889e-09	-1.83035
111089878	chr12:111089878:C:T	1.1217e-45	-1.06889e-09	-1.40652
111089966	chr12:111089966:G:A	7.04428e-46	-1.06889e-09	-1.87173
111090167	chr12:111090167:G:T	1.30038e-45	-1.06889e-09	-1.25871
111090350	chr12:111090350:G:A	1.80685e-44	0.983896	0.388911
111090732	chr12:111090732:A:G	7.04213e-46	-1.06889e-09	-1.87204
111090844	chr12:111090844:T:C	7.15602e-46	-1.06889e-09	-1.856
111090971	chr12:111090971:C:G	1.24233e-45	-1.06889e-09	-1.30438
111091330	chr12:111091330:C:T	7.57068e-46	-1.06889e-09	-1.79967
111091370	chr12:111091370:A:G	7.07393e-46	-1.06889e-09	-1.86753
111091391	chr12:111091391:G:A	7.15563e-46	-1.06889e-09	-1.85605
111091399	chr12:111091399:A:G	7.04052e-46	-1.06889e-09	-1.87227
111091405	chr12:111091405:A:G	7.04094e-46	-1.06889e-09	-1.87221
111091450	chr12:111091450:G:C	1.35182e-43	-1.06889e-09	3.38526
111091738	chr12:111091738:C:T	7.15563e-46	-1.06889e-09	-1.85605
111091873	chr12:111091873:A:G	7.0358e-46	-1.06889e-09	-1.87294
111091928	chr12:111091928:G:A	7.66282e-46	-1.06889e-09	-1.78757
111092183	chr12:111092183:TG:T	7.68877e-46	-1.06889e-09	-1.78419
111092508	chr12:111092508:A:G	7.04058e-46	-1.06889e-09	-1.87226
111092566	chr12:111092566:C:T	7.15563e-46	-1.06889e-09	-1.85605
111092706	chr12:111092706:G:A	1.21115e-45	-1.06889e-09	-1.32979
111093378	chr12:111093378:C:T	7.04117e-46	-1.06889e-09	-1.87218
111093418	chr12:111093418:C:T	7.12641e-46	-1.06889e-09	-1.86014
111093882	chr12:111093882:G:A	1.04399e-45	-1.06889e-09	-1.47831
111094163	chr12:111094163:T:C	6.60832e-46	-1.93562	-1.03578e-09
111094185	chr12:111094185:G:A	8.52991e-46	-1.06889e-09	-1.68037
111094866	chr12:111094866:T:G	7.04527e-46	-1.06889e-09	-1.87159
111095440	chr12:111095440:G:C	7.042e-46	-1.06889e-09	-1.87206
111095995	chr12:111095995:T:G	7.074e-46	-1.06889e-09	-1.86752
111096014	chr12:111096014:G:A	7.32559e-46	-1.06889e-09	-1.83258
111096534	chr12:111096534:G:A	7.62284e-46	-1.06889e-09	-1.7928
111096900	chr12:111096900:C:A	7.15604e-46	-1.06889e-09	-1.85599
111097043	chr12:111097043:G:A	7.07442e-46	-1.06889e-09	-1.86747
111097553	chr12:111097553:T:TA	7.07025e-46	-1.06889e-09	-1.86805
111097653	chr12:111097653:C:T	7.08222e-46	-1.06889e-09	-1.86636
111097699	chr12:111097699:G:A	1.14195e-45	-1.06889e-09	-1.38863
111097706	chr12:111097706:G:A	1.81797e-45	-1.06889e-09	-0.923644
111098197	chr12:111098197:C:G	1.09196e-43	-1.06889e-09	3.17178
111098463	chr12:111098463:T:C	1.18642e-45	-1.06889e-09	-1.35042
111098470	chr12:111098470:G:A	7.09504e-46	-1.06889e-09	-1.86455
111098653	chr12:111098653:G:A	7.04296e-46	-1.06889e-09	-1.87192
111098677	chr12:111098677:C:G	3.14904e-45	-1.06889e-09	-0.374268
111098717	chr12:111098717:CCT:C	7.09569e-46	-1.06889e-09	-1.86446
111098784	chr12:111098784:G:T	8.15562e-46	-1.06889e-09	-1.72524
111099053	chr12:111099053:G:A	7.92995e-46	-1.06889e-09	-1.7533
111099300	chr12:111099300:C:T	8.10846e-46	-1.06889e-09	-1.73104
111099643	chr12:111099643:T:C	7.93716e-46	-1.06889e-09	-1.75239
111099766	chr12:111099766:C:T	8.99766e-47	-2.27272	-1.65685
111100191	chr12:111100191:GTGTGTGTGTGTA:G	7.05989e-46	-1.06889e-09	-1.86952
111100302	chr12:111100302:C:T	8.83244e-46	-1.06889e-09	-1.64552
111100872	chr12:111100872:G:A	1.8494e-45	-1.06889e-09	-0.906504
111100917	chr12:111100917:T:C	1.82308e-46	-1.35858	-1.86485
111101093	chr12:111101093:A:G	8.00072e-45	-1.06889e-09	0.558166
111101300	chr12:111101300:G:A	2.10699e-45	-1.06889e-09	-0.776105
111101406	chr12:111101406:C:T	3.14503e-46	-2.67813	-1.03578e-09
111101906	chr12:111101906:G:A	7.18025e-43	-1.06889e-09	5.05514
111102087	chr12:111102087:T:C	7.47268e-46	-1.06889e-09	-1.8127
111102204	chr12:111102204:C:T	9.19173e-46	-1.06889e-09	-1.60565
111102227	chr12:111102227:C:T	1.02858e-43	-1.06889e-09	3.11199
111102234	chr12:111102234:C:T	6.19076e-45	-1.06889e-09	0.301692
111102584	chr12:111102584:G:T	7.51588e-46	-1.06889e-09	-1.80693
111102869	chr12:111102869:A:C	7.19303e-46	-1.06889e-09	-1.85084
111102931	chr12:111102931:A:G	9.52788e-46	-1.06889e-09	-1.56973
111102987	chr12:111102987:G:A	9.96749e-46	-1.06889e-09	-1.52462
111103434	chr12:111103434:G:A	7.45035e-46	-1.06889e-09	-1.81569
111103865	chr12:111103865:G:T	1.67637e-45	-1.06889e-09	-1.00473
111104067	chr12:111104067:G:A	9.9774e-46	-1.06889e-09	-1.52363
111104097	chr12:111104097:A:G	2.48088e-44	-0.705836	2.39567
111104161	chr12:111104161:T:C	8.51922e-46	-1.06889e-09	-1.68162
111104707	chr12:111104707:C:T	1.22542e-45	-1.06889e-09	-1.31808
111104812	chr12:111104812:G:A	7.1924e-46	-1.06889e-09	-1.85093
111104913	chr12:111104913:G:A	1.13959e-45	-1.06889e-09	-1.39069
111105144	chr12:111105144:G:A	2.78653e-45	0.424076	-0.920646
111106095	chr12:111106095:G:A	3.39244e-46	-2.6024	-1.03578e-09
111106141	chr12:111106141:A:T	1.29802e-45	-1.06889e-09	-1.26053
111106464	chr12:111106464:A:T	8.62842e-47	-2.66993	-1.30155
111106976	chr12:111106976:G:A	7.08731e-46	-1.06889e-09	-1.86564
111107401	chr12:111107401:C:A	7.71766e-46	-1.06889e-09	-1.78044
111107429	chr12:111107429:A:T	7.25667e-46	-1.06889e-09	-1.84203
111107442	chr12:111107442:T:C	1.21415e-45	-1.06889e-09	-1.32732
111107453	chr12:111107453:A:G	7.68993e-46	-1.06889e-09	-1.78404
111107611	chr12:111107611:G:A	7.62047e-46	-1.06889e-09	-1.79311
111108361	chr12:111108361:T:C	1.78554e-36	21.5748	-1.79317
111108419	chr12:111108419:C:T	7.0392e-46	-1.06889e-09	-1.87246
111108519	chr12:111108519:T:C	7.35672e-46	-1.06889e-09	-1.82834
111108868	chr12:111108868:C:G	9.27194e-46	-1.06889e-09	-1.59696
111109057	chr12:111109057:G:A	7.13039e-46	-1.06889e-09	-1.85958
111109224	chr12:111109224:C:T	7.17815e-46	-1.06889e-09	-1.85291
111110456	chr12:111110456:CA:C	7.10836e-46	-1.06889e-09	-1.86268
111110521	chr12:111110521:G:A	7.33346e-46	-1.06889e-09	-1.8315
111110669	chr12:111110669:T:A	2.20078e-43	-1.06889e-09	3.87262
111110915	chr12:111110915:G:A	3.40382e-46	-2.59905	-1.03578e-09
111111024	chr12:111111024:A:G	9.15228e-45	-1.06889e-09	0.692638
111111549	chr12:111111549:C:T	7.24069e-46	-1.06889e-09	-1.84423
111111644	chr12:111111644:T:G	7.10693e-46	-1.06889e-09	-1.86288
111111758	chr12:111111758:T:C	7.02868e-47	-2.37027	-1.80626
111112110	chr12:111112110:G:A	7.4957e-46	-1.06889e-09	-1.80962
111112160	chr12:111112160:CAG:C	7.13652e-46	-1.06889e-09	-1.85872
111112256	chr12:111112256:T:C	9.42316e-46	-1.06889e-09	-1.58078
111112384	chr12:111112384:G:A	7.39778e-46	-1.06889e-09	-1.82277
111113159	chr12:111113159:G:A	7.77388e-46	-1.06889e-09	-1.77318
111113390	chr12:111113390:C:A	8.40631e-46	-1.06889e-09	-1.69497
111113694	chr12:111113694:A:G	7.21353e-46	-1.06889e-09	-1.84799
111113836	chr12:111113836:C:T	1.30868e-44	1.05024	-1.03578e-09
111114237	chr12:111114237:C:CTGATAAT	1.29326e-45	-1.06889e-09	-1.2642
111114381	chr12:111114381:C:A	7.33236e-46	-1.06889e-09	-1.83165
111115060	chr12:111115060:T:G	1.56751e-45	-1.06889e-09	-1.07188
111115241	chr12:111115241:C:T	7.29376e-46	-1.06889e-09	-1.83693
111115409	chr12:111115409:C:T	9.09101e-46	-1.06889e-09	-1.61666
111115410	chr12:111115410:G:A	5.3698e-46	-2.14316	-1.03578e-09
111116076	chr12:111116076:T:G	3.15586e-46	-2.67469	-1.03578e-09
111116295	chr12:111116295:G:GATTGAA	1.90652e-45	-0.876085	-1.03578e-09
111116296	chr12:111116296:C:T	1.90084e-45	-0.879069	-1.03578e-09
111116527	chr12:111116527:T:C	7.35789e-46	-1.06889e-09	-1.82818
111116584	chr12:111116584:G:A	7.48439e-46	-1.06889e-09	-1.81113
111116664	chr12:111116664:C:G	7.22455e-46	-1.06889e-09	-1.84647
111116732	chr12:111116732:A:G	1.65567e-45	-1.06889e-09	-1.01716
111117285	chr12:111117285:A:G	3.85326e-46	-2.47503	-1.03578e-09
111117308	chr12:111117308:T:G	1.44251e-45	-1.06889e-09	-1.15498
111117748	chr12:111117748:T:G	7.38289e-46	-1.06889e-09	-1.82478
111117859	chr12:111117859:C:T	7.35806e-46	-1.06889e-09	-1.82815
111118164	chr12:111118164:G:T	7.35587e-46	-1.06889e-09	-1.82845
111118401	chr12:111118401:C:T	7.19297e-46	-1.06889e-09	-1.85085
111118643	chr12:111118643:C:T	7.36671e-46	-1.06889e-09	-1.82698
111119162	chr12:111119162:G:A	7.11955e-46	-1.06889e-09	-1.86111
111119256	chr12:111119256:C:T	3.00588e-45	-0.420795	-1.03578e-09
111119384	chr12:111119384:G:A	2.71213e-45	0.740352	-1.26398
111119608	chr12:111119608:G:A	7.50442e-46	-1.06889e-09	-1.80846
111119699	chr12:111119699:C:T	1.20683e-45	-1.06889e-09	-1.33336
111119849	chr12:111119849:G:A	7.46743e-46	-1.06889e-09	-1.8134
111120766	chr12:111120766:G:A	7.40779e-46	-1.06889e-09	-1.82142
111121012	chr12:111121012:C:T	7.38315e-46	-1.06889e-09	-1.82475
111121013	chr12:111121013:G:A	7.33549e-46	-1.06889e-09	-1.83123
111121114	chr12:111121114:A:C	1.01046e-45	-1.06889e-09	-1.51096
111121173	chr12:111121173:T:C	8.259e-45	0.164265	0.425673
111121381	chr12:111121381:T:C	7.45587e-46	-1.06889e-09	-1.81495
111121652	chr12:111121652:A:G	1.59459e-45	-1.06889e-09	-1.05475
111122774	chr12:111122774:G:A	8.87481e-44	2.96444	-1.03578e-09
111122797	chr12:111122797:G:A	1.02536e-45	-1.06889e-09	-1.49632
111123236	chr12:111123236:G:A	7.44415e-46	-1.06889e-09	-1.81652
111123353	chr12:111123353:T:G	7.83641e-46	-1.06889e-09	-1.76517
111123498	chr12:111123498:T:G	3.76739e-45	-1.06889e-09	-0.194982
111123517	chr12:111123517:G:T	7.9201e-46	-1.06889e-09	-1.75455
111123892	chr12:111123892:T:C	2.02449e-44	0.611548	0.874989
111124193	chr12:111124193:A:G	7.39379e-46	-1.06889e-09	-1.82331
111124495	chr12:111124495:C:T	1.85868e-45	-0.298392	-0.603108
111124647	chr12:111124647:C:T	7.25659e-46	-1.06889e-09	-1.84204
111124689	chr12:111124689:T:C	2.62465e-45	-1.06889e-09	-0.556416
111124732	chr12:111124732:C:T	7.06885e-46	-1.06889e-09	-1.86825
111124753	chr12:111124753:T:C	8.98068e-46	-1.06889e-09	-1.62887
111124779	chr12:111124779:C:T	7.41594e-46	-1.06889e-09	-1.82032
111124986	chr12:111124986:A:G	1.816e-45	-1.06889e-09	-0.924727
111125019	chr12:111125019:G:T	5.02137e-44	-1.06889e-09	2.39492
111125062	chr12:111125062:T:A	7.22599e-46	-1.06889e-09	-1.84627
111125265	chr12:111125265:C:T	5.84095e-44	-1.06889e-09	2.54611
111125295	chr12:111125295:T:C	3.24311e-45	-1.06889e-09	-0.344833
111125431	chr12:111125431:G:A	1.38289e-43	-1.06889e-09	3.40798
111125518	chr12:111125518:T:A	1.10497e-43	3.18362	-1.03578e-09
111125683	chr12:111125683:T:C	5.66308e-44	0.928077	1.58711
111125863	chr12:111125863:T:C	5.70515e-44	-1.06889e-09	2.52259
111126140	chr12:111126140:A:G	4.90193e-44	-1.06889e-09	2.37085
111126164	chr12:111126164:G:A	2.26141e-46	-1.21672	-1.79124
111126202	chr12:111126202:A:G	1.72375e-45	-1.06889e-09	-0.976862
111126211	chr12:111126211:C:T	9.44226e-46	-1.06889e-09	-1.57875
111126230	chr12:111126230:T:G	8.21723e-46	-1.06889e-09	-1.71772
111126258	chr12:111126258:G:A	1.24515e-45	-1.06889e-09	-1.30211
111126308	chr12:111126308:C:T	3.33259e-44	-1.06889e-09	1.98497
111126391	chr12:111126391:C:T	7.06292e-46	-1.06889e-09	-1.86909
111126811	chr12:111126811:C:T	7.06001e-46	-1.06889e-09	-1.8695
111127026	chr12:111127026:C:T	6.6053e-44	-1.06889e-09	2.66909
111127280	chr12:111127280:C:A	7.15409e-46	-1.06889e-09	-1.85627
111127313	chr12:111127313:G:A	3.76851e-45	-1.06889e-09	-0.194686
111127367	chr12:111127367:A:G	1.27226e-45	-1.06889e-09	-1.28057
111127446	chr12:111127446:GT:G	1.28349e-45	-1.06889e-09	-1.27178
111127502	chr12:111127502:C:T	3.77206e-45	-1.06889e-09	-0.193745
111127540	chr12:111127540:A:G	1.02103e-45	-1.06889e-09	-1.50055
111127575	chr12:111127575:G:A	7.16463e-46	-1.06889e-09	-1.85479
111127863	chr12:111127863:C:A	1.41945e-44	0.901949	0.229538
111127917	chr12:111127917:A:G	1.01821e-45	-1.06889e-09	-1.50332
111128165	chr12:111128165:G:A	1.06761e-46	-1.90228	-1.85624
111128327	chr12:111128327:C:T	8.14262e-46	-1.06889e-09	-1.72684
111128764	chr12:111128764:T:A	7.16608e-46	-1.06889e-09	-1.85459
111129431	chr12:111129431:A:C	7.13252e-46	-1.06889e-09	-1.85928
111129551	chr12:111129551:C:G	7.2538e-46	-1.06889e-09	-1.84242
111129624	chr12:111129624:T:G	1.24324e-45	-1.06889e-09	-1.30364
111129676	chr12:111129676:A:G	7.40238e-46	-1.06889e-09	-1.82215
111129681	chr12:111129681:C:T	1.39177e-45	-1.06889e-09	-1.19079
111129692	chr12:111129692:G:A	6.88037e-47	-2.57061	-1.62726
111129837	chr12:111129837:G:A	1.0003e-45	-1.06889e-09	-1.52106
111130057	chr12:111130057:A:C	3.77023e-44	-1.06889e-09	2.10836
111130394	chr12:111130394:A:G	1.0971e-45	-1.06889e-09	-1.42869
111130640	chr12:111130640:C:CT	1.86733e-46	-1.3328	-1.86664
111130743	chr12:111130743:T:C	8.51989e-46	-1.06889e-09	-1.68155
111130955	chr12:111130955:T:G	7.13948e-46	-1.06889e-09	-1.85831
111131310	chr12:111131310:G:A	2.46152e-45	0.4179	-1.03849
111131609	chr12:111131609:A:G	9.96463e-46	-1.06889e-09	-1.52491
111131797	chr12:111131797:G:A	7.46261e-46	-1.06889e-09	-1.81404
111131843	chr12:111131843:C:G	7.10695e-46	-1.06889e-09	-1.86288
111131866	chr12:111131866:G:A	7.46764e-46	-1.06889e-09	-1.81337
111132011	chr12:111132011:G:A	4.44065e-46	-0.783213	-1.54994
111132047	chr12:111132047:C:T	9.17703e-46	-1.06889e-09	-1.60725
111132310	chr12:111132310:C:A	3.42242e-45	-1.06889e-09	-0.291016
111132848	chr12:111132848:A:C	7.70109e-46	-1.06889e-09	-1.78259
111133381	chr12:111133381:T:C	6.0641e-46	-0.407579	-1.61399
111133762	chr12:111133762:C:A	6.0389e-46	-0.398854	-1.62687
111134289	chr12:111134289:G:A	6.09013e-46	-0.465476	-1.55181
111134501	chr12:111134501:T:A	3.50618e-46	-0.918422	-1.651
111134711	chr12:111134711:A:G	6.5297e-46	-0.569832	-1.37776
111134849	chr12:111134849:C:G	4.70566e-44	-1.06889e-09	2.32999
111134854	chr12:111134854:A:T	4.73198e-44	-1.06889e-09	2.33556
111135432	chr12:111135432:T:C	2.42384e-44	-1.06889e-09	1.66657
111135532	chr12:111135532:G:A	2.17741e-44	-1.06889e-09	1.55935
111135884	chr12:111135884:G:C	2.43614e-45	-2.07299	1.44204
111136033	chr12:111136033:G:A	7.22014e-46	-1.06889e-09	-1.84708
111136439	chr12:111136439:G:A	7.40661e-46	-1.06889e-09	-1.82158
111136469	chr12:111136469:C:T	6.0595e-46	-0.425182	-1.59714
111136495	chr12:111136495:A:C	1.03128e-45	-1.06889e-09	-1.49056
111136550	chr12:111136550:A:G	2.19909e-43	3.87185	-1.03578e-09
111136646	chr12:111136646:A:G	7.15877e-46	-1.06889e-09	-1.85561
111136924	chr12:111136924:G:A	4.91962e-45	-1.06889e-09	0.0718672
111136957	chr12:111136957:A:G	1.9043e-45	-1.06889e-09	-0.877251
111137132	chr12:111137132:C:T	7.522e-46	-1.06889e-09	-1.80612
111137357	chr12:111137357:GTTGTTGT:G	7.07965e-46	-1.06889e-09	-1.86673
111137375	chr12:111137375:TGTC:T	2.33202e-44	-1.06889e-09	1.62796
111138060	chr12:111138060:T:G	1.06129e-45	-1.06889e-09	-1.46188
111138123	chr12:111138123:C:T	1.01974e-45	-1.06889e-09	-1.50182
111138144	chr12:111138144:G:T	9.54094e-46	-1.06889e-09	-1.56836
111138658	chr12:111138658:G:T	1.79808e-45	-1.06889e-09	-0.934645
111139392	chr12:111139392:G:A	1.1751e-45	-1.06889e-09	-1.36002
111139924	chr12:111139924:G:A	1.48747e-44	-1.06889e-09	1.1783
111139930	chr12:111139930:C:T	7.17493e-46	-1.06889e-09	-1.85336
111140100	chr12:111140100:G:C	5.9703e-44	-1.06889e-09	2.56802
111140300	chr12:111140300:T:C	8.21947e-46	-0.253195	-1.46425
111140404	chr12:111140404:T:C	9.82242e-46	-1.06889e-09	-1.53928
111140929	chr12:111140929:C:T	2.27812e-43	3.90716	-1.03578e-09
111140970	chr12:111140970:G:A	4.27346e-45	-1.06889e-09	-0.0689419
111141189	chr12:111141189:C:T	3.73152e-46	-2.67397	0.166835
111141390	chr12:111141390:T:C	7.18331e-46	-0.240172	-1.61202
111141422	chr12:111141422:G:A	4.20937e-46	-2.32226	-0.0643796
111141847	chr12:111141847:G:A	8.63107e-46	-1.06889e-09	-1.66858
111142272	chr12:111142272:C:T	5.53313e-46	-2.65675	0.543558
111142663	chr12:111142663:T:G	7.11877e-46	-1.06889e-09	-1.86122
111142795	chr12:111142795:G:A	5.52991e-46	-0.414977	-1.6988
111142823	chr12:111142823:G:A	8.48067e-46	-1.06889e-09	-1.68616
111142835	chr12:111142835:C:T	8.2206e-46	-1.06889e-09	-1.71731
111142954	chr12:111142954:G:A	1.68354e-45	-1.06889e-09	-1.00047
111143161	chr12:111143161:C:T	1.14633e-45	-1.06889e-09	-1.3848
111143193	chr12:111143193:G:A	1.85363e-45	-1.06889e-09	-0.904221
111143456	chr12:111143456:C:T	7.10104e-46	-1.06889e-09	-1.86371
111143725	chr12:111143725:A:G	7.11246e-46	-1.06889e-09	-1.8621
111143974	chr12:111143974:C:G	2.86143e-45	-1.63736	1.16732
111144338	chr12:111144338:C:T	9.5829e-46	-1.06889e-09	-1.56397
111144698	chr12:111144698:G:A	8.00477e-46	-1.06889e-09	-1.74391
111144826	chr12:111144826:T:C	1.11546e-45	-2.65422	1.24212
111145108	chr12:111145108:C:T	1.96227e-45	-1.06889e-09	-0.847265
111145321	chr12:111145321:G:A	7.69065e-45	-1.06889e-09	0.518641
111145357	chr12:111145357:T:TA	7.065e-46	-1.06889e-09	-1.8688
111145428	chr12:111145428:G:A	8.17972e-46	-1.06889e-09	-1.72229
111146079	chr12:111146079:A:G	9.93155e-46	-1.06889e-09	-1.52823
111146211	chr12:111146211:T:C	7.08196e-46	-1.06889e-09	-1.8664
111146651	chr12:111146651:C:T	8.43338e-44	2.91342	-1.03578e-09
111146672	chr12:111146672:G:A	7.21578e-46	-1.06889e-09	-1.84768
111146969	chr12:111146969:A:T	1.76818e-45	-1.06889e-09	-0.951415
111146991	chr12:111146991:T:C	1.51651e-45	-1.06889e-09	-1.10495
111147220	chr12:111147220:T:C	9.85351e-46	-1.06889e-09	-1.53612
111147285	chr12:111147285:T:C	2.76816e-43	4.10199	-1.03578e-09
111147622	chr12:111147622:G:A	7.40669e-46	-1.06889e-09	-1.82157
111148080	chr12:111148080:A:G	7.19275e-46	-1.06889e-09	-1.85088
111148188	chr12:111148188:T:C	8.69623e-46	-1.06889e-09	-1.66106
111148525	chr12:111148525:TTTATG:T	8.23723e-46	-1.06889e-09	-1.71529
111148827	chr12:111148827:T:C	7.20556e-46	-1.06889e-09	-1.8491
111148871	chr12:111148871:C:T	1.17916e-46	-2.40377	-1.25538
111149061	chr12:111149061:C:T	1.49939e-45	-1.06889e-09	-1.11631
111149158	chr12:111149158:A:G	5.58867e-45	0.199376	-1.03578e-09
111149314	chr12:111149314:G:C	1.10444e-44	-1.46344	2.344
111149349	chr12:111149349:A:AC	7.33555e-46	-1.06889e-09	-1.83122
111149777	chr12:111149777:A:G	9.91573e-46	-1.06889e-09	-1.52983
111150073	chr12:111150073:A:AG	7.34501e-46	-1.06889e-09	-1.82993
111150126	chr12:111150126:A:G	4.6813e-45	-0.855282	0.877492
111150600	chr12:111150600:G:C	7.52406e-46	-1.06889e-09	-1.80584
111150886	chr12:111150886:T:C	1.21318e-45	-1.06889e-09	-1.32812
111151880	chr12:111151880:T:A	7.07646e-46	-1.06889e-09	-1.86718
111151986	chr12:111151986:G:A	3.20184e-45	-1.06889e-09	-0.357639
111152328	chr12:111152328:CA:C	1.17107e-45	-1.06889e-09	-1.36345
111152688	chr12:111152688:T:C	1.59781e-43	-1.37144	4.92388
111153213	chr12:111153213:T:G	8.3799e-47	-2.21684	-1.78386
111153423	chr12:111153423:C:A	1.06287e-45	-1.06889e-09	-1.4604
111153491	chr12:111153491:T:C	7.21062e-46	-1.06889e-09	-1.8484
111153640	chr12:111153640:G:A	3.02374e-45	-1.06889e-09	-0.41487
111154532	chr12:111154532:C:T	1.98649e-45	-1.06889e-09	-0.834996
111154576	chr12:111154576:G:T	8.9269e-47	-2.07557	-1.86189
111154775	chr12:111154775:C:T	7.10473e-46	-1.06889e-09	-1.86319
111154893	chr12:111154893:A:G	7.63369e-46	-1.06889e-09	-1.79138
111155297	chr12:111155297:T:TTGAA	7.05166e-46	-1.06889e-09	-1.87069
111155494	chr12:111155494:C:A	7.04447e-46	-1.06889e-09	-1.87171
111156791	chr12:111156791:A:G	6.95438e-44	-1.06889e-09	2.72059
111157080	chr12:111157080:G:A	7.09075e-46	-1.06889e-09	-1.86516
111157352	chr12:111157352:A:C	2.7725e-45	-1.06889e-09	-0.501614
111157433	chr12:111157433:T:A	1.45974e-44	-1.06889e-09	1.15948
111157521	chr12:111157521:A:C	3.92011e-44	-1.06889e-09	2.14734
111157533	chr12:111157533:A:G	1.34065e-45	-1.06889e-09	-1.22821
111157619	chr12:111157619:A:G	2.71126e-45	-1.06889e-09	-0.52395
111157836	chr12:111157836:A:G	7.81814e-47	-2.22548	-1.84461
111158035	chr12:111158035:T:C	7.16422e-46	-1.06889e-09	-1.85485
111158315	chr12:111158315:A:T	1.07237e-45	-1.06889e-09	-1.45149
111158459	chr12:111158459:A:G	7.04227e-46	-1.06889e-09	-1.87202
111158608	chr12:111158608:G:A	1.03747e-45	-1.06889e-09	-1.48458
111158832	chr12:111158832:G:A	1.4924e-44	-1.06889e-09	1.18161
111159220	chr12:111159220:C:T	9.2295e-46	-1.60155	-1.03578e-09
111159509	chr12:111159509:AT:A	1.26569e-45	-1.06889e-09	-1.28574
111159699	chr12:111159699:T:C	2.75504e-45	-1.06889e-09	-0.507932
111160018	chr12:111160018:A:G	2.8653e-45	-1.06889e-09	-0.468692
111160062	chr12:111160062:G:T	2.97375e-45	-1.06889e-09	-0.431543
111160210	chr12:111160210:C:T	8.58148e-47	-2.10675	-1.87018
111160398	chr12:111160398:C:T	6.60529e-45	-2.17279	2.5393
111160645	chr12:111160645:A:G	2.46031e-45	-1.06889e-09	-0.621078
111160914	chr12:111160914:G:T	6.05309e-46	-2.02338	-1.03578e-09
111161190	chr12:111161190:A:T	3.3605e-46	-2.61186	-1.03578e-09
111161194	chr12:111161194:C:A	1.17279e-45	-1.06889e-09	-1.36198
111161376	chr12:111161376:A:G	2.40489e-45	-1.06889e-09	-0.643861
111161812	chr12:111161812:G:A	7.50403e-46	-1.06889e-09	-1.80851
111161813	chr12:111161813:T:C	1.25184e-45	-1.06889e-09	-1.29675
111161829	chr12:111161829:G:A	8.62092e-47	-2.10145	-1.8709
111161845	chr12:111161845:C:G	2.21566e-45	-1.06889e-09	-0.725814
111161865	chr12:111161865:G:T	1.27085e-45	-1.06889e-09	-1.28168
111162207	chr12:111162207:A:C	2.19626e-45	-1.06889e-09	-0.734609
111162466	chr12:111162466:C:T	1.57045e-45	-1.06889e-09	-1.07
111162551	chr12:111162551:C:G	7.12605e-46	-1.06889e-09	-1.86019
111162615	chr12:111162615:A:G	1.54488e-45	-1.06889e-09	-1.08642
111162641	chr12:111162641:G:A	1.06972e-45	-1.06889e-09	-1.45396
111162657	chr12:111162657:C:G	1.72287e-45	-1.06889e-09	-0.977374
111162985	chr12:111162985:G:A	7.35926e-46	-1.06889e-09	-1.82799
111162994	chr12:111162994:C:T	8.6358e-46	-1.06889e-09	-1.66803
111163607	chr12:111163607:T:A	7.37881e-46	-1.06889e-09	-1.82534
111163653	chr12:111163653:C:T	2.55476e-45	-1.06889e-09	-0.583409
111163671	chr12:111163671:G:A	6.16457e-45	-1.06889e-09	0.297453
111163721	chr12:111163721:A:G	2.03791e-44	-1.06889e-09	1.49315
111164071	chr12:111164071:C:T	7.42877e-46	-1.06889e-09	-1.81859
111164083	chr12:111164083:C:G	7.23622e-46	-1.06889e-09	-1.84485
111164302	chr12:111164302:A:G	7.37488e-45	-1.96491	2.44162
111164588	chr12:111164588:AAG:A	9.91013e-46	-1.06889e-09	-1.53039
111164807	chr12:111164807:A:C	5.61724e-44	-1.06889e-09	2.50706
111165049	chr12:111165049:C:T	4.39036e-45	-1.06889e-09	-0.0419534
111165170	chr12:111165170:G:A	1.0654e-43	3.14716	-1.03578e-09
111166021	chr12:111166021:G:T	9.48443e-46	-1.58242	0.00812242
111166626	chr12:111166626:AG:A	7.78075e-46	-1.06889e-09	-1.7723
111166632	chr12:111166632:C:A	1.7472e-46	-1.40267	-1.86326
111166846	chr12:111166846:C:T	1.21344e-45	-1.06889e-09	-1.3279
111167695	chr12:111167695:TTTGTTTG:T	7.36307e-46	-1.06889e-09	-1.82747
111167697	chr12:111167697:TG:T	3.15277e-46	-2.67567	-1.03578e-09
111167946	chr12:111167946:T:C	6.38371e-45	-1.06889e-09	0.332384
111167988	chr12:111167988:T:C	7.60862e-45	-1.06889e-09	0.507917
111167996	chr12:111167996:C:T	7.79746e-46	-1.06889e-09	-1.77015
111168097	chr12:111168097:A:G	7.17746e-45	-1.06889e-09	0.449581
111168228	chr12:111168228:A:G	3.2858e-44	-1.06889e-09	1.97083
111168232	chr12:111168232:T:G	1.40577e-45	-0.0184709	-1.16231
111168427	chr12:111168427:T:G	4.87566e-45	-1.06889e-09	0.062891
111169015	chr12:111169015:G:A	7.68025e-46	-0.485585	-1.29971
111169252	chr12:111169252:C:T	8.25588e-46	-1.06889e-09	-1.71302
111169391	chr12:111169391:C:T	3.62819e-45	-1.06889e-09	-0.232631
111170035	chr12:111170035:A:T	3.62694e-45	-0.232976	-1.03578e-09
111170061	chr12:111170061:G:A	7.74218e-46	-1.06889e-09	-1.77727
111170961	chr12:111170961:C:T	7.41174e-46	-1.06889e-09	-1.82088
111171078	chr12:111171078:G:A	1.57296e-45	-1.0684	-1.03578e-09
111171332	chr12:111171332:T:C	1.30216e-45	-1.06889e-09	-1.25734
111171416	chr12:111171416:C:T	7.2505e-46	-1.06889e-09	-1.84288
111171417	chr12:111171417:G:A	1.53971e-45	-1.06889e-09	-1.08977
111171591	chr12:111171591:C:T	7.03572e-46	-1.06889e-09	-1.87295
111171747	chr12:111171747:A:G	7.30516e-46	-1.06889e-09	-1.83537
111171979	chr12:111171979:GTGTGTGTGCATGTGCC:G	7.3459e-46	-1.06889e-09	-1.82981
111172126	chr12:111172126:T:C	9.42003e-46	-1.06889e-09	-1.58111
111172131	chr12:111172131:G:T	9.30727e-46	-1.59315	-1.03578e-09
111172166	chr12:111172166:T:A	1.1508e-45	-1.06889e-09	-1.38091
111172370	chr12:111172370:G:A	4.93016e-44	-1.06889e-09	2.37659
111172509	chr12:111172509:A:G	7.06007e-46	-1.06889e-09	-1.8695
111172521	chr12:111172521:C:A	1.98782e-45	-1.06889e-09	-0.834328
111173062	chr12:111173062:T:A	7.29645e-46	-1.06889e-09	-1.83656
111173149	chr12:111173149:T:G	7.43532e-46	-1.06889e-09	-1.81771
111173243	chr12:111173243:G:T	7.37183e-46	-1.06889e-09	-1.82628
111173421	chr12:111173421:G:A	7.0643e-46	-1.06889e-09	-1.8689
111173480	chr12:111173480:C:T	7.26294e-46	-1.06889e-09	-1.84117
111173688	chr12:111173688:A:G	2.21096e-45	-1.06889e-09	-0.72794
111173699	chr12:111173699:G:A	7.0643e-46	-1.06889e-09	-1.8689
111174262	chr12:111174262:A:G	7.05106e-46	-1.06889e-09	-1.87077
111175301	chr12:111175301:C:T	1.20604e-45	-1.33402	-1.03578e-09
111175589	chr12:111175589:A:G	7.08237e-46	-1.06889e-09	-1.86634
111175786	chr12:111175786:C:T	8.16226e-46	-1.06889e-09	-1.72443
111175842	chr12:111175842:T:C	7.03563e-46	-1.06889e-09	-1.87296
111176241	chr12:111176241:C:T	2.03775e-43	3.79565	-1.03578e-09
111176269	chr12:111176269:A:G	7.30171e-46	-1.06889e-09	-1.83584
111176281	chr12:111176281:G:A	9.69184e-46	-1.06889e-09	-1.55267
111176645	chr12:111176645:C:T	2.0717e-45	-1.06889e-09	-0.792997
111176932	chr12:111176932:T:C	4.13813e-45	1.58554	-1.68666
111176986	chr12:111176986:C:T	7.76226e-46	-1.06889e-09	-1.77468
111177141	chr12:111177141:C:A	1.18708e-45	-1.06889e-09	-1.34987
111177272	chr12:111177272:C:T	1.48641e-45	-1.06889e-09	-1.125
111177347	chr12:111177347:C:T	1.62428e-45	-1.0363	-1.03578e-09
111177586	chr12:111177586:T:C	1.75913e-44	-1.06889e-09	1.34604
111179322	chr12:111179322:G:A	7.03722e-46	-1.06889e-09	-1.87274
111180058	chr12:111180058:C:T	7.10032e-46	-1.06889e-09	-1.86381
111180529	chr12:111180529:C:T	9.76357e-45	0.757293	-1.03578e-09
111180685	chr12:111180685:T:TGCAG	2.03498e-45	-1.06889e-09	-0.810877
111180687	chr12:111180687:TC:T	2.03904e-45	-1.06889e-09	-0.808887
111180857	chr12:111180857:C:G	7.15376e-46	-1.06889e-09	-1.85631
111181474	chr12:111181474:G:A	9.02225e-46	-1.06889e-09	-1.62426
111181478	chr12:111181478:G:C	7.31611e-46	-1.06889e-09	-1.83387
111181535	chr12:111181535:T:C	6.64697e-46	-1.256	-0.673787
111181896	chr12:111181896:A:G	7.06521e-46	-1.06889e-09	-1.86877
111182032	chr12:111182032:C:T	7.18254e-46	-1.06889e-09	-1.8523
111182094	chr12:111182094:T:C	1.06101e-45	-1.06889e-09	-1.46214
111182231	chr12:111182231:G:A	7.04196e-46	-1.06889e-09	-1.87206
111182920	chr12:111182920:A:T	9.69188e-47	-2.67412	-1.18112
111182961	chr12:111182961:T:C	7.11774e-46	-1.06889e-09	-1.86136
111183312	chr12:111183312:T:C	2.10898e-44	-1.06889e-09	1.52742
111183441	chr12:111183441:C:T	1.42205e-45	-1.06889e-09	-1.16926
111183654	chr12:111183654:C:T	5.67216e-47	-2.52213	-1.86883
111184106	chr12:111184106:T:C	1.99122e-45	-1.06889e-09	-0.832617
111184871	chr12:111184871:G:A	7.26968e-46	-1.06889e-09	-1.84024
111185156	chr12:111185156:A:G	7.14835e-46	-1.06889e-09	-1.85707
111185165	chr12:111185165:A:G	7.56662e-46	-1.06889e-09	-1.8002
111185176	chr12:111185176:A:G	2.31486e-45	-1.17417	0.492156
111185289	chr12:111185289:A:T	4.78772e-44	-1.06889e-09	2.34727
111185334	chr12:111185334:A:G	3.15637e-44	-0.986486	2.91713
111186144	chr12:111186144:A:G	3.14261e-46	-2.6789	-1.03578e-09
111186451	chr12:111186451:C:T	1.8542e-45	-1.06889e-09	-0.903909
111186664	chr12:111186664:A:G	5.43998e-45	-1.06889e-09	0.172411
111186940	chr12:111186940:G:A	7.24676e-46	-1.06889e-09	-1.8434
111187152	chr12:111187152:A:G	1.97345e-45	-1.06889e-09	-0.841583
111187254	chr12:111187254:G:A	7.03749e-46	-1.06889e-09	-1.8727
111187584	chr12:111187584:C:G	1.33145e-45	-1.06889e-09	-1.2351
111187749	chr12:111187749:C:G	9.0224e-46	-1.06889e-09	-1.62424
111187914	chr12:111187914:C:T	1.10438e-45	-1.10173	-0.320347
111188137	chr12:111188137:T:C	1.82485e-45	-1.06889e-09	-0.919869
111188602	chr12:111188602:T:A	7.36314e-46	-1.06889e-09	-1.82746
111188612	chr12:111188612:A:C	9.61258e-46	-1.06889e-09	-1.56088
111188755	chr12:111188755:C:T	5.39656e-44	-1.06889e-09	2.46698
111189244	chr12:111189244:C:T	7.07994e-46	-1.06889e-09	-1.86668
111189287	chr12:111189287:A:G	7.15086e-46	-1.06889e-09	-1.85672
111189347	chr12:111189347:C:T	6.75627e-47	-2.3431	-1.87296
111189523	chr12:111189523:G:C	8.10667e-46	-1.06889e-09	-1.73126
111189564	chr12:111189564:G:A	7.37154e-46	-1.06889e-09	-1.82632
111189585	chr12:111189585:C:T	2.30012e-46	-1.1183	-1.87269
111190316	chr12:111190316:G:A	7.36858e-46	-1.06889e-09	-1.82673
111190500	chr12:111190500:G:A	1.88419e-45	-1.06889e-09	-0.887865
111191481	chr12:111191481:G:A	9.63046e-46	-1.06889e-09	-1.55902
111191601	chr12:111191601:C:A	8.27078e-46	-1.06889e-09	-1.71122
111191822	chr12:111191822:C:A	1.32047e-45	-1.06889e-09	-1.24338
111192157	chr12:111192157:TACTC:T	4.43788e-45	-0.0311891	-1.03578e-09
111192180	chr12:111192180:G:A	1.21876e-45	-1.06889e-09	-1.32353
111192307	chr12:111192307:T:C	1.22197e-45	-1.3209	-1.03578e-09
111192412	chr12:111192412:C:G	7.67412e-46	-1.06889e-09	-1.7861
111192501	chr12:111192501:T:A	7.95767e-46	-1.06889e-09	-1.74981
111192937	chr12:111192937:A:G	9.06734e-46	-1.06889e-09	-1.61927
111193929	chr12:111193929:C:T	6.88118e-46	-1.23277	-0.662386
111193945	chr12:111193945:A:ACTCTC	1.91021e-45	-0.519507	-0.354647
111193947	chr12:111193947:G:GC	1.94648e-45	-0.518594	-0.336749
111193961	chr12:111193961:G:A	3.67519e-46	-2.52234	-1.03578e-09
111194002	chr12:111194002:C:T	8.63028e-46	-1.06889e-09	-1.66867
111194031	chr12:111194031:A:G	2.35724e-46	-1.61234	-1.35412
111194098	chr12:111194098:A:G	8.99456e-46	-1.06889e-09	-1.62733
111194134	chr12:111194134:A:G	7.61502e-46	-1.06889e-09	-1.79383
111194146	chr12:111194146:G:T	7.3539e-46	-1.06889e-09	-1.82872
111194315	chr12:111194315:C:T	3.75807e-46	-0.694079	-1.80596
111194582	chr12:111194582:C:T	3.74126e-45	-1.06889e-09	-0.201941
111195030	chr12:111195030:A:G	2.07009e-46	-1.32351	-1.77285
111195135	chr12:111195135:G:C	8.03345e-47	-2.17637	-1.86655
111195398	chr12:111195398:A:G	2.61706e-45	-1.06889e-09	-0.559315
111195530	chr12:111195530:C:T	8.96411e-46	-1.06889e-09	-1.63072
111195627	chr12:111195627:G:A	6.61887e-46	-0.244498	-1.68953
111195919	chr12:111195919:T:A	7.23588e-46	-1.06889e-09	-1.8449
111196260	chr12:111196260:T:C	7.0386e-46	-1.06889e-09	-1.87254
111196617	chr12:111196617:T:A	9.92458e-46	-1.06889e-09	-1.52894
111196953	chr12:111196953:A:G	1.22325e-46	-1.77673	-1.84571
111196997	chr12:111196997:A:T	7.60751e-46	-1.06889e-09	-1.79481
111197636	chr12:111197636:G:A	9.77671e-46	-1.06889e-09	-1.54395
111198776	chr12:111198776:T:G	1.9986e-46	-1.38966	-1.74184
111199347	chr12:111199347:C:T	3.94959e-46	-2.45034	-1.03578e-09
111199909	chr12:111199909:CAG:C	1.63876e-44	-1.06889e-09	1.27516
111199950	chr12:111199950:CTGTT:C	7.50752e-46	-1.06889e-09	-1.80804
111200613	chr12:111200613:A:G	6.25755e-45	-1.06889e-09	0.312424
111201030	chr12:111201030:G:A	8.81595e-46	0.220461	-1.86785
111201090	chr12:111201090:G:A	2.74662e-46	-0.957764	-1.85582
111201294	chr12:111201294:G:C	6.38863e-46	-0.897941	-1.07149
111201652	chr12:111201652:G:C	7.38817e-46	-1.60435	-0.219722
111201744	chr12:111201744:C:T	1.31729e-45	0.556263	-1.80205
111202107	chr12:111202107:G:C	2.708e-45	-1.06889e-09	-0.525154
111202213	chr12:111202213:G:A	8.57016e-46	-1.06889e-09	-1.67566
111202693	chr12:111202693:C:T	8.18911e-45	-1.06889e-09	0.58144
111202870	chr12:111202870:G:A	7.76235e-46	-1.06889e-09	-1.77466
111203105	chr12:111203105:G:A	7.60936e-46	-1.06889e-09	-1.79457
111203835	chr12:111203835:A:G	4.0503e-46	-1.02802	-1.39713
111204016	chr12:111204016:G:A	2.03603e-45	-1.06889e-09	-0.810363
111204065	chr12:111204065:C:T	1.2126e-46	-1.77289	-1.85829
111204088	chr12:111204088:C:G	7.86381e-46	-1.06889e-09	-1.76168
111204332	chr12:111204332:C:T	1.19859e-45	-1.06889e-09	-1.34022
111204370	chr12:111204370:G:A	9.45712e-46	-1.06889e-09	-1.57718
111204533	chr12:111204533:A:G	8.32742e-46	-1.06889e-09	-1.7044
111204670	chr12:111204670:C:T	8.66989e-46	-1.06889e-09	-1.66409
111204810	chr12:111204810:A:G	5.94615e-46	-0.65572	-1.38549
111204818	chr12:111204818:T:C	8.39043e-46	-1.06889e-09	-1.69686
111205124	chr12:111205124:C:T	7.14655e-46	-1.06889e-09	-1.85732
111205320	chr12:111205320:C:T	9.9881e-46	-1.06889e-09	-1.52256
111205948	chr12:111205948:T:C	4.01039e-45	-1.06889e-09	-0.132476
111206044	chr12:111206044:G:A	7.50618e-46	-1.06889e-09	-1.80822
111206430	chr12:111206430:G:A	1.14944e-45	-1.06889e-09	-1.38209
111206526	chr12:111206526:G:T	4.83577e-45	-1.06889e-09	0.0546747
111206727	chr12:111206727:T:A	8.61037e-46	-1.06889e-09	-1.67098
111206783	chr12:111206783:A:G	4.19461e-46	-2.39015	-1.03578e-09
111206947	chr12:111206947:A:G	7.70414e-46	-1.06889e-09	-1.78219
111206996	chr12:111206996:G:A	6.27177e-47	-2.43273	-1.85775
111207239	chr12:111207239:A:G	1.38333e-46	-1.98431	-1.51515
111208617	chr12:111208617:C:T	7.10732e-46	-1.06889e-09	-1.86282
111208715	chr12:111208715:A:T	1.58516e-46	-2.27175	-1.09151
111208725	chr12:111208725:G:T	9.60071e-46	-0.72532	-0.836793
111209049	chr12:111209049:C:G	4.45345e-46	-1.24966	-1.08061
111209061	chr12:111209061:G:C	5.55481e-44	-1.06889e-09	2.49588
111209243	chr12:111209243:A:T	9.77045e-46	-1.06889e-09	-1.54459
111209649	chr12:111209649:C:T	5.56995e-47	-2.56817	-1.84098
111210021	chr12:111210021:T:C	9.17315e-47	-2.5159	-1.39436
111210215	chr12:111210215:A:G	1.83709e-45	-1.06889e-09	-0.91318
111210343	chr12:111210343:A:C	7.52353e-46	-1.06889e-09	-1.80591
111210563	chr12:111210563:G:C	7.58005e-46	-1.06889e-09	-1.79843
111210613	chr12:111210613:T:C	8.27501e-46	-1.06889e-09	-1.71071
111210811	chr12:111210811:GACA:G	1.02468e-46	-2.32876	-1.47081
111211375	chr12:111211375:G:A	6.16463e-47	-2.55785	-1.74986
111211540	chr12:111211540:A:G	1.27944e-46	-2.16691	-1.41062
111211666	chr12:111211666:A:G	2.53544e-45	0.00899054	-0.599989
111211778	chr12:111211778:G:A	1.1246e-45	-1.06889e-09	-1.40394
111211882	chr12:111211882:G:A	1.15587e-46	-2.38319	-1.2959
111212014	chr12:111212014:A:G	8.51951e-46	-1.06889e-09	-1.68159
111212455	chr12:111212455:C:T	7.38326e-46	-1.06889e-09	-1.82473
111212535	chr12:111212535:A:G	1.45283e-46	-2.10633	-1.34411
111213302	chr12:111213302:T:C	7.59558e-46	-1.06889e-09	-1.79638
111213476	chr12:111213476:A:T	7.50667e-46	-1.06889e-09	-1.80816
111213804	chr12:111213804:C:A	7.55825e-46	-1.06889e-09	-1.80131
111214072	chr12:111214072:T:G	1.84496e-45	0.194379	-1.10329
111214144	chr12:111214144:AG:A	7.15619e-46	-1.06889e-09	-1.85597
111214145	chr12:111214145:G:A	5.21225e-46	-1.5307	-0.642237
111214327	chr12:111214327:G:A	1.00913e-45	-1.06889e-09	-1.51227
111214718	chr12:111214718:G:A	2.44757e-46	-1.78157	-1.14729
111215031	chr12:111215031:ACT:A	2.19843e-46	-1.33638	-1.69982
111215132	chr12:111215132:G:C	1.0401e-45	-1.06889e-09	-1.48205
111215135	chr12:111215135:C:T	7.09371e-46	-1.06889e-09	-1.86474
111216018	chr12:111216018:C:T	6.27929e-46	-1.98669	-1.03578e-09
111216417	chr12:111216417:T:A	7.36586e-46	-1.06889e-09	-1.82709
111216559	chr12:111216559:C:T	2.50928e-46	-1.20137	-1.70259
111216771	chr12:111216771:A:G	4.42103e-46	-0.464609	-1.87297
111216785	chr12:111216785:TATCA:T	9.0858e-47	-2.40265	-1.51717
111217066	chr12:111217066:G:C	1.00791e-45	-0.0398285	-1.47366
111217657	chr12:111217657:GAA:G	7.13502e-46	-1.06889e-09	-1.85893
111217709	chr12:111217709:C:T	6.30486e-47	-2.53561	-1.74961
111218044	chr12:111218044:G:A	7.1168e-46	-1.06889e-09	-1.86149
111218285	chr12:111218285:G:A	8.04779e-46	-1.06889e-09	-1.73855
111218428	chr12:111218428:G:A	8.02055e-46	-1.06889e-09	-1.74194
111218559	chr12:111218559:G:C	1.22381e-45	-1.06889e-09	-1.31939
111218683	chr12:111218683:T:G	7.51388e-46	-1.06889e-09	-1.8072
111218765	chr12:111218765:C:A	1.33861e-45	-1.06889e-09	-1.22973
111219095	chr12:111219095:T:C	3.50427e-45	-1.06889e-09	-0.267382
111219276	chr12:111219276:G:T	7.04233e-46	-1.06889e-09	-1.87201
111219460	chr12:111219460:A:G	7.0705e-46	-1.06889e-09	-1.86802
111219580	chr12:111219580:G:A	1.36584e-45	-0.606687	-0.60291
111219941	chr12:111219941:C:T	4.99627e-47	-2.67867	-1.83917
111219976	chr12:111219976:T:A	3.98761e-46	-2.44076	-1.03578e-09
111220010	chr12:111220010:A:T	7.18858e-46	-1.06889e-09	-1.85146
111220331	chr12:111220331:C:T	3.90692e-46	-2.4612	-1.03578e-09
111220516	chr12:111220516:A:G	7.10638e-46	-1.06889e-09	-1.86296
111220526	chr12:111220526:T:C	1.11728e-45	-1.06889e-09	-1.41047
111220530	chr12:111220530:C:T	8.82664e-46	-1.06889e-09	-1.64618
111220766	chr12:111220766:AAAAAAAAAAAAAAAT:A	7.99596e-46	-1.06889e-09	-1.74501
111221107	chr12:111221107:A:G	9.25961e-46	-1.06889e-09	-1.59829
111221231	chr12:111221231:G:A	1.56558e-45	-1.06889e-09	-1.07311
111221261	chr12:111221261:C:G	2.07201e-45	0.371143	-1.16399
111221270	chr12:111221270:T:C	1.47936e-46	-1.69657	-1.73577
111221292	chr12:111221292:T:C	1.98193e-46	-1.71125	-1.42863
111221473	chr12:111221473:A:T	4.33321e-45	0.683608	-0.738665
111221562	chr12:111221562:C:T	7.39972e-46	-1.06889e-09	-1.82251
111222537	chr12:111222537:T:A	7.5409e-46	-1.06889e-09	-1.80361
111222810	chr12:111222810:A:G	7.15535e-46	-1.06889e-09	-1.85609
111223352	chr12:111223352:G:A	1.17535e-45	-1.06889e-09	-1.3598
111223716	chr12:111223716:A:G	8.66299e-46	-1.06889e-09	-1.66489
111223900	chr12:111223900:C:T	4.55837e-45	-1.06889e-09	-0.00439952
111223951	chr12:111223951:T:G	3.52188e-45	-1.06889e-09	-0.26237
111224774	chr12:111224774:G:A	1.49798e-46	-1.55758	-1.86225
111225607	chr12:111225607:G:A	3.2111e-46	-2.65734	-1.03578e-09
111226600	chr12:111226600:C:T	1.93288e-46	-1.30047	-1.86447
111226613	chr12:111226613:T:A	8.87194e-46	-1.06889e-09	-1.64106
111226923	chr12:111226923:C:T	3.85081e-44	-1.06889e-09	2.1295
111227288	chr12:111227288:C:G	7.28725e-46	-1.06889e-09	-1.83782
111227396	chr12:111227396:C:G	7.04524e-46	-1.06889e-09	-1.8716
111227518	chr12:111227518:C:T	7.29471e-46	-1.06889e-09	-1.8368
111227522	chr12:111227522:C:T	7.2945e-46	-1.06889e-09	-1.83683
111227584	chr12:111227584:G:A	1.75927e-46	-1.40035	-1.85871
111227717	chr12:111227717:A:G	8.55637e-47	-2.19839	-1.78147
111228102	chr12:111228102:G:A	8.04472e-46	-1.06889e-09	-1.73893
111228538	chr12:111228538:C:T	2.62563e-45	-1.06889e-09	-0.556044
111228549	chr12:111228549:G:A	7.88282e-46	-1.06889e-09	-1.75926
111228856	chr12:111228856:G:T	9.312e-46	-1.57338	-0.0192666
111228921	chr12:111228921:T:C	8.64906e-46	-1.06889e-09	-1.6665
111229041	chr12:111229041:C:T	7.06063e-46	-1.06889e-09	-1.86942
111229171	chr12:111229171:G:A	1.04137e-45	-1.06889e-09	-1.48083
111229390	chr12:111229390:C:T	7.87753e-46	-1.06889e-09	-1.75994
111230086	chr12:111230086:G:A	7.92217e-46	-1.06889e-09	-1.75429
111230091	chr12:111230091:T:C	8.12387e-46	-1.06889e-09	-1.72914
111230598	chr12:111230598:T:C	1.75458e-45	-0.918322	-0.0408146
111231986	chr12:111231986:G:A	8.24778e-46	-1.06889e-09	-1.71401
111232142	chr12:111232142:G:T	3.21343e-45	-1.06889e-09	-0.354027
111232170	chr12:111232170:C:T	7.10474e-46	-1.06889e-09	-1.86319
111232295	chr12:111232295:T:C	1.75333e-45	-1.06889e-09	-0.959851
111232565	chr12:111232565:A:G	7.0357e-46	-1.06889e-09	-1.87295
111232683	chr12:111232683:G:A	7.74706e-46	-1.06889e-09	-1.77664
111232716	chr12:111232716:G:A	1.15234e-45	-1.30026	-0.0793154
111232805	chr12:111232805:C:T	9.35261e-44	3.01688	-1.03578e-09
111232878	chr12:111232878:G:T	1.84415e-46	-1.96918	-1.24275
111232962	chr12:111232962:A:T	9.25251e-46	-1.06889e-09	-1.59906
111232970	chr12:111232970:C:G	1.62548e-46	-2.0257	-1.31245
111233033	chr12:111233033:T:C	7.03855e-46	-1.06889e-09	-1.87255
111233272	chr12:111233272:G:A	9.97487e-47	-1.97567	-1.8508
111233283	chr12:111233283:T:C	7.06598e-46	-1.06889e-09	-1.86866
111233769	chr12:111233769:A:G	2.17911e-44	1.56014	-1.03578e-09
111233900	chr12:111233900:G:C	9.8563e-46	-1.06889e-09	-1.53584
111233937	chr12:111233937:A:G	9.49286e-46	-1.06889e-09	-1.57341
111234152	chr12:111234152:C:G	7.15531e-46	-1.06889e-09	-1.8561
111234332	chr12:111234332:T:C	7.03911e-46	-1.06889e-09	-1.87247
111234416	chr12:111234416:T:C	8.35086e-46	-1.06889e-09	-1.70159
111234781	chr12:111234781:T:C	2.38821e-45	-1.06889e-09	-0.650819
111235169	chr12:111235169:G:A	1.70189e-46	-1.58806	-1.70415
111235372	chr12:111235372:G:A	1.05657e-45	-1.2021	-0.264235
111235440	chr12:111235440:C:T	7.15756e-47	-2.43797	-1.72039
111235583	chr12:111235583:T:C	7.03728e-47	-2.37135	-1.80396
111235773	chr12:111235773:G:A	7.0642e-46	-1.06889e-09	-1.86891
111236317	chr12:111236317:T:C	1.13036e-45	-1.2593	-0.139529
111236700	chr12:111236700:G:A	1.23212e-44	0.989956	-1.03578e-09
111237028	chr12:111237028:A:G	9.29263e-46	-1.06889e-09	-1.59473
111237063	chr12:111237063:C:T	7.71756e-46	-1.06889e-09	-1.78045
111237132	chr12:111237132:G:A	1.42897e-45	-1.06889e-09	-1.16441
111237485	chr12:111237485:C:T	3.41111e-46	-2.59691	-1.03578e-09
111237515	chr12:111237515:G:A	1.22917e-45	-1.06889e-09	-1.31502
111237709	chr12:111237709:A:G	3.73917e-46	-2.50509	-1.03578e-09
111237812	chr12:111237812:C:T	7.1093e-46	-1.06889e-09	-1.86255
111237837	chr12:111237837:C:G	1.44323e-45	-1.06889e-09	-1.15448
111238214	chr12:111238214:T:C	7.46204e-46	-1.06889e-09	-1.81412
111238578	chr12:111238578:G:A	5.33289e-45	-1.06889e-09	0.152529
111239148	chr12:111239148:G:A	7.17591e-46	-1.06889e-09	-1.85322
111239606	chr12:111239606:C:T	8.8304e-46	-1.06889e-09	-1.64575
111239758	chr12:111239758:G:GA	7.08607e-46	-1.06889e-09	-1.86582
111239790	chr12:111239790:C:G	8.06722e-46	-1.06889e-09	-1.73614
111241410	chr12:111241410:C:T	1.77259e-46	-1.46549	-1.78602
111241591	chr12:111241591:C:T	7.07795e-46	-1.06889e-09	-1.86697
111241605	chr12:111241605:A:G	8.80934e-46	-1.06889e-09	-1.64814
111241808	chr12:111241808:C:A	8.73911e-46	-1.06889e-09	-1.65614
111241943	chr12:111241943:C:G	6.8103e-45	-1.06889e-09	0.397072
111241952	chr12:111241952:T:G	7.28989e-45	-1.06889e-09	0.465124
111242022	chr12:111242022:T:G	7.07954e-46	-1.06889e-09	-1.86674
111242347	chr12:111242347:A:G	9.36135e-46	-1.06889e-09	-1.58736
111242551	chr12:111242551:C:T	2.36264e-46	-1.90069	-1.06348
111243081	chr12:111243081:A:G	1.71626e-46	-2.16596	-1.11784
111243371	chr12:111243371:T:G	1.03176e-45	-1.06889e-09	-1.4901
111243775	chr12:111243775:T:C	2.3807e-46	-2.32807	-0.628481
111244075	chr12:111244075:G:A	2.93619e-45	-1.06889e-09	-0.444252
111244093	chr12:111244093:T:G	5.41159e-46	-2.13541	-1.03578e-09
111244117	chr12:111244117:A:G	7.41811e-46	-1.06889e-09	-1.82003
111244277	chr12:111244277:C:A	1.10477e-45	-1.06889e-09	-1.42173
111245580	chr12:111245580:C:T	9.05964e-46	-1.06889e-09	-1.62012
111246345	chr12:111246345:C:T	1.40777e-44	-1.06889e-09	1.12323
111246360	chr12:111246360:C:T	1.54496e-45	-1.06889e-09	-1.08637
111246449	chr12:111246449:A:G	1.80278e-46	-1.36698	-1.86764
111246729	chr12:111246729:A:G	8.00648e-46	-1.06889e-09	-1.7437
111249548	chr12:111249548:C:G	7.43769e-46	-1.06889e-09	-1.81739
111250117	chr12:111250117:A:T	9.34198e-46	-1.06889e-09	-1.58943
111250335	chr12:111250335:C:T	3.49843e-46	-2.57164	-1.03578e-09
111250999	chr12:111250999:G:A	3.20341e-46	-2.65973	-1.03578e-09
111252111	chr12:111252111:A:G	1.44496e-45	-1.06889e-09	-1.15329
111252662	chr12:111252662:C:T	6.08454e-46	-2.50905	0.490852
111252775	chr12:111252775:T:C	5.24518e-46	-2.5199	0.353256
111252854	chr12:111252854:G:C	7.10088e-46	-1.06889e-09	-1.86373
111252955	chr12:111252955:T:C	7.39452e-46	-1.06889e-09	-1.82321
111252975	chr12:111252975:T:C	7.4448e-46	-1.06889e-09	-1.81643
111253161	chr12:111253161:C:T	7.046e-46	-1.06889e-09	-1.87149
111253277	chr12:111253277:T:C	4.90877e-46	-2.53811	0.305182
111253694	chr12:111253694:C:CTGAT	7.17912e-46	-1.06889e-09	-1.85277
111254004	chr12:111254004:G:C	7.04055e-46	-1.06889e-09	-1.87226
111254320	chr12:111254320:C:T	3.41852e-45	1.49922	-1.79138
111254349	chr12:111254349:A:G	7.40976e-46	-1.06889e-09	-1.82115
111254449	chr12:111254449:ATC:A	1.15377e-45	-1.06889e-09	-1.37833
111254584	chr12:111254584:A:G	7.2363e-46	-1.06889e-09	-1.84484
111254727	chr12:111254727:A:G	7.12077e-46	-1.06889e-09	-1.86093
111254846	chr12:111254846:G:T	7.97959e-46	-1.06889e-09	-1.74706
111254890	chr12:111254890:C:T	1.47042e-45	-1.06889e-09	-1.13582
111255191	chr12:111255191:G:A	7.06911e-46	-1.06889e-09	-1.86822
111255242	chr12:111255242:A:G	3.61976e-46	-2.53754	-1.03578e-09
111255367	chr12:111255367:G:C	2.25161e-45	-1.06889e-09	-0.70972
111255479	chr12:111255479:G:A	2.41814e-45	-0.638368	-1.03578e-09
111255698	chr12:111255698:A:G	1.55689e-45	-1.06889e-09	-1.07867
111256861	chr12:111256861:T:C	9.14378e-46	-1.06889e-09	-1.61088
111258288	chr12:111258288:G:A	9.97221e-46	-1.06889e-09	-1.52415
111258442	chr12:111258442:G:A	7.16511e-46	-1.06889e-09	-1.85473
111258571	chr12:111258571:A:T	1.31342e-44	-1.06889e-09	1.05385
111258608	chr12:111258608:A:G	7.36279e-46	-1.89887	0.0713622
111258723	chr12:111258723:T:C	9.68799e-47	-2.47054	-1.3851
111258724	chr12:111258724:T:C	9.62593e-46	-1.93548	0.375987
111258766	chr12:111258766:G:A	2.75989e-44	-1.06889e-09	1.79641
111258901	chr12:111258901:G:A	9.88895e-46	-1.06889e-09	-1.53253
111259575	chr12:111259575:G:A	1.09948e-44	-1.06889e-09	0.876059
111259612	chr12:111259612:C:T	6.73734e-45	0.3863	-1.03578e-09
111259946	chr12:111259946:G:A	1.29604e-45	-1.06889e-09	-1.26205
111259971	chr12:111259971:G:A	6.76468e-47	-2.41001	-1.80481
111260168	chr12:111260168:T:A	9.92862e-46	-1.06889e-09	-1.52853
111260191	chr12:111260191:G:A	1.05358e-45	-1.06889e-09	-1.46917
111260333	chr12:111260333:G:A	4.11368e-45	-1.06889e-09	-0.107046
111260380	chr12:111260380:C:T	7.59486e-47	-2.29482	-1.80425
111260437	chr12:111260437:C:A	1.40241e-45	-1.06889e-09	-1.18317
111260512	chr12:111260512:T:A	7.88791e-47	-2.23064	-1.83057
111260539	chr12:111260539:T:A	7.86214e-47	-2.23428	-1.8302
111260653	chr12:111260653:G:A	8.56914e-46	-2.09617	0.420388
111260896	chr12:111260896:T:C	7.80936e-47	-2.242	-1.82922
111261215	chr12:111261215:C:T	7.6234e-47	-2.2587	-1.83661
111261342	chr12:111261342:A:G	1.41867e-45	-2.23675	1.0651
111261564	chr12:111261564:T:C	1.01989e-45	-1.06889e-09	-1.50167
111262913	chr12:111262913:A:G	3.05182e-44	1.89696	-1.03578e-09
111262985	chr12:111262985:A:C	8.76364e-46	-1.06889e-09	-1.65334
111263186	chr12:111263186:A:T	3.63721e-46	-2.53273	-1.03578e-09
111263265	chr12:111263265:A:G	7.12681e-46	-1.06889e-09	-1.86009
111263557	chr12:111263557:G:A	8.53836e-46	-1.06889e-09	-1.67938
111264378	chr12:111264378:T:C	1.14301e-46	-1.81758	-1.87271
111264842	chr12:111264842:A:G	1.41435e-46	-1.83546	-1.64182
111265509	chr12:111265509:T:C	1.45206e-46	-2.18064	-1.27033
111266635	chr12:111266635:G:A	6.45647e-47	-2.67893	-1.58253
111267033	chr12:111267033:A:G	7.56387e-47	-2.24878	-1.85437
111267378	chr12:111267378:G:A	7.90863e-47	-2.2078	-1.85078
111267489	chr12:111267489:C:T	7.8442e-46	-1.06889e-09	-1.76418
111267761	chr12:111267761:A:G	7.0411e-46	-1.06889e-09	-1.87219
111267837	chr12:111267837:A:G	6.99314e-47	-2.67179	-1.50982
111268085	chr12:111268085:C:T	6.65577e-47	-2.67077	-1.56028
111268089	chr12:111268089:A:G	4.49722e-46	-2.0117	-0.308791
111268532	chr12:111268532:T:C	1.31289e-45	-1.06889e-09	-1.24913
111268863	chr12:111268863:C:T	9.08688e-46	-1.06889e-09	-1.61712
111269158	chr12:111269158:G:T	2.1584e-44	-1.06889e-09	1.55059
111269205	chr12:111269205:A:T	7.94315e-47	-2.25019	-1.80404
111269322	chr12:111269322:G:A	6.45407e-47	-2.67915	-1.58268
111269485	chr12:111269485:G:A	1.01904e-45	-1.06889e-09	-1.50251
111269571	chr12:111269571:A:G	8.19981e-46	-1.06889e-09	-1.71984
111269752	chr12:111269752:G:A	3.26207e-46	-2.05821	-0.583373
111269823	chr12:111269823:G:T	9.44882e-46	-1.06889e-09	-1.57806
111269993	chr12:111269993:C:T	5.57317e-45	-1.06889e-09	0.196599
111271234	chr12:111271234:G:A	2.7868e-45	-1.06889e-09	-0.496473
111271400	chr12:111271400:G:T	1.74029e-44	-1.06889e-09	1.33527
111272662	chr12:111272662:C:T	9.6558e-47	-2.02716	-1.83181
111272717	chr12:111272717:G:C	3.78099e-46	-2.49396	-1.03578e-09
111273169	chr12:111273169:G:C	7.03842e-46	-1.06889e-09	-1.87257
111273590	chr12:111273590:C:A	7.64566e-46	-1.78981	-1.03578e-09
111273814	chr12:111273814:G:A	1.56501e-44	1.22911	-1.03578e-09
111275488	chr12:111275488:T:C	7.03915e-46	-1.06889e-09	-1.87246
111276101	chr12:111276101:A:T	9.0361e-46	-1.06889e-09	-1.62272
111276123	chr12:111276123:C:T	1.22966e-45	-1.06889e-09	-1.31462
111276808	chr12:111276808:C:T	8.09275e-47	-2.24144	-1.79413
111277350	chr12:111277350:C:T	1.75643e-45	-1.06889e-09	-0.958081
111277393	chr12:111277393:C:T	3.35947e-30	35.6321	-1.40295
111277400	chr12:111277400:T:G	4.61091e-44	-1.06889e-09	2.30964
111277700	chr12:111277700:A:G	1.14085e-45	-1.06889e-09	-1.3896
111277763	chr12:111277763:C:A	7.9319e-47	-2.56038	-1.49526
111278554	chr12:111278554:G:A	9.59488e-46	-1.06889e-09	-1.56272
111278572	chr12:111278572:C:T	9.42016e-22	55.1018	-1.42084
111278748	chr12:111278748:T:C	5.42002e-46	-2.13385	-1.03578e-09
111278914	chr12:111278914:G:A	6.83833e-47	-2.65835	-1.54564
111279022	chr12:111279022:A:G	6.0752e-45	-1.06889e-09	0.28285
111279371	chr12:111279371:A:G	7.53302e-46	-1.06889e-09	-1.80465
111279585	chr12:111279585:G:A	1.81111e-46	-1.51471	-1.7153
111279811	chr12:111279811:T:C	1.77277e-46	-1.39729	-1.85412
111279875	chr12:111279875:G:A	7.13161e-46	-1.85941	-1.03578e-09
111280095	chr12:111280095:C:T	8.39429e-47	-2.14626	-1.85272
111280204	chr12:111280204:G:A	3.46933e-46	-2.57999	-1.03578e-09
111280258	chr12:111280258:C:T	9.98716e-46	-1.06889e-09	-1.52265
111280518	chr12:111280518:G:A	2.61639e-46	-1.77105	-1.0911
111280578	chr12:111280578:G:A	3.20016e-46	-2.66075	-1.03578e-09
111280613	chr12:111280613:G:A	2.72586e-46	-0.96773	-1.85343
111280617	chr12:111280617:G:A	1.33001e-45	-1.06889e-09	-1.23618
111281256	chr12:111281256:T:A	9.76343e-46	-2.47339	0.928086
111281359	chr12:111281359:G:C	7.39665e-46	-1.06889e-09	-1.82292
111281523	chr12:111281523:G:A	1.37995e-45	-1.06889e-09	-1.19932
111282061	chr12:111282061:C:T	1.02515e-45	-1.06889e-09	-1.49653
111282106	chr12:111282106:G:A	7.56108e-46	-1.06889e-09	-1.80094
111282328	chr12:111282328:A:G	1.60225e-45	-1.06889e-09	-1.04996
111282349	chr12:111282349:G:A	7.04994e-46	-1.06889e-09	-1.87093
111282369	chr12:111282369:G:A	7.04236e-46	-1.06889e-09	-1.87201
111282402	chr12:111282402:A:G	6.7165e-46	-0.902999	-1.01638
111282476	chr12:111282476:A:G	8.29964e-47	-2.32487	-1.68545
111283340	chr12:111283340:G:A	1.39269e-46	-1.68846	-1.80425
111283522	chr12:111283522:G:A	7.04504e-46	-1.06889e-09	-1.87163
111283700	chr12:111283700:C:T	2.86539e-46	-1.59598	-1.17527
111283940	chr12:111283940:C:T	6.97299e-44	-1.06889e-09	2.72326
111283971	chr12:111283971:A:T	7.17086e-46	-1.06889e-09	-1.85392
111284293	chr12:111284293:A:G	1.8181e-45	-1.06889e-09	-0.923573
111284452	chr12:111284452:C:T	1.29913e-46	-1.88944	-1.67282
111284662	chr12:111284662:G:A	7.03636e-46	-1.06889e-09	-1.87286
111284808	chr12:111284808:C:T	4.32767e-45	-0.0563363	-1.03578e-09
111285740	chr12:111285740:G:A	1.08613e-45	-1.06889e-09	-1.43875
111285935	chr12:111285935:G:A	1.64429e-45	-1.06889e-09	-1.02405
111286574	chr12:111286574:A:G	7.86787e-46	-1.06889e-09	-1.76116
111286638	chr12:111286638:C:T	6.02315e-47	-2.62577	-1.70516
111286895	chr12:111286895:T:C	6.91337e-47	-2.57881	-1.61427
111287147	chr12:111287147:C:A	3.02632e-45	-1.06889e-09	-0.414019
111287269	chr12:111287269:C:A	8.75832e-46	-1.06889e-09	-1.65395
111287302	chr12:111287302:C:T	1.51311e-45	-2.51472	1.40752
111287381	chr12:111287381:C:A	8.36116e-47	-2.67911	-1.32383
111287810	chr12:111287810:G:A	1.04954e-45	-1.06889e-09	-1.47301
111290275	chr12:111290275:T:C	1.31242e-45	-1.06889e-09	-1.2495
111291363	chr12:111291363:C:T	1.988e-45	-1.06889e-09	-0.834235
111292067	chr12:111292067:A:G	7.67843e-46	-1.06889e-09	-1.78553
111292074	chr12:111292074:A:G	2.00036e-43	4.6272	-0.850065
111292352	chr12:111292352:GA:G	9.15169e-47	-2.67505	-1.23754
111292405	chr12:111292405:T:C	3.82598e-42	6.7282	-1.03578e-09
111293360	chr12:111293360:A:G	9.88055e-46	-1.06889e-09	-1.53338
111293472	chr12:111293472:G:A	1.57354e-43	3.53714	-1.03578e-09
111293751	chr12:111293751:G:A	1.23951e-46	-2.12073	-1.48851
111294048	chr12:111294048:A:G	8.69208e-46	-1.06889e-09	-1.66154
111294613	chr12:111294613:C:T	1.96501e-45	-1.06889e-09	-0.845867
111294630	chr12:111294630:C:T	2.96469e-44	-1.06889e-09	1.86799
111294671	chr12:111294671:C:T	1.15179e-45	-1.38005	-1.03578e-09
111294978	chr12:111294978:G:A	1.05155e-46	-1.94263	-1.83105
111295020	chr12:111295020:G:T	1.6648e-45	-1.06889e-09	-1.01166
111295026	chr12:111295026:G:T	3.10257e-44	-1.06889e-09	1.91345
111295273	chr12:111295273:G:A	1.49343e-45	-1.06889e-09	-1.12029
111295470	chr12:111295470:C:T	2.6346e-45	-0.364699	-0.187933
111295488	chr12:111295488:G:A	9.72594e-47	-2.0027	-1.84904
111295918	chr12:111295918:C:T	1.54126e-45	-1.06889e-09	-1.08877
111296074	chr12:111296074:G:T	1.06029e-45	-1.06889e-09	-1.46283
111296317	chr12:111296317:C:T	2.11019e-46	-2.43394	-0.643225
111296649	chr12:111296649:C:A	9.84751e-46	-1.06889e-09	-1.53673
111297394	chr12:111297394:G:A	2.18884e-45	-1.06889e-09	-0.737992
111298043	chr12:111298043:T:C	1.34032e-45	-2.60631	1.37786
111298110	chr12:111298110:A:T	1.23705e-45	-2.58609	1.27745
111298150	chr12:111298150:C:G	1.7995e-45	-2.40732	1.47346
111298274	chr12:111298274:C:T	1.36576e-46	-2.67251	-0.839726
111298358	chr12:111298358:A:G	9.34274e-46	-2.57163	0.982277
111298470	chr12:111298470:G:C	3.41797e-44	2.01027	-1.03578e-09
111298613	chr12:111298613:G:A	2.86582e-45	-1.06889e-09	-0.468511
111299311	chr12:111299311:T:C	5.18283e-46	-2.61125	0.432649
111299419	chr12:111299419:G:A	4.48834e-44	-1.06889e-09	2.2827
111299551	chr12:111299551:C:T	7.03666e-46	-1.06889e-09	-1.87282
111299839	chr12:111299839:C:T	2.28354e-45	-2.57853	1.88289
111300012	chr12:111300012:A:T	1.05946e-45	-1.06889e-09	-1.4636
111300390	chr12:111300390:G:A	1.6101e-44	2.70549	-1.44798
111300483	chr12:111300483:G:A	7.41764e-46	-1.06889e-09	-1.82009
111300505	chr12:111300505:C:T	7.87142e-46	-1.06889e-09	-1.76071
111300560	chr12:111300560:A:G	1.71388e-44	-2.6214	3.94138
111300589	chr12:111300589:G:T	1.96698e-45	-1.06889e-09	-0.844868
111301432	chr12:111301432:T:C	5.26437e-47	-2.60162	-1.86396
111301576	chr12:111301576:G:A	1.25912e-45	-1.06889e-09	-1.29096
111301696	chr12:111301696:A:G	1.8018e-45	-2.34166	1.40908
111301838	chr12:111301838:C:T	7.31173e-46	-1.06889e-09	-1.83447
111302503	chr12:111302503:A:G	8.77981e-46	-1.06889e-09	-1.65149
111302729	chr12:111302729:G:A	1.02921e-46	-1.97749	-1.81767
111303087	chr12:111303087:A:G	1.0432e-45	-2.12582	0.646746
111303296	chr12:111303296:C:T	1.64233e-45	-1.06889e-09	-1.02525
111303502	chr12:111303502:G:A	1.71542e-45	-1.06889e-09	-0.981705
111303511	chr12:111303511:T:C	1.27577e-45	-2.45967	1.18185
111304361	chr12:111304361:T:C	7.53722e-44	4.44556	-1.64448
111304761	chr12:111304761:G:A	1.46316e-43	3.99022	-0.525821
111305243	chr12:111305243:G:T	1.7512e-45	-1.06889e-09	-0.961062
111305570	chr12:111305570:C:G	1.29613e-45	-1.06889e-09	-1.26198
111306295	chr12:111306295:TG:T	1.85252e-46	-1.55564	-1.65176
111307847	chr12:111307847:G:A	3.52888e-46	-2.67213	0.109161
111308695	chr12:111308695:A:G	7.91821e-46	-2.39673	0.641944
111308794	chr12:111308794:C:T	5.60393e-47	-2.62261	-1.78045
111308795	chr12:111308795:G:A	3.60053e-46	-2.54287	-1.03578e-09
111308874	chr12:111308874:T:G	8.02011e-46	-2.39551	0.653508
111309430	chr12:111309430:T:C	8.299e-46	-1.70782	-1.03578e-09
111309654	chr12:111309654:T:C	1.14452e-45	-1.06889e-09	-1.38638
111310035	chr12:111310035:T:C	8.37339e-46	-1.06889e-09	-1.69889
111310267	chr12:111310267:C:T	1.34449e-43	4.65564	-1.27583
111311605	chr12:111311605:T:TA	8.34509e-46	-1.06889e-09	-1.70228
111311859	chr12:111311859:G:A	1.44046e-46	-2.53482	-0.924172
111312063	chr12:111312063:T:C	1.87971e-45	-1.06889e-09	-0.890246
111312543	chr12:111312543:ATACAAAAT:A	1.62043e-46	-1.46829	-1.87297
111312825	chr12:111312825:G:A	9.54484e-47	-2.54023	-1.33031
111312875	chr12:111312875:C:T	1.94006e-45	-1.06889e-09	-0.858645
111313305	chr12:111313305:G:A	1.08696e-45	-1.06889e-09	-1.43798
111313323	chr12:111313323:C:T	2.09528e-46	-1.21374	-1.87053
111313564	chr12:111313564:C:T	1.02803e-45	-1.06889e-09	-1.49372
111313613	chr12:111313613:G:T	7.03835e-46	-1.06889e-09	-1.87258
111313785	chr12:111313785:G:A	1.0598e-45	-1.06889e-09	-1.46328
111314037	chr12:111314037:GC:G	1.48628e-45	-1.06889e-09	-1.12509
111314134	chr12:111314134:C:T	1.21578e-45	-1.06889e-09	-1.32598
111314923	chr12:111314923:CAT:C	9.4983e-46	-1.06889e-09	-1.57284
111315550	chr12:111315550:C:T	8.74204e-46	-1.06889e-09	-1.65581
111315699	chr12:111315699:A:G	9.77388e-47	-2.0008	-1.84602
111316004	chr12:111316004:T:C	1.22245e-44	-1.06889e-09	0.982078
111316244	chr12:111316244:T:C	1.42373e-44	-1.06889e-09	1.1345
111316413	chr12:111316413:TG:T	7.71706e-44	4.14148	-1.31682
111316442	chr12:111316442:G:A	4.43623e-46	-2.33415	-1.03578e-09
111316480	chr12:111316480:A:T	4.94092e-47	-2.67588	-1.8531
111316617	chr12:111316617:T:A	1.42807e-46	-1.85451	-1.61312
111316793	chr12:111316793:T:C	7.30729e-46	-1.06889e-09	-1.83508
111316983	chr12:111316983:A:G	1.48795e-44	-1.06889e-09	1.17862
111317374	chr12:111317374:T:C	2.23701e-44	-1.06889e-09	1.58636
111317614	chr12:111317614:G:A	1.56137e-45	-1.06889e-09	-1.0758
111317717	chr12:111317717:C:T	1.9605e-45	-1.06889e-09	-0.848165
111317889	chr12:111317889:A:C	1.89098e-45	-1.06889e-09	-0.884272
111318097	chr12:111318097:A:G	9.97577e-47	-2.08547	-1.74091
111318634	chr12:111318634:A:G	6.03154e-45	1.27857	-1.00293
111318810	chr12:111318810:G:A	1.92089e-46	-1.33392	-1.83724
111319184	chr12:111319184:C:T	7.44929e-46	-1.06889e-09	-1.81583
111319433	chr12:111319433:A:G	1.4542e-46	-1.58107	-1.86842
111319694	chr12:111319694:T:G	7.0504e-46	-1.06889e-09	-1.87087
111319780	chr12:111319780:G:A	8.51641e-46	-1.06889e-09	-1.68196
111319843	chr12:111319843:A:C	1.74226e-46	-1.89605	-1.37272
111320279	chr12:111320279:C:T	2.87816e-45	-1.06889e-09	-0.464214
111320388	chr12:111320388:C:T	1.46177e-45	-1.06889e-09	-1.14172
111320816	chr12:111320816:A:G	4.9677e-45	-2.47633	2.55792
111320872	chr12:111320872:C:T	1.19122e-45	-1.06889e-09	-1.34638
111320881	chr12:111320881:C:G	1.91552e-46	-1.30168	-1.87228
111320922	chr12:111320922:G:A	4.66678e-45	1.4839	-1.46479
111320987	chr12:111320987:A:G	1.30719e-46	-1.9621	-1.59397
111321312	chr12:111321312:T:C	1.21744e-44	-2.53916	3.51713
111321433	chr12:111321433:T:C	2.82675e-44	-1.06889e-09	1.82035
111321732	chr12:111321732:T:C	3.45285e-45	0.853229	-1.13539
111321944	chr12:111321944:G:A	3.08037e-45	-1.06889e-09	-0.396314
111322447	chr12:111322447:G:C	1.40142e-46	-2.0271	-1.45937
111322745	chr12:111322745:C:T	8.94597e-46	-1.06889e-09	-1.63275
111323136	chr12:111323136:G:A	6.0474e-45	1.73476	-1.4565
111323530	chr12:111323530:G:A	4.86631e-46	-2.24161	-1.03578e-09
111323592	chr12:111323592:G:A	1.07547e-46	-2.27188	-1.47931
111323613	chr12:111323613:GA:G	9.38218e-46	-1.06889e-09	-1.58514
111323650	chr12:111323650:G:A	7.90275e-45	-2.5507	3.09655
111323694	chr12:111323694:C:A	1.58799e-46	-1.88807	-1.47341
111324091	chr12:111324091:C:T	5.93682e-41	9.47015	-1.03578e-09
111324105	chr12:111324105:C:G	7.90966e-46	-1.06889e-09	-1.75587
111324119	chr12:111324119:G:A	7.05596e-46	-1.06889e-09	-1.87008
111324220	chr12:111324220:T:C	2.4027e-44	-2.56089	4.21871
111324225	chr12:111324225:A:C	2.97566e-45	-1.06889e-09	-0.430898
111324534	chr12:111324534:TC:T	7.72817e-46	-1.06889e-09	-1.77908
111324625	chr12:111324625:C:T	2.72716e-45	-2.56126	2.04315
111324626	chr12:111324626:G:A	2.43091e-46	-1.75544	-1.18025
111324719	chr12:111324719:T:G	8.65969e-47	-2.1015	-1.86636
111324734	chr12:111324734:A:C	1.52447e-45	-2.58551	1.4858
111324948	chr12:111324948:A:G	2.26363e-45	-1.06889e-09	-0.704396
111324982	chr12:111324982:G:A	7.07052e-46	-1.06889e-09	-1.86802
111325104	chr12:111325104:T:C	1.02307e-46	-2.06694	-1.7342
111325234	chr12:111325234:C:A	1.08985e-44	-2.5141	3.38136
111325335	chr12:111325335:G:A	1.20522e-44	-2.5514	3.51928
111325560	chr12:111325560:G:A	1.47256e-44	-2.57041	3.73863
111326590	chr12:111326590:T:C	1.80602e-45	-1.06889e-09	-0.930242
111326658	chr12:111326658:C:G	6.39773e-46	-2.36259	0.39458
111326729	chr12:111326729:T:C	1.34719e-46	-2.35111	-1.17482
111326867	chr12:111326867:C:T	1.38171e-45	-1.19804	-1.03578e-09
111327038	chr12:111327038:C:T	7.03802e-46	-1.06889e-09	-1.87262
111327061	chr12:111327061:C:A	7.65235e-46	-1.06889e-09	-1.78894
111327660	chr12:111327660:C:T	6.96032e-44	1.43462	1.28682
111327711	chr12:111327711:C:T	8.83124e-46	-1.06889e-09	-1.64565
111327860	chr12:111327860:C:T	8.38149e-46	-1.06889e-09	-1.69792
111328491	chr12:111328491:A:C	7.56946e-46	-1.06889e-09	-1.79983
111328642	chr12:111328642:C:T	7.53649e-41	4.70146	5.00728
111328884	chr12:111328884:A:AT	2.87752e-45	-1.06889e-09	-0.464435
111328885	chr12:111328885:GTCA:G	2.8285e-45	-1.06889e-09	-0.481617
111328890	chr12:111328890:CTCCAT:C	2.93324e-45	-1.06889e-09	-0.445257
111329137	chr12:111329137:T:C	6.22902e-45	-1.06889e-09	0.307855
111329249	chr12:111329249:C:T	2.53645e-46	-1.49029	-1.4029
111329397	chr12:111329397:T:A	5.71885e-45	-1.06889e-09	0.222402
111329615	chr12:111329615:C:T	7.06454e-41	4.75987	4.88419
111329657	chr12:111329657:G:A	4.38345e-43	-1.06889e-09	4.56164
111329758	chr12:111329758:C:T	7.12027e-45	-1.06889e-09	0.44158
111329797	chr12:111329797:G:A	7.08561e-45	-1.06889e-09	0.4367
111329898	chr12:111329898:A:C	7.15236e-45	-1.06889e-09	0.446078
111329932	chr12:111329932:C:T	1.23044e-45	-1.06889e-09	-1.31399
111330006	chr12:111330006:CAG:C	8.17605e-42	2.38786	5.09974
111330087	chr12:111330087:G:A	2.24052e-42	-0.630205	6.8233
111330131	chr12:111330131:A:T	7.67491e-45	0.516591	-1.03578e-09
111330190	chr12:111330190:A:G	6.23578e-41	5.88688	3.6324
111330375	chr12:111330375:G:A	7.32004e-45	-1.06889e-09	0.469251
111330541	chr12:111330541:T:C	2.08861e-45	-1.06889e-09	-0.784867
111331050	chr12:111331050:C:T	1.12406e-45	-1.06889e-09	-1.40442
111331329	chr12:111331329:A:G	7.43398e-46	-1.06889e-09	-1.81789
111331445	chr12:111331445:C:A	6.83844e-45	-1.06889e-09	0.401194
111331488	chr12:111331488:T:C	1.08895e-44	-0.486461	1.3529
111331657	chr12:111331657:G:A	6.35352e-45	-1.06889e-09	0.327644
111331761	chr12:111331761:T:C	7.26927e-46	-1.06889e-09	-1.84029
111331826	chr12:111331826:C:G	1.19047e-45	-1.06889e-09	-1.34702
111331837	chr12:111331837:G:T	2.61483e-44	-0.081724	1.82414
111332212	chr12:111332212:G:A	2.27801e-45	-1.06889e-09	-0.698063
111332630	chr12:111332630:TA:T	8.1183e-44	-0.828409	3.70375
111332721	chr12:111332721:G:A	8.34277e-46	-1.06889e-09	-1.70256
111333134	chr12:111333134:G:A	6.0736e-44	-0.993882	3.57905
111333203	chr12:111333203:A:T	8.17804e-46	-1.06889e-09	-1.7225
111333540	chr12:111333540:C:T	7.20618e-46	-1.06889e-09	-1.84901
111333711	chr12:111333711:GT:G	1.3498e-44	-1.06889e-09	1.08118
111333805	chr12:111333805:C:T	1.57102e-44	-0.964233	2.19718
111333838	chr12:111333838:CAG:C	1.65674e-45	-1.06889e-09	-1.01651
111333895	chr12:111333895:TA:T	4.31258e-46	-1.22297	-1.13944
111333959	chr12:111333959:G:A	1.91427e-45	-1.75557	0.883544
111333983	chr12:111333983:T:C	1.49792e-45	-1.03136	-0.0859277
111334174	chr12:111334174:G:A	9.72099e-46	-1.06889e-09	-1.54966
111334316	chr12:111334316:T:C	8.6629e-46	-1.06889e-09	-1.6649
111334966	chr12:111334966:A:C	7.91576e-45	2.41722	-1.86973
111335253	chr12:111335253:C:T	3.11569e-44	-1.06889e-09	1.91767
111335340	chr12:111335340:C:A	7.0785e-46	-1.06889e-09	-1.86689
111335342	chr12:111335342:G:A	1.35699e-44	-1.06889e-09	1.08649
111335368	chr12:111335368:A:G	9.36676e-45	-1.06889e-09	0.715803
111335541	chr12:111335541:T:C	1.78679e-44	-1.94888	3.31052
111335544	chr12:111335544:C:T	8.18736e-46	-1.06889e-09	-1.72136
111335663	chr12:111335663:T:C	3.037e-44	-1.06889e-09	1.89209
111335713	chr12:111335713:A:C	6.83048e-44	3.60773	-0.905115
111335883	chr12:111335883:A:G	2.32356e-44	3.41911	-1.79479
111336121	chr12:111336121:G:A	3.75027e-44	-1.06889e-09	2.10305
111336264	chr12:111336264:A:C	4.65104e-44	-1.06889e-09	2.31831
111336851	chr12:111336851:A:G	7.80096e-46	-1.06889e-09	-1.7697
111337200	chr12:111337200:A:G	3.88494e-43	6.03323	-1.59232
111337689	chr12:111337689:G:C	3.73635e-43	6.00423	-1.60232
111338046	chr12:111338046:A:C	8.25221e-46	-1.06889e-09	-1.71347
111338130	chr12:111338130:G:A	7.06325e-46	-1.06889e-09	-1.86904
111338519	chr12:111338519:T:G	1.06344e-45	-1.06889e-09	-1.45986
111338523	chr12:111338523:C:T	9.56633e-46	-1.06889e-09	-1.5657
111339210	chr12:111339210:C:T	8.23136e-46	-1.716	-1.03578e-09
111339241	chr12:111339241:G:A	6.14679e-44	3.4337	-0.836549
111339341	chr12:111339341:A:C	1.88347e-42	6.43304	-0.413537
111339678	chr12:111339678:G:A	1.26398e-46	-2.19308	-1.39661
111339792	chr12:111339792:C:T	7.60479e-46	-1.06889e-09	-1.79517
111340374	chr12:111340374:T:C	1.37215e-44	-1.06889e-09	1.0976
111340602	chr12:111340602:A:G	9.30086e-44	3.95919	-0.94786
111340839	chr12:111340839:T:C	1.45634e-43	4.33879	-0.87906
111340844	chr12:111340844:T:G	9.92184e-46	-1.06889e-09	-1.52921
111340885	chr12:111340885:T:C	5.46108e-45	-1.06889e-09	0.176281
111340937	chr12:111340937:A:G	1.11821e-45	-1.06889e-09	-1.40964
111341470	chr12:111341470:A:C	7.15241e-46	-1.06889e-09	-1.8565
111341988	chr12:111341988:C:T	4.60118e-42	7.93367	-1.02097
111342116	chr12:111342116:C:T	8.49981e-46	-1.06889e-09	-1.68391
111342127	chr12:111342127:G:C	8.45931e-46	-1.06889e-09	-1.68868
111342317	chr12:111342317:A:G	5.36313e-44	-1.06889e-09	2.46077
111342828	chr12:111342828:G:A	1.17115e-45	-1.06889e-09	-1.36338
111343251	chr12:111343251:A:G	6.80162e-46	-2.04561	0.138819
111344124	chr12:111344124:G:A	7.53666e-46	-1.06889e-09	-1.80417
111344318	chr12:111344318:C:A	1.76468e-43	4.32011	-0.668335
111344495	chr12:111344495:T:C	1.36723e-45	-1.06889e-09	-1.20858
111344982	chr12:111344982:T:A	7.18774e-46	-1.06889e-09	-1.85157
111345216	chr12:111345216:A:G	5.0248e-45	-1.06889e-09	0.0930211
111345465	chr12:111345465:C:T	1.00509e-45	-1.06889e-09	-1.51628
111345466	chr12:111345466:G:A	7.09626e-46	-1.06889e-09	-1.86438
111345851	chr12:111345851:T:C	1.37087e-43	3.89234	-0.493089
111345974	chr12:111345974:A:G	8.93257e-44	2.68875	0.282174
111346027	chr12:111346027:C:T	7.5685e-46	-1.06889e-09	-1.79996
111346051	chr12:111346051:G:A	8.92215e-46	-1.06889e-09	-1.63541
111346850	chr12:111346850:A:G	1.03758e-45	-1.06889e-09	-1.48447
111347243	chr12:111347243:G:T	8.72547e-46	-1.06889e-09	-1.6577
111347511	chr12:111347511:G:A	2.7051e-45	-1.06889e-09	-0.526225
111347782	chr12:111347782:T:C	3.63879e-45	-1.06889e-09	-0.229714
111348398	chr12:111348398:TG:T	1.71624e-44	1.32135	-1.03578e-09
111348810	chr12:111348810:T:G	9.30509e-46	-1.06889e-09	-1.59339
111348872	chr12:111348872:G:A	1.29582e-45	-0.89816	-0.364063
111349088	chr12:111349088:T:C	5.40551e-44	-1.06889e-09	2.46864
111349563	chr12:111349563:C:T	5.1517e-45	-1.06889e-09	0.117961
111349903	chr12:111349903:GC:G	8.2637e-46	-1.06889e-09	-1.71208
111350364	chr12:111350364:C:T	1.1013e-45	-1.06889e-09	-1.42487
111350598	chr12:111350598:C:T	1.87947e-45	-2.11784	1.22747
111351536	chr12:111351536:G:A	1.7127e-45	-1.06889e-09	-0.983293
111351723	chr12:111351723:T:TG	7.40979e-46	-1.06889e-09	-1.82115
111351954	chr12:111351954:G:A	1.62718e-43	4.33432	-0.763665
111352173	chr12:111352173:T:C	1.68371e-45	-2.20718	1.20682
111352707	chr12:111352707:C:T	1.59941e-45	-2.18243	1.1307
111353276	chr12:111353276:G:A	6.93059e-42	7.63042	-0.308084
111353381	chr12:111353381:G:A	7.4319e-46	-1.81817	-1.03578e-09
111353772	chr12:111353772:G:T	7.1936e-46	-1.06889e-09	-1.85076
111353873	chr12:111353873:C:A	3.3536e-44	-1.06889e-09	1.99125
111354331	chr12:111354331:C:T	1.21039e-44	-1.06889e-09	0.972162
111354577	chr12:111354577:C:T	1.09478e-45	-1.06889e-09	-1.43081
111354610	chr12:111354610:G:T	1.68992e-44	-1.06889e-09	1.3059
111354623	chr12:111354623:A:G	1.7012e-45	-1.83186	0.841829
111355044	chr12:111355044:G:A	1.3089e-45	-2.19316	0.940982
111355154	chr12:111355154:A:G	1.05603e-42	7.05045	-1.60955
111355235	chr12:111355235:C:T	5.37831e-42	8.18932	-1.12056
111355748	chr12:111355748:A:G	1.68572e-45	-2.10521	1.10604
111355783	chr12:111355783:G:A	1.37644e-45	-1.06889e-09	-1.20186
111356008	chr12:111356008:G:A	9.08281e-46	-1.06889e-09	-1.61757
111356159	chr12:111356159:C:T	7.25188e-46	-1.06889e-09	-1.84269
111356471	chr12:111356471:G:A	7.18626e-46	-1.06889e-09	-1.85178
111356496	chr12:111356496:T:A	5.83119e-42	7.54051	-0.390901
111357198	chr12:111357198:C:G	7.30755e-46	-1.06889e-09	-1.83504
111357453	chr12:111357453:A:C	3.15153e-46	-2.67606	-1.03578e-09
111358587	chr12:111358587:G:T	3.39433e-46	-2.60184	-1.03578e-09
111358745	chr12:111358745:AC:A	7.19184e-46	-1.06889e-09	-1.851
111358863	chr12:111358863:T:C	1.58337e-45	-1.06889e-09	-1.06181
111359208	chr12:111359208:C:T	9.72974e-46	-1.06889e-09	-1.54876
111359209	chr12:111359209:A:G	6.37994e-44	-1.06889e-09	2.63438
111359761	chr12:111359761:C:T	2.64495e-45	-1.06889e-09	-0.548713
111359932	chr12:111359932:A:G	1.09597e-41	8.01958	-0.238971
111360373	chr12:111360373:T:C	1.78087e-45	-1.06889e-09	-0.944264
111360500	chr12:111360500:C:CTGTT	7.13169e-46	-1.06889e-09	-1.8594
111360552	chr12:111360552:G:A	1.68731e-45	-1.06889e-09	-0.998228
111360749	chr12:111360749:A:G	8.23057e-45	-1.06889e-09	0.586491
111361037	chr12:111361037:G:A	8.83794e-46	-1.06889e-09	-1.6449
111361877	chr12:111361877:T:C	1.25789e-44	-1.06889e-09	1.01066
111362054	chr12:111362054:C:T	1.01608e-45	-1.06889e-09	-1.50541
111362255	chr12:111362255:T:C	1.02622e-44	-1.06889e-09	0.807101
111362594	chr12:111362594:T:A	7.19857e-46	-1.06889e-09	-1.85007
111362992	chr12:111362992:G:A	9.55095e-46	-1.06889e-09	-1.56731
111363334	chr12:111363334:C:T	7.13293e-46	-1.06889e-09	-1.85923
111363537	chr12:111363537:C:T	4.28486e-45	-1.06889e-09	-0.0662782
111363876	chr12:111363876:G:A	1.4599e-45	-1.06889e-09	-1.143
111363890	chr12:111363890:C:T	8.17871e-46	-1.06889e-09	-1.72242
111364147	chr12:111364147:T:A	3.36161e-44	-1.06889e-09	1.99364
111364377	chr12:111364377:T:C	4.40454e-42	7.97595	-1.10693
111364471	chr12:111364471:G:T	6.22816e-43	4.91289	-1.03578e-09
111364876	chr12:111364876:C:T	4.52047e-45	-1.06889e-09	-0.012748
111364882	chr12:111364882:T:C	6.5101e-44	4.51816	-1.86358
111365204	chr12:111365204:C:T	4.07411e-42	7.8997	-1.10866
111365395	chr12:111365395:CT:C	3.50271e-46	-2.57041	-1.03578e-09
111365417	chr12:111365417:G:A	1.11835e-45	-1.06889e-09	-1.40951
111366284	chr12:111366284:T:C	9.12258e-46	-1.06889e-09	-1.6132
111366667	chr12:111366667:C:T	1.15467e-42	6.88789	-1.35769
111366800	chr12:111366800:C:T	7.60581e-46	-1.06889e-09	-1.79504
111367138	chr12:111367138:C:T	7.10932e-46	-1.06889e-09	-1.86254
111368348	chr12:111368348:T:A	5.24679e-43	6.57387	-1.83245
111368499	chr12:111368499:A:G	7.87069e-46	-1.06889e-09	-1.7608
111369162	chr12:111369162:G:A	6.3598e-42	7.428	-0.191616
111369171	chr12:111369171:A:G	7.85054e-46	-1.06889e-09	-1.76337
111369447	chr12:111369447:C:G	6.3266e-43	6.80063	-1.87206
111369596	chr12:111369596:G:T	7.85437e-46	-1.06889e-09	-1.76288
111369695	chr12:111369695:G:A	5.28838e-44	-1.06889e-09	2.44673
111370280	chr12:111370280:C:T	7.94564e-46	-1.06889e-09	-1.75133
111370550	chr12:111370550:G:A	8.89598e-46	-1.06889e-09	-1.63835
111370661	chr12:111370661:T:C	7.88051e-46	-1.06889e-09	-1.75956
111370926	chr12:111370926:A:C	7.18455e-46	-1.06889e-09	-1.85202
111370944	chr12:111370944:A:C	8.79996e-46	-1.06889e-09	-1.6492
111371378	chr12:111371378:G:A	9.07685e-43	7.16082	-1.87129
111371400	chr12:111371400:C:A	7.2035e-46	-1.06889e-09	-1.84938
111371810	chr12:111371810:C:A	7.85437e-46	-1.06889e-09	-1.76288
111371843	chr12:111371843:G:A	7.34263e-46	-1.06889e-09	-1.83025
111372107	chr12:111372107:G:C	6.50418e-45	-1.06889e-09	0.35108
111372122	chr12:111372122:A:G	2.09344e-44	1.52003	-1.03578e-09
111372130	chr12:111372130:A:G	7.85437e-46	-1.06889e-09	-1.76288
111372538	chr12:111372538:T:G	1.95802e-45	-1.06889e-09	-0.849432
111372874	chr12:111372874:C:T	7.35613e-46	-1.06889e-09	-1.82842
111373209	chr12:111373209:C:T	7.81945e-46	-1.06889e-09	-1.76734
111373315	chr12:111373315:A:C	3.89289e-46	-2.4648	-1.03578e-09
111373538	chr12:111373538:G:T	7.21677e-46	-1.06889e-09	-1.84754
111373670	chr12:111373670:C:T	1.32489e-45	-1.24003	-1.03578e-09
111373760	chr12:111373760:T:A	3.35772e-45	-1.06889e-09	-0.310104
111373800	chr12:111373800:G:A	3.74872e-46	-2.03796	-0.464578
111374079	chr12:111374079:G:A	7.42321e-46	-1.06889e-09	-1.81934
111374099	chr12:111374099:G:A	7.84385e-42	8.09448	-0.648365
111374460	chr12:111374460:G:C	1.08496e-45	-1.06889e-09	-1.43982
111374524	chr12:111374524:T:C	1.79181e-43	-1.06889e-09	3.66703
111374740	chr12:111374740:AAAAAG:A	8.04044e-46	-1.06889e-09	-1.73947
111374891	chr12:111374891:G:A	7.93758e-46	-1.06889e-09	-1.75234
111374954	chr12:111374954:G:A	1.07878e-45	-1.06889e-09	-1.44553
111374963	chr12:111374963:G:A	4.22267e-45	-1.06889e-09	-0.0808968
111375225	chr12:111375225:G:A	1.16005e-45	-1.06889e-09	-1.3729
111375229	chr12:111375229:T:G	8.04542e-46	-1.06889e-09	-1.73885
111375495	chr12:111375495:T:G	7.08378e-46	-1.06889e-09	-1.86614
111375552	chr12:111375552:C:T	4.4315e-43	-1.06889e-09	4.57254
111376049	chr12:111376049:T:TGGA	1.72517e-43	3.62913	-1.03578e-09
111376298	chr12:111376298:G:A	3.67027e-45	-1.06889e-09	-0.221099
111376351	chr12:111376351:T:C	8.65911e-46	-1.06889e-09	-1.66534
111376752	chr12:111376752:A:T	2.49122e-44	1.2261	0.46789
111377302	chr12:111377302:G:A	1.20356e-45	-1.06889e-09	-1.33608
111377922	chr12:111377922:G:A	1.05814e-45	-1.06889e-09	-1.46485
111378073	chr12:111378073:C:T	8.05587e-46	-1.06889e-09	-1.73755
111378612	chr12:111378612:A:G	8.01094e-46	-1.06889e-09	-1.74314
111379563	chr12:111379563:G:A	1.22935e-45	-1.30159	-0.0132894
111379614	chr12:111379614:C:T	5.3471e-46	-2.1474	-1.03578e-09
111379649	chr12:111379649:AC:A	7.90808e-46	-1.06889e-09	-1.75607
111379812	chr12:111379812:G:A	3.22682e-46	-2.65245	-1.03578e-09
111379853	chr12:111379853:C:T	4.70193e-44	3.56848	-1.23928
111380135	chr12:111380135:G:GA	9.20699e-47	-2.65763	-1.24894
111380311	chr12:111380311:T:C	7.50042e-46	-1.06889e-09	-1.80899
111380573	chr12:111380573:G:C	8.67423e-42	7.54675	-1.03578e-09
111380683	chr12:111380683:T:A	9.20704e-46	-1.45362	-0.150361
111380833	chr12:111380833:T:C	1.217e-41	-1.03393	8.91929
111380897	chr12:111380897:A:G	1.46325e-41	-1.14487	9.2145
111380999	chr12:111380999:C:G	7.17481e-46	-1.06889e-09	-1.85337
111381567	chr12:111381567:G:A	7.03575e-46	-1.06889e-09	-1.87295
111381752	chr12:111381752:A:C	2.00041e-44	-1.06889e-09	1.47457
111381785	chr12:111381785:C:T	1.13542e-41	-0.550015	8.366
111381992	chr12:111381992:C:G	9.4761e-46	-1.06889e-09	-1.57518
111382353	chr12:111382353:G:T	9.53567e-46	-1.06889e-09	-1.56891
111384055	chr12:111384055:G:A	8.05476e-46	-1.06889e-09	-1.73769
111384618	chr12:111384618:C:T	2.59578e-44	-1.06889e-09	1.73511
111385375	chr12:111385375:G:A	9.455e-46	-1.06889e-09	-1.57741
111385844	chr12:111385844:G:A	8.71548e-46	-1.06889e-09	-1.65885
111387541	chr12:111387541:A:G	2.88503e-45	-1.06889e-09	-0.461831
111387613	chr12:111387613:G:A	2.82241e-44	-1.06889e-09	1.81881
111389765	chr12:111389765:C:T	1.49095e-46	-1.90447	-1.52007
111390269	chr12:111390269:T:C	2.24035e-45	-1.06889e-09	-0.714735
111390480	chr12:111390480:G:A	7.12439e-46	-1.06889e-09	-1.86043
111390701	chr12:111390701:C:T	1.56354e-45	-1.06889e-09	-1.07441
111390808	chr12:111390808:C:T	7.23158e-46	-1.06889e-09	-1.84549
111390859	chr12:111390859:G:C	3.63093e-46	-1.5639	-0.970565
111391709	chr12:111391709:G:A	3.93534e-46	-1.52667	-0.927282
111391752	chr12:111391752:T:A	6.98044e-42	-0.538562	7.86806
111392082	chr12:111392082:A:T	6.85965e-45	-1.06889e-09	0.404291
111392419	chr12:111392419:G:A	7.14381e-46	-1.06889e-09	-1.8577
111392961	chr12:111392961:G:A	3.39462e-46	-1.58913	-1.01263
111393647	chr12:111393647:T:C	4.53036e-44	-1.06889e-09	2.29202
111393664	chr12:111393664:C:T	4.54049e-44	-1.06889e-09	2.29425
111393717	chr12:111393717:GA:G	3.31137e-46	-1.54663	-1.07996
111394104	chr12:111394104:C:T	4.45444e-44	-1.06889e-09	2.27512
111394189	chr12:111394189:A:G	7.95113e-41	-0.185164	9.94745
111394568	chr12:111394568:C:T	1.43543e-46	-1.68948	-1.77301
111395260	chr12:111395260:G:A	7.1956e-46	-1.06889e-09	-1.85048
111395261	chr12:111395261:C:T	1.68369e-45	-1.06889e-09	-1.00038
111395544	chr12:111395544:C:T	3.1334e-46	-1.59478	-1.08706
111395984	chr12:111395984:G:A	8.81325e-05	93.8866	-1.12829
111396580	chr12:111396580:A:G	2.70749e-46	-1.59651	-1.23142
111396943	chr12:111396943:C:A	5.03038e-42	7.00189	-1.03578e-09
111397050	chr12:111397050:G:A	7.4427e-46	-1.06889e-09	-1.81672
111397205	chr12:111397205:A:G	1.17538e-46	-1.83131	-1.83105
111397741	chr12:111397741:G:A	4.48212e-45	-1.06889e-09	-0.02127
111397845	chr12:111397845:A:C	4.06398e-44	-1.06889e-09	2.18338
111398186	chr12:111398186:A:G	8.25184e-47	-2.40659	-1.60951
111398205	chr12:111398205:A:C	1.13495e-44	-1.06889e-09	0.907813
111398326	chr12:111398326:A:C	3.97868e-45	-1.06889e-09	-0.140414
111398854	chr12:111398854:T:C	2.32566e-44	-1.06889e-09	1.62522
111399481	chr12:111399481:A:G	3.832e-44	0.0939811	2.03063
111400632	chr12:111400632:G:A	7.74089e-45	-1.06889e-09	0.525152
111401336	chr12:111401336:G:A	1.50175e-44	-1.06889e-09	1.18785
111401807	chr12:111401807:G:A	7.67752e-46	-1.06889e-09	-1.78565
111404117	chr12:111404117:T:C	4.64897e-43	-1.06889e-09	4.62045
111404275	chr12:111404275:G:C	2.25377e-45	-1.06889e-09	-0.708761
111404660	chr12:111404660:G:A	7.77361e-46	-1.06889e-09	-1.77322
111405075	chr12:111405075:G:A	4.32278e-43	-1.06889e-09	4.5477
111405196	chr12:111405196:T:C	3.26194e-43	-1.06889e-09	4.26613
111405260	chr12:111405260:A:G	3.85121e-43	-1.06889e-09	4.43219
111405393	chr12:111405393:TG:T	8.95118e-46	-0.017083	-1.61508
111406220	chr12:111406220:A:G	3.77728e-43	-1.06889e-09	4.41281
111406414	chr12:111406414:G:A	1.20282e-37	-1.06889e-09	17.084
111407587	chr12:111407587:G:A	4.19493e-42	6.82027	-1.03578e-09
111408224	chr12:111408224:C:T	9.30046e-46	-0.0182629	-1.57562
111409432	chr12:111409432:C:T	7.50004e-46	-1.06889e-09	-1.80904
111409936	chr12:111409936:A:G	2.42339e-37	-1.06889e-09	17.7845
111409960	chr12:111409960:C:A	7.85249e-46	-1.06889e-09	-1.76312
111411030	chr12:111411030:C:G	6.13933e-37	4.34047	14.3736
111411175	chr12:111411175:G:A	6.10412e-44	-1.06889e-09	2.59018
111411396	chr12:111411396:G:C	5.18582e-45	-1.06889e-09	0.124562
111411848	chr12:111411848:A:G	8.25072e-46	-1.06889e-09	-1.71365
111412722	chr12:111412722:C:T	7.75141e-46	-1.06889e-09	-1.77608
111413283	chr12:111413283:A:G	3.75757e-37	4.25418	13.9689
111414902	chr12:111414902:T:A	2.29182e-37	4.17762	13.551
111415219	chr12:111415219:A:G	1.3611e-44	-1.06889e-09	1.08952
111415964	chr12:111415964:C:T	3.18039e-46	-2.66695	-1.03578e-09
111416280	chr12:111416280:C:T	6.40567e-45	-1.06889e-09	0.335819
111416599	chr12:111416599:T:A	3.26043e-46	-2.64209	-1.03578e-09
111417050	chr12:111417050:GGT:G	6.69835e-45	-1.06889e-09	0.380496
111417184	chr12:111417184:C:T	7.03624e-46	-1.06889e-09	-1.87288
111419171	chr12:111419171:T:C	5.8678e-37	4.18373	14.4851
111419254	chr12:111419254:G:A	2.00152e-44	1.47513	-1.03578e-09
111419683	chr12:111419683:T:C	8.49861e-46	-1.06889e-09	-1.68405
111420282	chr12:111420282:C:T	1.28007e-45	0.132189	-1.40664
111421103	chr12:111421103:A:G	2.71707e-37	3.89928	13.9996
111421125	chr12:111421125:GT:G	8.46795e-46	-1.06889e-09	-1.68766
111421636	chr12:111421636:C:T	7.11032e-46	-1.06889e-09	-1.8624
111422710	chr12:111422710:G:A	7.62642e-46	-1.06889e-09	-1.79233
111423786	chr12:111423786:C:T	3.24016e-37	4.08637	13.9886
111424100	chr12:111424100:G:A	1.23209e-45	-1.06889e-09	-1.31265
111424294	chr12:111424294:C:G	6.88229e-38	16.5257	-1.03578e-09
111424415	chr12:111424415:G:A	3.93065e-38	2.83857	13.127
111424572	chr12:111424572:C:T	1.19669e-44	-1.06889e-09	0.96078
111424771	chr12:111424771:C:T	2.45956e-46	-1.47059	-1.45338
111424932	chr12:111424932:A:C	2.56523e-37	4.02613	13.8152
111425229	chr12:111425229:AG:A	7.36816e-46	-1.06889e-09	-1.82678
111425381	chr12:111425381:G:T	2.7551e-45	-1.06889e-09	-0.50791
111425712	chr12:111425712:G:A	3.93245e-45	-0.152103	-1.03578e-09
111425785	chr12:111425785:C:T	1.63416e-37	3.77568	13.6148
111426229	chr12:111426229:G:A	4.1807e-45	-1.06889e-09	-0.0908863
111426397	chr12:111426397:T:G	7.62446e-46	-1.06889e-09	-1.79259
111426400	chr12:111426400:T:G	7.27887e-46	-1.06889e-09	-1.83897
111426880	chr12:111426880:T:C	1.49262e-37	-1.06889e-09	17.2998
111427049	chr12:111427049:T:C	2.50405e-37	3.82708	13.9901
111427245	chr12:111427245:C:G	0.0194166	99.0991	-0.945749
111427431	chr12:111427431:G:A	3.46537e-45	-1.06889e-09	-0.278546
111427460	chr12:111427460:C:G	2.43984e-41	8.58091	-1.03578e-09
111427761	chr12:111427761:C:T	1.14825e-45	0.169359	-1.55248
111428048	chr12:111428048:T:C	3.48967e-46	-2.57414	-1.03578e-09
111428283	chr12:111428283:G:A	1.2531e-45	0.284874	-1.58062
111428734	chr12:111428734:A:G	2.958e-40	-1.06889e-09	11.0761
111428832	chr12:111428832:C:T	7.13705e-46	-1.06889e-09	-1.85865
111429406	chr12:111429406:A:G	7.05578e-46	-1.06889e-09	-1.8701
111429489	chr12:111429489:A:C	1.11285e-44	0.888147	-1.03578e-09
111429629	chr12:111429629:C:T	2.43945e-43	3.97558	-1.03578e-09
111429683	chr12:111429683:C:T	1.29018e-45	0.127287	-1.39387
111430176	chr12:111430176:G:T	3.22938e-43	-1.06889e-09	4.25609
111431658	chr12:111431658:T:C	3.33677e-46	-2.61895	-1.03578e-09
111431845	chr12:111431845:G:A	7.71738e-46	-1.06889e-09	-1.78048
111432487	chr12:111432487:G:A	1.02372e-45	-1.06889e-09	-1.49793
111432966	chr12:111432966:T:C	6.02243e-45	-1.06889e-09	0.274126
111432969	chr12:111432969:G:A	8.022e-46	-1.06889e-09	-1.74176
111432986	chr12:111432986:T:A	7.8551e-44	2.84238	-1.03578e-09
111433154	chr12:111433154:C:T	8.30481e-46	-1.06889e-09	-1.70712
111434872	chr12:111434872:G:C	6.48377e-37	4.01842	14.7502
111434918	chr12:111434918:T:C	9.0378e-43	5.28522	-1.03578e-09
111435363	chr12:111435363:G:A	9.50864e-33	23.7053	4.65659
111435430	chr12:111435430:G:A	6.55676e-46	-1.94345	-1.03578e-09
111435859	chr12:111435859:G:T	4.20846e-44	2.21832	-1.03578e-09
111436129	chr12:111436129:G:A	4.59254e-43	-1.06889e-09	4.60824
111436465	chr12:111436465:C:G	5.9288e-37	3.94538	14.7338
111436668	chr12:111436668:C:T	7.66022e-45	-1.06889e-09	0.514675
111437840	chr12:111437840:T:C	8.21439e-46	-1.06889e-09	-1.71806
111439498	chr12:111439498:C:A	1.66762e-32	24.1161	4.80752
111439535	chr12:111439535:C:T	7.7846e-46	-1.06889e-09	-1.7718
111439933	chr12:111439933:A:G	6.58651e-37	3.89857	14.8858
111440130	chr12:111440130:G:A	6.92221e-37	3.90105	14.933
111440175	chr12:111440175:A:T	9.12589e-38	16.8078	-1.03578e-09
111440722	chr12:111440722:T:C	9.47666e-38	-1.06889e-09	16.8456
111441170	chr12:111441170:G:GT	7.65273e-37	3.93989	14.9945
111441614	chr12:111441614:G:A	6.28723e-37	3.83925	14.8986
111443504	chr12:111443504:C:T	6.83864e-37	3.87896	14.9429
111443527	chr12:111443527:G:T	6.44533e-37	3.89868	14.864
111443631	chr12:111443631:T:C	7.06751e-46	-1.06889e-09	-1.86844
111443913	chr12:111443913:C:T	7.0356e-46	-1.06889e-09	-1.87297
111444092	chr12:111444092:A:G	6.64965e-37	3.89192	14.902
111444315	chr12:111444315:G:A	6.49488e-40	-1.06889e-09	11.8626
111444550	chr12:111444550:A:G	7.10726e-37	3.89991	14.9605
111445527	chr12:111445527:C:T	6.00446e-45	-1.06889e-09	0.271138
111445770	chr12:111445770:C:A	3.87935e-46	-2.46828	-1.03578e-09
111445915	chr12:111445915:C:G	6.30351e-45	-1.06889e-09	0.319741
111445975	chr12:111445975:C:T	3.93217e-45	0.75779	-0.909964
111446485	chr12:111446485:G:C	6.57303e-37	3.75061	15.0317
111446611	chr12:111446611:T:C	1.53302e-45	0.181258	-1.27538
111446743	chr12:111446743:G:C	7.31948e-46	-1.06889e-09	-1.83341
111448480	chr12:111448480:G:A	8.16055e-37	3.96791	15.0307
111449163	chr12:111449163:T:A	1.06682e-45	-1.06889e-09	-1.45668
111449768	chr12:111449768:G:T	6.97879e-37	3.90302	14.9392
111449855	chr12:111449855:A:G	4.31394e-43	6.37978	-1.83413
111450029	chr12:111450029:C:T	1.3868e-44	-1.06889e-09	1.10822
111450170	chr12:111450170:G:A	1.00901e-45	-1.06889e-09	-1.5124
111450752	chr12:111450752:A:C	3.5687e-43	-1.06889e-09	4.35601
111451004	chr12:111451004:T:C	3.77919e-46	-2.49444	-1.03578e-09
111451098	chr12:111451098:C:A	3.41394e-44	2.00909	-1.03578e-09
111451512	chr12:111451512:A:T	9.0175e-37	4.21185	14.8866
111451687	chr12:111451687:G:A	5.24287e-44	-1.06889e-09	2.43809
111451737	chr12:111451737:C:T	6.95792e-37	3.9706	14.8686
111453544	chr12:111453544:C:T	2.53042e-44	-1.06889e-09	1.70961
111453584	chr12:111453584:C:T	3.45685e-45	-1.06889e-09	-0.281006
111455733	chr12:111455733:A:G	2.26104e-37	-1.06889e-09	17.7151
111456268	chr12:111456268:C:T	1.18427e-45	0.167068	-1.5193
111456374	chr12:111456374:C:T	1.49405e-45	-1.06889e-09	-1.11987
111456406	chr12:111456406:T:G	8.50237e-46	-1.06889e-09	-1.68361
111456427	chr12:111456427:CA:C	1.52289e-37	-1.06889e-09	17.3199
111456483	chr12:111456483:G:A	1.03876e-45	-1.06889e-09	-1.48334
111457399	chr12:111457399:C:G	1.44007e-37	-1.06889e-09	17.264
111457925	chr12:111457925:G:A	7.03563e-46	-1.06889e-09	-1.87296
111458095	chr12:111458095:A:G	7.85358e-37	3.8388	15.1215
111458166	chr12:111458166:G:GAGATATAAGTCTCACTCACTCTGTTGCCC	2.0242e-45	-1.06889e-09	-0.816188
111458275	chr12:111458275:G:A	1.14205e-45	-1.06889e-09	-1.38854
111458558	chr12:111458558:G:C	1.36421e-45	-1.06889e-09	-1.21079
111459858	chr12:111459858:C:T	9.25532e-46	-1.06889e-09	-1.59875
111460158	chr12:111460158:C:T	9.55371e-41	9.9459	-1.03578e-09
111460311	chr12:111460311:T:C	3.80474e-37	3.76411	14.4715
111460338	chr12:111460338:T:C	1.24795e-45	0.21769	-1.51755
111461514	chr12:111461514:A:T	3.81396e-46	-2.48528	-1.03578e-09
111461516	chr12:111461516:T:A	7.14141e-46	-1.06889e-09	-1.85804
111461598	chr12:111461598:C:G	3.95327e-37	3.77214	14.5017
111461684	chr12:111461684:G:A	3.88467e-37	3.81592	14.4404
111462030	chr12:111462030:A:G	3.91856e-37	3.6623	14.6027
111462489	chr12:111462489:G:A	3.41317e-37	3.653	14.474
111463400	chr12:111463400:C:A	1.67964e-37	-1.06889e-09	17.4179
111463753	chr12:111463753:G:C	4.45309e-37	3.7727	14.6202
111464083	chr12:111464083:T:C	3.29075e-37	3.68696	14.4035
111464606	chr12:111464606:C:G	3.99978e-37	3.66189	14.6237
111465596	chr12:111465596:C:A	8.19222e-45	-1.06889e-09	0.58182
111466034	chr12:111466034:C:T	4.73023e-37	3.75093	14.7024
111466567	chr12:111466567:T:A	0.00153897	96.3819	-0.763582
111466914	chr12:111466914:A:G	9.34996e-46	-1.06889e-09	-1.58858
111467441	chr12:111467441:C:T	8.31457e-47	-2.34443	-1.66409
111468190	chr12:111468190:A:G	3.76605e-37	3.59721	14.6281
111469550	chr12:111469550:A:G	9.82662e-46	-1.06889e-09	-1.53885
111470878	chr12:111470878:C:G	3.6229e-43	-1.06889e-09	4.37108
111470924	chr12:111470924:T:C	7.0802e-46	-1.06889e-09	-1.86665
111472415	chr12:111472415:A:G	0.00123522	96.1573	-0.75884
111472620	chr12:111472620:G:A	4.03553e-37	3.74912	14.5453
111472749	chr12:111472749:T:C	3.19826e-44	1.94383	-1.03578e-09
111472786	chr12:111472786:C:G	1.36037e-43	5.22765	-1.83609
111473690	chr12:111473690:T:A	3.24149e-46	-2.64792	-1.03578e-09
111473986	chr12:111473986:TG:T	4.27606e-43	-1.06889e-09	4.53684
111474134	chr12:111474134:C:T	4.1159e-37	3.65595	14.6582
111474384	chr12:111474384:T:C	1.27471e-45	0.15037	-1.42902
111474632	chr12:111474632:A:T	1.19896e-45	-1.06889e-09	-1.33991
111475995	chr12:111475995:A:G	8.35955e-37	3.8749	15.1478
111476763	chr12:111476763:T:C	2.56384e-44	-1.06889e-09	1.72273
111476837	chr12:111476837:C:T	7.70722e-33	23.2083	4.94352
111478076	chr12:111478076:G:A	4.47012e-37	3.75802	14.6387
111478187	chr12:111478187:A:AC	7.14227e-46	-1.06889e-09	-1.85792
111478371	chr12:111478371:G:A	1.88438e-37	3.76238	13.7705
111478413	chr12:111478413:A:C	4.40602e-45	-1.06889e-09	-0.0383927
111478477	chr12:111478477:C:T	4.2406e-37	3.73917	14.6048
111479047	chr12:111479047:A:T	2.28594e-38	15.0627	0.360818
111480693	chr12:111480693:G:C	3.90966e-37	3.68632	14.5764
111481834	chr12:111481834:G:A	8.64135e-46	-1.06889e-09	-1.66739
111482364	chr12:111482364:G:T	1.71345e-37	-1.06889e-09	17.4378
111482425	chr12:111482425:A:G	3.97919e-33	22.6206	4.87009
111482491	chr12:111482491:A:C	1.44796e-36	2.83565	16.7364
111483167	chr12:111483167:G:A	6.04517e-40	-1.06889e-09	11.7908
111483871	chr12:111483871:C:A	1.54776e-40	10.4284	-1.03578e-09
111484063	chr12:111484063:C:T	1.91227e-45	-1.06889e-09	-0.873073
111484122	chr12:111484122:T:A	1.04791e-45	0.162383	-1.63695
111484431	chr12:111484431:T:G	2.04506e-37	3.16602	14.4487
111485199	chr12:111485199:T:G	3.72184e-44	-1.06889e-09	2.09544
111485651	chr12:111485651:G:A	9.2016e-46	-1.60457	-1.03578e-09
111485662	chr12:111485662:C:T	5.10508e-37	3.79228	14.7373
111486618	chr12:111486618:A:C	2.81991e-37	3.65213	14.2839
111487088	chr12:111487088:T:A	2.1261e-45	-1.06889e-09	-0.767075
111487226	chr12:111487226:C:T	3.89993e-37	3.70706	14.5532
111487533	chr12:111487533:T:C	3.15709e-37	3.56576	14.4832
111487842	chr12:111487842:A:G	7.82507e-46	-1.06889e-09	-1.76662
111489097	chr12:111489097:T:C	1.73382e-37	-1.06889e-09	17.4496
111489187	chr12:111489187:T:TG	3.58379e-37	3.65219	14.5235
111489568	chr12:111489568:C:T	1.93609e-45	-1.06889e-09	-0.860693
111489569	chr12:111489569:G:A	1.02386e-45	-1.06889e-09	-1.49778
111489935	chr12:111489935:G:A	1.43692e-45	0.121671	-1.28054
111490875	chr12:111490875:C:T	3.20597e-44	1.94624	-1.03578e-09
111491210	chr12:111491210:G:A	2.77463e-44	-1.06889e-09	1.80174
111491326	chr12:111491326:C:A	8.40807e-46	-1.06889e-09	-1.69476
111492287	chr12:111492287:A:G	3.15146e-37	3.63965	14.4075
111492596	chr12:111492596:T:C	3.27534e-37	-1.06889e-09	18.0857
111494464	chr12:111494464:C:T	7.39087e-46	-1.06889e-09	-1.82371
111494996	chr12:111494996:C:T	0.307936	101.833	-0.915859
111495736	chr12:111495736:T:C	5.32187e-43	-1.06889e-09	4.75563
111497010	chr12:111497010:G:A	9.81614e-46	-1.06889e-09	-1.53992
111497117	chr12:111497117:T:C	2.83508e-41	8.73105	-1.03578e-09
111497912	chr12:111497912:A:G	9.1968e-44	-1.06889e-09	3.00008
111497929	chr12:111497929:C:T	3.39178e-37	3.49576	14.6249
111499034	chr12:111499034:T:C	9.89132e-46	0.0934849	-1.62578
111499065	chr12:111499065:G:T	2.83725e-37	3.35268	14.5895
111499962	chr12:111499962:C:T	2.54171e-37	3.39442	14.4377
111500667	chr12:111500667:G:A	2.67829e-37	3.36361	14.5209
111500775	chr12:111500775:A:C	9.89862e-46	-1.06889e-09	-1.53156
111501103	chr12:111501103:T:C	3.43409e-37	3.63018	14.5029
111501357	chr12:111501357:T:C	4.02296e-45	-1.06889e-09	-0.129348
111501980	chr12:111501980:C:T	4.07997e-37	3.92565	14.3797
111502241	chr12:111502241:A:G	5.16045e-37	4.00328	14.5371
111502884	chr12:111502884:A:T	1.61953e-40	10.4737	-1.03578e-09
111502955	chr12:111502955:G:A	7.39602e-45	-1.06889e-09	0.479577
111503275	chr12:111503275:T:C	6.91463e-41	9.62261	-1.03578e-09
111503316	chr12:111503316:T:C	4.11934e-36	2.30443	18.3132
111503740	chr12:111503740:C:T	4.47542e-43	-1.06889e-09	4.58241
111504510	chr12:111504510:G:A	1.0152e-45	-1.06889e-09	-1.50628
111505200	chr12:111505200:T:C	1.85405e-37	-1.06889e-09	17.5167
111505732	chr12:111505732:C:T	8.8562e-46	-1.06889e-09	-1.64283
111507193	chr12:111507193:G:A	8.44305e-46	-1.06889e-09	-1.69061
111507648	chr12:111507648:G:A	3.5006e-46	-2.57102	-1.03578e-09
111507980	chr12:111507980:T:C	1.32512e-45	-0.214667	-1.02519
111508285	chr12:111508285:A:G	1.55126e-37	3.13781	14.2006
111508699	chr12:111508699:G:A	5.76853e-43	-1.06889e-09	4.83622
111509033	chr12:111509033:C:T	2.27881e-37	3.18155	14.5414
111509250	chr12:111509250:C:T	3.22411e-37	3.42294	14.647
111509742	chr12:111509742:A:G	8.19218e-46	-1.06889e-09	-1.72077
111510919	chr12:111510919:G:T	5.58581e-45	-1.06889e-09	0.198865
111510933	chr12:111510933:T:C	1.22274e-44	-1.06889e-09	0.982316
111511313	chr12:111511313:T:A	2.31363e-45	-1.06889e-09	-0.682549
111511590	chr12:111511590:T:C	9.44677e-42	-1.06889e-09	7.63206
111511630	chr12:111511630:T:C	1.4215e-45	-1.16966	-1.03578e-09
111512313	chr12:111512313:G:A	4.25583e-37	3.64902	14.6986
111512354	chr12:111512354:T:C	2.4352e-44	-1.06889e-09	1.67125
111512368	chr12:111512368:G:A	2.56514e-44	-1.06889e-09	1.72323
111512638	chr12:111512638:A:T	2.14189e-45	-1.06889e-09	-0.759676
111513571	chr12:111513571:T:G	3.4094e-37	3.51683	14.609
111513693	chr12:111513693:A:G	3.38895e-37	3.43857	14.6813
111514046	chr12:111514046:C:T	2.4576e-37	-1.06889e-09	17.7985
111514411	chr12:111514411:G:A	1.2184e-40	10.1891	-1.03578e-09
111514577	chr12:111514577:T:G	2.58349e-44	1.73036	-1.03578e-09
111515900	chr12:111515900:G:A	7.66715e-33	23.1968	4.9498
111519587	chr12:111519587:T:C	2.70703e-45	-1.06889e-09	-0.525513
111519606	chr12:111519606:C:T	4.37083e-46	-2.349	-1.03578e-09
111520729	chr12:111520729:T:C	3.3986e-37	3.73388	14.3888
111520908	chr12:111520908:C:T	9.99556e-46	-1.06889e-09	-1.52181
111521493	chr12:111521493:G:A	1.94934e-39	14.6863	-1.72466
111522114	chr12:111522114:TA:T	9.18574e-45	-1.06889e-09	0.696287
111522300	chr12:111522300:G:A	6.89273e-45	-1.06889e-09	0.409103
111522511	chr12:111522511:A:G	2.95795e-37	3.62305	14.3608
111522993	chr12:111522993:T:A	5.45108e-37	3.85082	14.7443
111523465	chr12:111523465:T:C	1.07037e-45	-1.06889e-09	-1.45336
111523982	chr12:111523982:A:G	3.09601e-37	3.46775	14.5617
111524683	chr12:111524683:G:C	7.03563e-46	-1.06889e-09	-1.87296
111524888	chr12:111524888:G:A	1.18899e-45	-1.06889e-09	-1.34826
111525120	chr12:111525120:T:C	3.62471e-37	3.61346	14.5736
111525766	chr12:111525766:C:T	9.38412e-46	-1.06889e-09	-1.58493
111526132	chr12:111526132:T:C	2.25045e-37	-1.06889e-09	17.7104
111526409	chr12:111526409:TTTTTTTTC:T	1.21668e-45	0.0703483	-1.39559
111526800	chr12:111526800:A:G	3.34471e-37	3.52546	14.5812
111526828	chr12:111526828:C:A	7.07582e-46	-1.06889e-09	-1.86727
111527721	chr12:111527721:A:G	3.93684e-46	-2.45357	-1.03578e-09
111527854	chr12:111527854:C:A	1.9349e-37	-1.06889e-09	17.5594
111528213	chr12:111528213:G:A	2.59622e-37	3.49543	14.3579
111528998	chr12:111528998:G:A	2.06567e-37	3.52778	14.097
111529351	chr12:111529351:A:T	1.23061e-45	0.13613	-1.44999
111530630	chr12:111530630:C:T	8.04918e-46	-1.06889e-09	-1.73838
111530809	chr12:111530809:A:G	5.33657e-37	3.66031	14.9136
111531048	chr12:111531048:G:A	7.46016e-44	-1.06889e-09	2.7908
111531086	chr12:111531086:C:G	1.84808e-44	-1.06889e-09	1.39537
111531113	chr12:111531113:T:C	4.00833e-37	3.58855	14.6991
111531128	chr12:111531128:C:G	9.13868e-44	-1.06889e-09	2.99374
111531644	chr12:111531644:C:T	4.62059e-36	2.54925	18.1832
111533359	chr12:111533359:T:C	1.77182e-45	-1.06889e-09	-0.94936
111533429	chr12:111533429:A:G	3.29861e-37	3.53289	14.5599
111533533	chr12:111533533:C:CAG	2.794e-37	3.60105	14.3257
111533572	chr12:111533572:C:A	7.95599e-45	-1.06889e-09	0.55256
111533580	chr12:111533580:C:T	2.10694e-45	-1.06889e-09	-0.77613
111534262	chr12:111534262:AT:A	5.28704e-42	-1.06889e-09	7.05165
111534475	chr12:111534475:T:C	3.64637e-37	3.65402	14.539
111534752	chr12:111534752:C:T	9.20108e-45	-1.06889e-09	0.697956
111535003	chr12:111535003:A:G	2.91055e-44	-1.06889e-09	1.84956
111535120	chr12:111535120:T:C	1.12238e-45	-1.06889e-09	-1.40592
111535336	chr12:111535336:A:G	1.52761e-45	0.0635578	-1.16122
111535554	chr12:111535554:A:G	0.669785	102.507	-0.813228
111535857	chr12:111535857:G:A	1.17238e-45	-1.06889e-09	-1.36233
111535995	chr12:111535995:G:A	7.08357e-40	-1.06889e-09	11.9493
111537019	chr12:111537019:A:G	3.73062e-37	-1.06889e-09	18.2159
111537455	chr12:111537455:C:T	7.95346e-46	-1.06889e-09	-1.75034
111538972	chr12:111538972:C:T	2.55712e-43	-1.06889e-09	4.02269
111539574	chr12:111539574:C:T	5.72304e-40	-1.06889e-09	11.7361
111540340	chr12:111540340:C:G	6.63436e-40	-1.06889e-09	11.8838
111541010	chr12:111541010:C:T	5.38769e-40	-1.06889e-09	11.6757
111541256	chr12:111541256:G:A	5.92785e-40	-1.06889e-09	11.7712
111542336	chr12:111542336:T:C	9.66237e-45	-1.06889e-09	0.746874
111542444	chr12:111542444:T:A	7.07852e-46	-1.06889e-09	-1.86689
111543141	chr12:111543141:T:C	8.55281e-45	-1.06889e-09	0.624895
111544099	chr12:111544099:A:T	2.4309e-37	3.58105	14.2065
111544658	chr12:111544658:G:T	3.14395e-45	-1.06889e-09	-0.375887
111545076	chr12:111545076:G:A	9.68145e-45	-1.06889e-09	0.748846
111545453	chr12:111545453:G:A	3.25356e-37	2.73825	15.3408
111545897	chr12:111545897:C:T	7.08248e-46	-1.06889e-09	-1.86633
111545950	chr12:111545950:G:A	9.25636e-46	-1.06889e-09	-1.59864
111546130	chr12:111546130:T:A	1.00726e-45	-1.06889e-09	-1.51413
111546530	chr12:111546530:G:T	2.73695e-37	3.49972	14.4064
111546997	chr12:111546997:C:T	2.86214e-37	3.50839	14.4425
111547047	chr12:111547047:T:C	1.18139e-45	0.0854471	-1.44012
111547204	chr12:111547204:G:A	2.84283e-37	3.4953	14.4488
111547818	chr12:111547818:A:G	9.34866e-46	-1.06889e-09	-1.58872
111547900	chr12:111547900:T:C	8.5221e-40	-1.06889e-09	12.1342
111548150	chr12:111548150:G:A	6.16649e-46	-0.379905	-1.62492
111548631	chr12:111548631:A:G	2.04781e-45	-1.06889e-09	-0.804595
111548698	chr12:111548698:C:T	6.89969e-45	-1.06889e-09	0.410111
111550628	chr12:111550628:A:G	9.48282e-46	-0.135793	-1.43868
111551264	chr12:111551264:TC:T	8.62718e-46	-1.06889e-09	-1.66903
111551432	chr12:111551432:A:G	9.62277e-46	-0.143549	-1.41627
111551669	chr12:111551669:G:A	7.03843e-46	-1.06889e-09	-1.87256
111551854	chr12:111551854:C:T	2.02372e-36	2.28599	17.6208
111551944	chr12:111551944:G:A	1.01743e-45	-0.0771581	-1.42693
111552167	chr12:111552167:C:T	8.2274e-46	-1.06889e-09	-1.71648
111552175	chr12:111552175:C:A	1.27045e-45	-0.0686316	-1.21336
111552540	chr12:111552540:T:C	7.84049e-46	-1.06889e-09	-1.76465
111553445	chr12:111553445:A:C	8.64642e-42	7.54354	-1.03578e-09
111554274	chr12:111554274:C:T	2.5449e-37	3.39304	14.4404
111554336	chr12:111554336:T:C	2.10142e-45	-1.06889e-09	-0.778754
111555302	chr12:111555302:G:A	2.77781e-37	3.55382	14.3672
111555767	chr12:111555767:G:A	4.01858e-46	-2.43302	-1.03578e-09
111555908	chr12:111555908:C:T	1.16804e-45	-1.06889e-09	-1.36604
111556082	chr12:111556082:A:G	7.21752e-42	-1.06889e-09	7.3629
111557674	chr12:111557674:C:T	2.88835e-37	3.49815	14.4619
111557892	chr12:111557892:A:G	7.0356e-46	-1.06889e-09	-1.87297
111558174	chr12:111558174:G:A	3.51126e-45	-1.06889e-09	-0.26539
111558195	chr12:111558195:T:C	7.85017e-46	-1.06889e-09	-1.76342
111558727	chr12:111558727:G:A	2.19592e-45	-1.06889e-09	-0.734763
111558753	chr12:111558753:T:C	1.43839e-45	0.0539619	-1.2118
111559595	chr12:111559595:A:C	7.63981e-42	-1.06889e-09	7.41976
111560402	chr12:111560402:T:C	3.23892e-46	-2.64871	-1.03578e-09
111561396	chr12:111561396:T:C	4.84068e-37	3.71647	14.7599
111561670	chr12:111561670:C:T	9.78007e-46	-1.06889e-09	-1.5436
111561766	chr12:111561766:G:A	1.28333e-45	0.150691	-1.4226
111561833	chr12:111561833:A:G	2.93913e-45	-0.443253	-1.03578e-09
111562122	chr12:111562122:C:T	2.81526e-37	3.51309	14.4213
111562199	chr12:111562199:T:A	3.24035e-37	3.5359	14.5391
111562511	chr12:111562511:G:A	1.01708e-37	2.39835	14.5179
111562844	chr12:111562844:A:T	1.11183e-45	-0.040413	-1.37494
111563213	chr12:111563213:T:C	2.08044e-37	3.36538	14.2665
111563590	chr12:111563590:A:G	9.5945e-46	-1.06889e-09	-1.56276
111564496	chr12:111564496:AAAG:A	7.82106e-46	-1.06889e-09	-1.76713
111564810	chr12:111564810:T:C	2.91246e-44	1.85022	-1.03578e-09
111565102	chr12:111565102:A:G	4.82051e-43	-1.06889e-09	4.65669
111565287	chr12:111565287:A:G	9.97674e-45	-1.06889e-09	0.778892
111565869	chr12:111565869:G:A	3.5947e-37	3.67581	14.503
111565967	chr12:111565967:C:T	1.22842e-45	-1.06889e-09	-1.31564
111566127	chr12:111566127:T:C	2.80707e-37	3.53375	14.3977
111567224	chr12:111567224:G:A	1.02675e-45	-1.06889e-09	-1.49497
111567266	chr12:111567266:T:C	7.68123e-46	-1.06889e-09	-1.78517
111567606	chr12:111567606:G:A	8.20142e-46	-1.06889e-09	-1.71964
111567683	chr12:111567683:G:A	1.93859e-37	3.32357	14.2377
111567779	chr12:111567779:A:T	1.72621e-45	-1.06889e-09	-0.975437
111568525	chr12:111568525:T:C	3.54792e-37	3.59729	14.5684
111568652	chr12:111568652:A:T	1.88844e-45	-1.06889e-09	-0.885613
111569244	chr12:111569244:T:C	3.62742e-37	3.72435	14.4635
111569558	chr12:111569558:G:A	4.17441e-37	3.73698	14.5913
111569975	chr12:111569975:G:A	3.89756e-44	-1.06889e-09	2.14157
111569981	chr12:111569981:G:A	7.77075e-46	-1.06889e-09	-1.77358
111570006	chr12:111570006:A:G	3.54055e-37	3.68476	14.4788
111570895	chr12:111570895:G:T	3.79078e-37	3.68804	14.5438
111571337	chr12:111571337:A:G	3.8544e-46	-2.47474	-1.03578e-09
111571464	chr12:111571464:T:C	1.70918e-38	15.1327	-1.03578e-09
111571725	chr12:111571725:A:C	8.27574e-46	-1.06889e-09	-1.71062
111572027	chr12:111572027:G:A	2.63317e-43	4.05199	-1.03578e-09
111572511	chr12:111572511:A:C	1.2656e-45	-1.06889e-09	-1.28582
111573042	chr12:111573042:AT:A	9.87495e-46	-1.06889e-09	-1.53395
111573348	chr12:111573348:C:G	8.28428e-46	-1.06889e-09	-1.70959
111575195	chr12:111575195:A:T	7.03563e-46	-1.06889e-09	-1.87296
111576778	chr12:111576778:C:T	1.44702e-36	4.07664	15.4948
111576831	chr12:111576831:T:G	8.09637e-38	3.87957	12.8086
111577359	chr12:111577359:G:A	9.39611e-46	-1.06889e-09	-1.58365
111577403	chr12:111577403:T:C	7.07308e-46	-1.06889e-09	-1.86765
111577576	chr12:111577576:A:G	3.40591e-46	-2.59844	-1.03578e-09
111578020	chr12:111578020:AC:A	1.34385e-45	0.261265	-1.48709
111578180	chr12:111578180:G:A	1.21881e-45	-1.06889e-09	-1.32349
111578212	chr12:111578212:A:C	4.33552e-36	2.73119	17.9376
111579116	chr12:111579116:T:C	4.74646e-44	2.33862	-1.03578e-09
111579355	chr12:111579355:C:T	7.05158e-46	-1.06889e-09	-1.8707
111579452	chr12:111579452:G:T	8.13019e-46	-1.06889e-09	-1.72837
111579758	chr12:111579758:G:A	6.82882e-37	4.14518	14.6753
111580750	chr12:111580750:A:G	5.99873e-37	4.08598	14.6049
111580790	chr12:111580790:G:T	7.35004e-37	4.09131	14.8027
111580853	chr12:111580853:A:G	8.70514e-37	4.1498	14.9134
111581049	chr12:111581049:T:C	1.04286e-44	-1.06889e-09	0.823183
111581799	chr12:111581799:G:A	8.75846e-37	4.12309	14.9462
111581995	chr12:111581995:G:T	2.16992e-37	-1.06889e-09	17.674
111582705	chr12:111582705:G:A	8.42429e-42	-1.06889e-09	7.51751
111584145	chr12:111584145:A:G	1.66601e-45	-1.01093	-1.03578e-09
111584548	chr12:111584548:G:C	1.08081e-45	-1.06889e-09	-1.44366
111585197	chr12:111585197:A:G	1.28278e-45	0.258993	-1.53133
111585207	chr12:111585207:A:G	1.18047e-45	-1.06889e-09	-1.35546
111585263	chr12:111585263:G:A	6.58564e-42	-1.06889e-09	7.27128
111585466	chr12:111585466:T:C	9.61305e-46	-1.06889e-09	-1.56083
111585956	chr12:111585956:T:C	4.07929e-43	-1.06889e-09	4.48973
111586398	chr12:111586398:T:G	4.55244e-37	3.60635	14.8086
111586677	chr12:111586677:C:T	7.0862e-46	-1.06889e-09	-1.8658
111587387	chr12:111587387:C:T	4.01127e-44	2.17033	-1.03578e-09
111588090	chr12:111588090:G:A	4.91361e-37	4.11916	14.3722
111588579	chr12:111588579:A:G	1.50287e-45	0.376246	-1.49023
111588859	chr12:111588859:G:A	1.8726e-44	1.40855	-1.03578e-09
111588867	chr12:111588867:C:T	3.87779e-46	-2.46868	-1.03578e-09
111589192	chr12:111589192:G:A	7.06773e-37	3.93316	14.9217
111589210	chr12:111589210:G:A	5.48318e-37	4.04615	14.5548
111589263	chr12:111589263:C:T	7.71009e-37	18.7383	0.203559
111589633	chr12:111589633:G:A	2.75356e-44	-1.06889e-09	1.79411
111591104	chr12:111591104:T:C	1.25974e-44	-1.06889e-09	1.01213
111591123	chr12:111591123:T:C	5.32548e-37	3.76634	14.8055
111591456	chr12:111591456:G:A	4.25466e-37	3.64962	14.6977
111592080	chr12:111592080:A:AG	9.04446e-46	-1.06889e-09	-1.6218
111592599	chr12:111592599:A:G	7.8683e-46	-1.06889e-09	-1.76111
111594766	chr12:111594766:T:C	8.34653e-46	-1.7021	-1.03578e-09
111595797	chr12:111595797:TGCCTGTAATCCTGGCACTTTGGGAGGCCGAGGCTGGCGAATCACTTGAGGTCAGGAGGAGTTCGAGACCAGCCTGGCCAACATGGTGAAACCCCATCTCTACTAAAAATACAAAAATTGGCCAGGGGCAGTAGCTCAC:T	9.28388e-46	-1.06889e-09	-1.59567
111596023	chr12:111596023:T:C	7.82312e-37	3.6891	15.2673
111596949	chr12:111596949:T:TG	8.36767e-37	3.70121	15.3225
111597025	chr12:111597025:A:C	1.88436e-45	-1.06889e-09	-0.887775
111598438	chr12:111598438:G:A	1.02329e-45	-1.06889e-09	-1.49834
111598890	chr12:111598890:C:T	8.6703e-45	-1.06889e-09	0.638538
111599125	chr12:111599125:G:A	4.99267e-38	-1.06889e-09	16.2047
111599196	chr12:111599196:G:C	6.19215e-38	-1.06889e-09	16.42
111599434	chr12:111599434:C:G	9.70796e-46	-1.06889e-09	-1.551
111599722	chr12:111599722:A:G	8.30642e-47	-2.51691	-1.4926
111600313	chr12:111600313:C:G	5.13553e-37	3.81794	14.7176
111600528	chr12:111600528:A:G	3.66426e-37	3.5138	14.6841
111600832	chr12:111600832:G:A	6.19614e-37	4.08488	14.6384
111600872	chr12:111600872:G:A	7.8652e-38	-1.06889e-09	16.6592
111601384	chr12:111601384:C:G	6.18329e-44	-1.06889e-09	2.60307
111601494	chr12:111601494:G:C	7.86346e-37	3.91841	15.0431
111602689	chr12:111602689:G:C	1.08479e-43	-1.06889e-09	3.16519
111602726	chr12:111602726:G:C	1.89787e-45	-1.06889e-09	-0.880634
111603681	chr12:111603681:C:T	1.68533e-40	10.5135	-1.03578e-09
111603783	chr12:111603783:G:A	7.3248e-46	-1.06889e-09	-1.83268
111603834	chr12:111603834:C:T	1.17278e-44	-1.06889e-09	0.940596
111603897	chr12:111603897:G:A	1.47874e-37	3.61205	13.6785
111604697	chr12:111604697:A:G	9.14179e-46	-1.06889e-09	-1.61109
111604863	chr12:111604863:A:G	8.91744e-42	-1.06889e-09	7.5744
111606529	chr12:111606529:G:C	7.14027e-46	-1.06889e-09	-1.8582
111606723	chr12:111606723:T:C	1.10926e-44	0.884916	-1.03578e-09
111606802	chr12:111606802:T:C	2.82721e-45	-1.06889e-09	-0.482075
111607883	chr12:111607883:G:A	7.10538e-46	-1.06889e-09	-1.8631
111608010	chr12:111608010:C:T	2.38409e-41	8.55779	-1.03578e-09
111609492	chr12:111609492:T:A	7.18755e-46	-1.06889e-09	-1.8516
111609767	chr12:111609767:T:C	1.82986e-40	-1.06889e-09	10.5958
111609838	chr12:111609838:C:A	3.24081e-44	-1.06889e-09	1.95704
111610050	chr12:111610050:G:A	8.47538e-46	-1.06889e-09	-1.68679
111610412	chr12:111610412:G:A	8.46368e-46	-1.06889e-09	-1.68817
111610686	chr12:111610686:C:G	1.69694e-37	3.53637	13.8918
111610899	chr12:111610899:A:G	7.52248e-46	-1.06889e-09	-1.80605
111611172	chr12:111611172:C:T	2.84128e-41	8.73323	-1.03578e-09
111611698	chr12:111611698:C:T	7.38299e-46	-1.06889e-09	-1.82477
111612641	chr12:111612641:G:C	6.20583e-47	-2.58984	-1.71121
111613462	chr12:111613462:G:C	3.15443e-45	-0.24498	-0.127578
111614535	chr12:111614535:G:A	8.58071e-45	-1.06889e-09	0.628152
111614847	chr12:111614847:T:C	9.93983e-41	-1.06889e-09	9.98553
111615136	chr12:111615136:T:C	5.52551e-46	-2.11458	-1.03578e-09
111615968	chr12:111615968:C:T	9.08178e-46	-1.06889e-09	-1.61768
111616015	chr12:111616015:G:A	7.05674e-46	-1.06889e-09	-1.86997
111616977	chr12:111616977:G:A	2.87438e-45	-1.06889e-09	-0.46553
111617756	chr12:111617756:G:T	7.04826e-46	-1.06889e-09	-1.87117
111618876	chr12:111618876:A:C	3.44518e-46	-2.58698	-1.03578e-09
111620462	chr12:111620462:AGATCAAGT:A	9.65143e-46	-1.06889e-09	-1.55684
111620496	chr12:111620496:G:A	7.28096e-46	-1.06889e-09	-1.83869
111620894	chr12:111620894:C:T	1.8709e-45	-1.06889e-09	-0.894943
111621753	chr12:111621753:C:T	4.07784e-09	84.5721	-1.79482
111622124	chr12:111622124:CAG:C	1.05604e-45	-1.06889e-09	-1.46684
111622164	chr12:111622164:C:T	3.68724e-45	-1.06889e-09	-0.216488
111622307	chr12:111622307:A:G	7.14266e-46	-1.06889e-09	-1.85786
111622455	chr12:111622455:C:T	1.0902e-45	-1.06889e-09	-1.43501
111622589	chr12:111622589:TG:T	3.14676e-46	-2.67758	-1.03578e-09
111622672	chr12:111622672:G:A	2.23235e-45	-1.06889e-09	-0.718312
111622767	chr12:111622767:T:A	8.67964e-46	-1.06889e-09	-1.66297
111623919	chr12:111623919:C:T	5.81706e-47	-2.61197	-1.75377
111624701	chr12:111624701:C:T	2.1766e-44	-1.06889e-09	1.55898
111624817	chr12:111624817:T:G	4.25259e-45	-1.06889e-09	-0.0738368
111625071	chr12:111625071:T:C	7.19356e-46	-1.06889e-09	-1.85076
111625853	chr12:111625853:C:T	3.26616e-46	-2.64034	-1.03578e-09
111625918	chr12:111625918:C:T	1.01666e-45	-1.06889e-09	-1.50484
111627093	chr12:111627093:T:C	4.21971e-39	-1.06889e-09	13.7339
111627420	chr12:111627420:T:C	5.74142e-43	-1.06889e-09	4.83151
111627838	chr12:111627838:C:T	8.41311e-43	-1.06889e-09	5.2136
111627994	chr12:111627994:A:C	8.769e-46	-1.06889e-09	-1.65273
111628574	chr12:111628574:G:A	1.80617e-45	-1.06889e-09	-0.930159
111629113	chr12:111629113:C:T	7.35173e-46	-1.06889e-09	-1.82901
111629583	chr12:111629583:G:A	1.15004e-45	-1.06889e-09	-1.38157
111630048	chr12:111630048:C:G	7.06769e-46	-1.06889e-09	-1.86842
111630161	chr12:111630161:T:C	7.06706e-46	-1.06889e-09	-1.86851
111631585	chr12:111631585:T:C	1.11629e-44	0.891227	-1.03578e-09
111632736	chr12:111632736:G:A	8.96217e-46	-1.06889e-09	-1.63094
111633065	chr12:111633065:A:G	1.91232e-44	-1.06889e-09	1.42953
111633145	chr12:111633145:G:A	3.43407e-46	-2.67499	0.0847878
111634439	chr12:111634439:G:T	1.69725e-41	-1.06889e-09	8.21798
111634620	chr12:111634620:A:G	2.38861e-12	77.072	-1.73737
111634841	chr12:111634841:G:A	1.11776e-45	-1.06889e-09	-1.41004
111635681	chr12:111635681:T:A	5.33261e-42	-1.06889e-09	7.06023
111635720	chr12:111635720:G:A	1.44956e-44	-1.06889e-09	1.15248
111636112	chr12:111636112:A:G	7.0823e-46	-1.06889e-09	-1.86635
111636498	chr12:111636498:CCT:C	7.55046e-46	-1.06889e-09	-1.80234
111638235	chr12:111638235:G:A	1.12816e-45	-1.06889e-09	-1.40078
111638728	chr12:111638728:C:T	2.27129e-45	-1.06889e-09	-0.701018
111639447	chr12:111639447:G:A	9.23847e-46	-1.06889e-09	-1.60057
111640080	chr12:111640080:A:G	1.59694e-44	-1.06889e-09	1.24931
111641942	chr12:111641942:TG:T	1.16235e-46	-2.56457	-1.10894
111642066	chr12:111642066:A:G	1.86833e-44	-1.06889e-09	1.40626
111642865	chr12:111642865:T:C	1.66672e-44	1.29208	-1.03578e-09
111643098	chr12:111643098:A:G	1.69182e-44	-1.06889e-09	1.30702
111643487	chr12:111643487:T:C	1.48114e-45	-1.12855	-1.03578e-09
111644677	chr12:111644677:C:T	7.31497e-44	-1.06889e-09	2.77114
111644715	chr12:111644715:C:T	4.47777e-46	-2.32482	-1.03578e-09
111644988	chr12:111644988:C:T	1.63027e-44	-1.06889e-09	1.26997
111645005	chr12:111645005:T:C	1.6328e-44	-1.06889e-09	1.27152
111645130	chr12:111645130:G:A	1.49452e-44	-1.06889e-09	1.18302
111645358	chr12:111645358:C:T	9.60284e-12	78.4657	-1.73969
111645596	chr12:111645596:C:T	6.32249e-45	-1.06889e-09	0.322748
111645814	chr12:111645814:C:T	4.00216e-43	-1.06889e-09	4.47064
111645981	chr12:111645981:T:C	1.54564e-44	-1.06889e-09	1.21666
111647030	chr12:111647030:C:A	1.81647e-45	-1.06889e-09	-0.924471
111648075	chr12:111648075:G:A	1.7599e-44	-1.06889e-09	1.34648
111648295	chr12:111648295:T:C	1.79296e-46	-2.39682	-0.843258
111649006	chr12:111649006:C:A	3.19935e-39	-1.06889e-09	13.4571
111649178	chr12:111649178:A:G	1.39066e-44	-1.06889e-09	1.111
111649602	chr12:111649602:GAC:G	1.90083e-45	-1.06889e-09	-0.879074
111650001	chr12:111650001:C:T	1.87272e-44	-1.06889e-09	1.40861
111650450	chr12:111650450:G:C	1.68588e-44	-1.06889e-09	1.30351
111650947	chr12:111650947:C:T	1.87048e-44	-1.06889e-09	1.40742
111651150	chr12:111651150:CCAGGGATCAGCTAGACCTTTCT:C	2.20937e-44	-1.06889e-09	1.57393
111651192	chr12:111651192:AGCCTGCC:A	4.36638e-45	-1.06889e-09	-0.0474309
111651212	chr12:111651212:A:AT	8.96376e-45	-1.06889e-09	0.671825
111651233	chr12:111651233:A:AT	4.72417e-45	-1.06889e-09	0.0313272
111651366	chr12:111651366:C:T	4.05305e-46	-2.42448	-1.03578e-09
111651459	chr12:111651459:C:T	1.36236e-44	1.09044	-1.03578e-09
111651529	chr12:111651529:A:T	2.05687e-44	-1.06889e-09	1.50241
111651715	chr12:111651715:A:G	4.75589e-44	-1.06889e-09	2.3406
111651882	chr12:111651882:C:T	8.07798e-46	-1.06889e-09	-1.73481
111652218	chr12:111652218:C:A	3.59777e-14	68.7386	2.40048
111652632	chr12:111652632:C:T	1.88926e-44	-1.06889e-09	1.41741
111652975	chr12:111652975:C:T	8.87295e-46	-1.06889e-09	-1.64094
111653010	chr12:111653010:A:G	1.51136e-39	-1.06889e-09	12.7072
111653440	chr12:111653440:G:A	4.91311e-46	-2.23204	-1.03578e-09
111653552	chr12:111653552:C:T	1.61795e-45	0.812258	-1.85246
111654052	chr12:111654052:A:G	1.7798e-44	-1.06889e-09	1.35772
111654506	chr12:111654506:GGGTTTC:G	1.76123e-44	-1.06889e-09	1.34723
111655092	chr12:111655092:G:A	2.71509e-45	-1.06889e-09	-0.52254
111655274	chr12:111655274:G:T	8.10217e-46	-1.06889e-09	-1.73182
111656631	chr12:111656631:C:T	1.7798e-44	-1.06889e-09	1.35772
111656703	chr12:111656703:A:G	1.14582e-42	1.40994	4.11257
111656798	chr12:111656798:A:G	4.64349e-46	-2.28848	-1.03578e-09
111656962	chr12:111656962:A:G	4.20486e-45	-1.06889e-09	-0.0851235
111656998	chr12:111656998:T:C	7.75822e-46	-1.06889e-09	-1.7752
111657105	chr12:111657105:G:A	1.78649e-44	-1.06889e-09	1.36147
111657205	chr12:111657205:A:G	5.10449e-46	-2.19383	-1.03578e-09
111657247	chr12:111657247:T:A	5.5712e-45	-1.06889e-09	0.196246
111658117	chr12:111658117:A:G	1.21008e-44	-1.06889e-09	0.971906
111658369	chr12:111658369:C:T	1.3278e-42	1.61008	4.05983
111658485	chr12:111658485:C:T	7.72453e-46	-1.06889e-09	-1.77955
111659634	chr12:111659634:A:G	2.13193e-45	-1.06889e-09	-0.764338
111660084	chr12:111660084:G:A	2.99297e-44	-1.06889e-09	1.87749
111660354	chr12:111660354:T:A	1.40116e-45	-1.06889e-09	-1.18406
111660388	chr12:111660388:A:T	1.33166e-44	1.06764	-1.03578e-09
111660481	chr12:111660481:T:G	5.15383e-47	-2.61898	-1.86781
111660732	chr12:111660732:A:G	7.95016e-46	-1.06889e-09	-1.75076
111660971	chr12:111660971:G:C	1.46909e-44	-1.06889e-09	1.16586
111661441	chr12:111661441:A:G	1.14784e-39	-1.06889e-09	12.432
111663576	chr12:111663576:A:ATCTC	1.76886e-44	-1.06889e-09	1.35155
111663799	chr12:111663799:T:C	8.69147e-46	-1.06889e-09	-1.66161
111664344	chr12:111664344:A:G	3.84547e-46	-2.47705	-1.03578e-09
111664423	chr12:111664423:T:C	1.76223e-44	-1.06889e-09	1.3478
111664713	chr12:111664713:C:T	1.71648e-45	-1.06889e-09	-0.981087
111664830	chr12:111664830:G:A	4.05161e-46	-2.42484	-1.03578e-09
111664875	chr12:111664875:G:C	1.68588e-44	-1.06889e-09	1.30351
111665262	chr12:111665262:T:G	7.11492e-46	-1.06889e-09	-1.86176
111665344	chr12:111665344:C:T	1.58731e-39	-1.06889e-09	12.7562
111665442	chr12:111665442:A:G	1.6666e-44	-1.06889e-09	1.292
111665785	chr12:111665785:G:A	1.76534e-44	-1.06889e-09	1.34956
111666570	chr12:111666570:G:A	1.76534e-44	-1.06889e-09	1.34956
111666880	chr12:111666880:C:T	4.75676e-46	-2.26438	-1.03578e-09
111668340	chr12:111668340:T:A	1.47633e-44	-1.06889e-09	1.17078
111668706	chr12:111668706:G:A	1.71295e-44	-1.06889e-09	1.31944
111668980	chr12:111668980:T:G	7.18483e-46	-1.06889e-09	-1.85198
111669172	chr12:111669172:G:C	5.37448e-44	-1.06889e-09	2.46288
111669514	chr12:111669514:C:T	2.20398e-31	31.5051	-1.03578e-09
111670505	chr12:111670505:G:A	1.60997e-44	-1.06889e-09	1.25744
111670522	chr12:111670522:C:T	7.07926e-46	-1.06889e-09	-1.86678
111670978	chr12:111670978:T:C	7.49756e-46	-1.06889e-09	-1.80937
111671292	chr12:111671292:A:G	1.75807e-44	-1.06889e-09	1.34544
111671407	chr12:111671407:T:C	1.87661e-44	-1.06889e-09	1.41069
111671419	chr12:111671419:G:A	1.75352e-44	-1.06889e-09	1.34284
111672224	chr12:111672224:A:G	1.76534e-44	-1.06889e-09	1.34956
111672278	chr12:111672278:C:T	3.68396e-45	-1.06889e-09	-0.217376
111673360	chr12:111673360:C:T	1.83074e-44	-1.06889e-09	1.38594
111673549	chr12:111673549:T:C	7.89779e-46	-1.06889e-09	-1.75737
111673809	chr12:111673809:A:G	7.79524e-46	-1.06889e-09	-1.77044
111673913	chr12:111673913:C:T	3.29818e-46	-2.63058	-1.03578e-09
111675001	chr12:111675001:C:T	1.95035e-45	-1.06889e-09	-0.853357
111675704	chr12:111675704:G:A	1.64523e-46	-2.45298	-0.873087
111675854	chr12:111675854:C:T	1.43277e-39	-1.06889e-09	12.6538
111676013	chr12:111676013:G:T	1.66684e-44	-1.06889e-09	1.29215
111676054	chr12:111676054:A:T	3.89013e-45	-1.06889e-09	-0.162922
111676611	chr12:111676611:A:G	1.67072e-44	-1.06889e-09	1.29448
111676921	chr12:111676921:CT:C	1.77018e-44	1.3523	-1.03578e-09
111677243	chr12:111677243:C:A	1.78032e-44	-1.06889e-09	1.35801
111677321	chr12:111677321:T:A	7.04396e-46	-1.06889e-09	-1.87178
111677984	chr12:111677984:C:T	1.60848e-44	-1.06889e-09	1.25651
111678335	chr12:111678335:C:T	2.07403e-44	-1.06889e-09	1.51071
111679205	chr12:111679205:A:G	1.71516e-44	-1.06889e-09	1.32073
111679642	chr12:111679642:G:A	1.31143e-45	-1.06889e-09	-1.25024
111679692	chr12:111679692:G:A	1.61341e-44	-1.06889e-09	1.25957
111680019	chr12:111680019:A:G	1.50933e-44	-1.06889e-09	1.19289
111680400	chr12:111680400:C:T	2.59209e-45	-0.568901	-1.03578e-09
111680772	chr12:111680772:T:C	1.23032e-46	-2.44642	-1.17026
111680980	chr12:111680980:T:TA	1.5321e-44	-1.06889e-09	1.20786
111681186	chr12:111681186:G:T	1.63986e-44	-1.06889e-09	1.27583
111681570	chr12:111681570:T:C	1.90433e-44	-1.06889e-09	1.42535
111682366	chr12:111682366:C:T	1.26015e-42	-1.06889e-09	5.61762
111682450	chr12:111682450:G:A	7.12722e-46	-1.06889e-09	-1.86003
111682865	chr12:111682865:T:C	1.46836e-45	-1.06889e-09	-1.13722
111683092	chr12:111683092:T:C	7.15072e-46	-1.06889e-09	-1.85674
111683264	chr12:111683264:G:A	2.1293e-45	-1.06889e-09	-0.765572
111684066	chr12:111684066:A:T	5.2494e-47	-2.59854	-1.86988
111684183	chr12:111684183:G:A	4.62131e-44	-1.06889e-09	2.3119
111685365	chr12:111685365:G:C	1.44358e-44	-1.06889e-09	1.14835
111685453	chr12:111685453:G:C	2.34471e-45	-1.06889e-09	-0.669201
111685480	chr12:111685480:A:G	2.89932e-41	-1.06889e-09	8.75345
111686697	chr12:111686697:CAA:C	1.46736e-44	-1.06889e-09	1.16468
111687433	chr12:111687433:G:A	7.24126e-46	-1.06889e-09	-1.84416
111688261	chr12:111688261:T:C	8.74857e-46	-1.06889e-09	-1.65506
111688467	chr12:111688467:T:C	1.78433e-44	-1.06889e-09	1.36026
111689266	chr12:111689266:A:G	1.39027e-44	-1.06889e-09	1.11072
111689287	chr12:111689287:T:C	1.72754e-44	-1.06889e-09	1.32792
111689320	chr12:111689320:T:C	1.93504e-45	-1.06889e-09	-0.861235
111689532	chr12:111689532:T:C	1.61838e-44	-1.06889e-09	1.26264
111690496	chr12:111690496:T:C	3.88325e-46	-2.46728	-1.03578e-09
111690678	chr12:111690678:G:A	8.63513e-46	-1.06889e-09	-1.66811
111691366	chr12:111691366:T:C	1.64411e-44	-1.06889e-09	1.27842
111691805	chr12:111691805:A:G	1.46868e-44	-1.06889e-09	1.16558
111692072	chr12:111692072:G:A	2.77408e-44	1.80154	-1.03578e-09
111692686	chr12:111692686:T:C	1.81469e-44	-1.06889e-09	1.37714
111692760	chr12:111692760:A:G	1.76707e-44	-1.06889e-09	1.35054
111692862	chr12:111692862:A:T	1.77034e-44	-1.06889e-09	1.35239
111692904	chr12:111692904:A:G	7.405e-46	-1.06889e-09	-1.82179
111693070	chr12:111693070:A:AT	3.21707e-46	-2.65548	-1.03578e-09
111693840	chr12:111693840:A:G	3.61069e-44	2.06512	-1.03578e-09
111693894	chr12:111693894:G:T	1.67982e-46	-2.57324	-0.732024
111694402	chr12:111694402:G:A	1.7413e-44	-1.06889e-09	1.33585
111694488	chr12:111694488:C:CT	1.8788e-44	-1.06889e-09	1.41186
111694601	chr12:111694601:C:T	1.15751e-45	-1.06889e-09	-1.37509
111694662	chr12:111694662:A:ACT	1.72627e-44	-1.06889e-09	1.32718
111694666	chr12:111694666:C:T	1.97659e-45	-1.06889e-09	-0.83999
111694828	chr12:111694828:C:T	8.91015e-46	-1.06889e-09	-1.63676
111695071	chr12:111695071:T:C	1.71476e-46	-2.49543	-0.789246
111695589	chr12:111695589:A:G	1.77597e-44	-1.06889e-09	1.35557
111695979	chr12:111695979:G:A	1.94889e-45	-1.06889e-09	-0.854106
111696120	chr12:111696120:G:A	1.5807e-46	-2.50344	-0.862644
111696281	chr12:111696281:G:A	4.53795e-29	35.1639	1.66857
111696738	chr12:111696738:C:G	1.84869e-45	-1.06889e-09	-0.906888
111696864	chr12:111696864:G:A	1.75749e-44	-1.06889e-09	1.34511
111696941	chr12:111696941:C:T	1.73007e-44	-1.06889e-09	1.32938
111698658	chr12:111698658:G:C	1.83325e-45	-1.06889e-09	-0.915272
111698772	chr12:111698772:G:A	7.85488e-46	-1.06889e-09	-1.76281
111698779	chr12:111698779:C:A	3.68964e-45	-1.06889e-09	-0.215837
111699319	chr12:111699319:A:G	1.72919e-44	-1.06889e-09	1.32887
111700134	chr12:111700134:A:G	2.601e-45	-1.06889e-09	-0.56547
111700168	chr12:111700168:A:C	9.11698e-45	-1.06889e-09	0.688773
111701145	chr12:111701145:A:C	1.86381e-44	-1.06889e-09	1.40384
111701403	chr12:111701403:CA:C	3.62217e-45	-1.06889e-09	-0.234292
111701537	chr12:111701537:C:T	3.43887e-46	-2.58881	-1.03578e-09
111701714	chr12:111701714:G:A	5.46199e-46	-2.12614	-1.03578e-09
111701821	chr12:111701821:C:T	7.03559e-46	-1.06889e-09	-1.87297
111701997	chr12:111701997:G:T	3.53186e-45	-1.06889e-09	-0.25954
111702605	chr12:111702605:T:C	4.0927e-45	-1.06889e-09	-0.112161
111703429	chr12:111703429:A:G	3.12374e-41	-1.06889e-09	8.82801
111703766	chr12:111703766:G:A	6.23926e-46	-2.03937	0.0462809
111703793	chr12:111703793:A:G	8.78158e-46	-1.06889e-09	-1.65129
111703827	chr12:111703827:G:C	1.59008e-44	-1.06889e-09	1.24501
111704169	chr12:111704169:T:C	1.86165e-45	-1.06889e-09	-0.8999
111704493	chr12:111704493:G:C	1.44816e-45	-1.06889e-09	-1.15107
111704717	chr12:111704717:T:C	1.81792e-44	-1.06889e-09	1.37891
111706404	chr12:111706404:G:A	1.75852e-44	-1.06889e-09	1.3457
111706581	chr12:111706581:C:T	2.62982e-44	1.74814	-1.03578e-09
111706842	chr12:111706842:C:T	7.49889e-46	-1.06889e-09	-1.80919
111707151	chr12:111707151:G:A	9.8666e-46	-1.06889e-09	-1.53479
111707154	chr12:111707154:A:G	1.62683e-44	-1.06889e-09	1.26785
111707412	chr12:111707412:A:ATT	8.67924e-46	-1.06889e-09	-1.66302
111707413	chr12:111707413:A:T	8.68016e-46	-1.06889e-09	-1.66291
111707417	chr12:111707417:G:GT	2.3379e-44	-1.06889e-09	1.63047
111707923	chr12:111707923:C:T	1.06285e-45	-1.06889e-09	-1.46041
111708123	chr12:111708123:A:G	2.27269e-44	-1.06889e-09	1.60219
111709107	chr12:111709107:C:T	1.60068e-46	-2.51151	-0.842014
111709160	chr12:111709160:C:T	2.96928e-41	-1.06889e-09	8.7773
111709593	chr12:111709593:A:G	1.62163e-44	-1.06889e-09	1.26465
111709640	chr12:111709640:A:C	1.81918e-44	-1.06889e-09	1.3796
111709734	chr12:111709734:C:A	9.80025e-46	-1.06889e-09	-1.54154
111710862	chr12:111710862:G:A	1.82583e-44	-1.06889e-09	1.38326
111710980	chr12:111710980:G:A	6.1782e-44	-1.06889e-09	2.60225
111712279	chr12:111712279:G:A	1.39239e-44	-1.06889e-09	1.11224
111713672	chr12:111713672:C:T	8.69419e-46	-1.06889e-09	-1.6613
111713761	chr12:111713761:AC:A	4.48611e-43	-1.06889e-09	4.58479
111713886	chr12:111713886:A:G	1.6719e-44	-1.06889e-09	1.29518
111713933	chr12:111713933:C:T	2.64004e-44	-1.06889e-09	1.75201
111713964	chr12:111713964:C:T	1.09516e-45	-1.06889e-09	-1.43047
111714229	chr12:111714229:A:C	1.71915e-44	-1.06889e-09	1.32305
111714424	chr12:111714424:T:G	1.65282e-44	-1.06889e-09	1.28371
111714641	chr12:111714641:G:A	7.62473e-46	-1.06889e-09	-1.79255
111714798	chr12:111714798:C:T	3.63965e-44	-1.06889e-09	2.07311
111714837	chr12:111714837:C:T	4.15329e-45	-1.06889e-09	-0.0974652
111715120	chr12:111715120:G:A	1.04682e-45	-1.06889e-09	-1.47561
111715328	chr12:111715328:A:G	1.70863e-44	-1.06889e-09	1.31691
111715696	chr12:111715696:C:T	3.76377e-45	-1.06889e-09	-0.195944
111715957	chr12:111715957:G:A	7.09057e-46	-1.06889e-09	-1.86518
111716054	chr12:111716054:T:C	1.85442e-44	-1.06889e-09	1.39879
111716136	chr12:111716136:C:G	1.0072e-45	-1.06889e-09	-1.51419
111716709	chr12:111716709:A:G	1.55553e-44	-1.06889e-09	1.22304
111717284	chr12:111717284:G:A	1.45317e-44	-1.06889e-09	1.15497
111717317	chr12:111717317:C:T	1.03154e-45	-1.06889e-09	-1.49031
111717330	chr12:111717330:A:G	7.68877e-46	-1.06889e-09	-1.78419
111718698	chr12:111718698:C:T	3.2055e-46	-2.65908	-1.03578e-09
111718790	chr12:111718790:T:C	9.25726e-46	-1.06889e-09	-1.59854
111718843	chr12:111718843:A:G	1.83704e-44	-1.06889e-09	1.38937
111718941	chr12:111718941:A:C	4.94364e-41	-1.06889e-09	9.28708
111718998	chr12:111718998:T:A	2.5972e-44	2.07662	-0.340968
111719012	chr12:111719012:G:A	1.68611e-44	-1.06889e-09	1.30364
111719458	chr12:111719458:C:T	9.81907e-40	-1.06889e-09	12.2759
111719693	chr12:111719693:A:C	1.62433e-44	-1.06889e-09	1.26632
111720060	chr12:111720060:C:T	1.70424e-44	-1.06889e-09	1.31434
111720110	chr12:111720110:C:T	8.03073e-46	-1.06889e-09	-1.74067
111720127	chr12:111720127:A:G	1.73249e-44	-1.06889e-09	1.33078
111720689	chr12:111720689:G:A	1.39242e-44	-1.06889e-09	1.11227
111723965	chr12:111723965:G:A	1.53144e-44	-1.06889e-09	1.20743
111723973	chr12:111723973:C:T	2.14491e-44	-1.06889e-09	1.54432
111724246	chr12:111724246:TGGC:T	8.40306e-46	-1.06889e-09	-1.69535
111724499	chr12:111724499:C:G	1.37781e-45	0.651321	-1.85219
111725781	chr12:111725781:C:T	9.68847e-46	-1.06889e-09	-1.55301
111725842	chr12:111725842:T:C	2.88393e-45	-1.06889e-09	-0.462211
111726101	chr12:111726101:G:A	1.83791e-44	-1.06889e-09	1.38985
111726178	chr12:111726178:T:C	1.78102e-44	-1.06889e-09	1.35841
111726203	chr12:111726203:A:G	1.79227e-44	-1.06889e-09	1.36471
111726464	chr12:111726464:A:G	3.5433e-46	-2.55889	-1.03578e-09
111726590	chr12:111726590:A:C	1.71641e-44	-1.06889e-09	1.32146
111727182	chr12:111727182:C:T	1.28265e-44	-1.06889e-09	1.03015
111727262	chr12:111727262:C:T	1.09301e-44	2.743	-1.87285
111727472	chr12:111727472:C:T	9.47743e-43	5.33272	-1.03578e-09
111727608	chr12:111727608:C:G	1.47398e-44	-1.06889e-09	1.16918
111728052	chr12:111728052:A:G	1.41641e-44	-1.06889e-09	1.12935
111728801	chr12:111728801:T:C	1.71215e-44	-1.06889e-09	1.31897
111728892	chr12:111728892:A:G	3.03502e-45	-1.06889e-09	-0.411147
111729123	chr12:111729123:A:G	1.81546e-44	-1.06889e-09	1.37756
111729330	chr12:111729330:T:C	1.78468e-44	-1.06889e-09	1.36046
111729575	chr12:111729575:T:C	1.82127e-44	-1.06889e-09	1.38076
111729795	chr12:111729795:A:G	1.73948e-44	-1.06889e-09	1.33481
111729973	chr12:111729973:G:A	7.26449e-46	-1.06889e-09	-1.84095
111730246	chr12:111730246:A:G	8.19134e-46	-1.06889e-09	-1.72087
111730607	chr12:111730607:A:G	1.77822e-44	-1.06889e-09	1.35683
111730856	chr12:111730856:A:G	1.78648e-44	-1.06889e-09	1.36147
111731308	chr12:111731308:A:AC	1.4732e-44	-1.06889e-09	1.16866
111731408	chr12:111731408:T:A	6.59493e-45	-1.06889e-09	0.364937
111732085	chr12:111732085:A:C	1.10259e-45	-1.06889e-09	-1.4237
111732236	chr12:111732236:A:G	1.57938e-44	1.23825	-1.03578e-09
111732561	chr12:111732561:G:A	1.77139e-44	-1.06889e-09	1.35299
111732711	chr12:111732711:G:C	6.25144e-45	-1.06889e-09	0.311447
111733839	chr12:111733839:C:T	1.70118e-44	-1.06889e-09	1.31254
111733846	chr12:111733846:G:A	8.71971e-46	-1.06889e-09	-1.65836
111734252	chr12:111734252:GT:G	1.70071e-45	-1.06889e-09	-0.990321
111734941	chr12:111734941:C:T	7.76209e-44	2.83047	-1.03578e-09
111735038	chr12:111735038:A:G	7.03624e-46	-1.06889e-09	-1.87288
111735265	chr12:111735265:C:T	7.84047e-46	-1.06889e-09	-1.76465
111735486	chr12:111735486:C:T	1.04343e-45	-1.06889e-09	-1.47885
111735739	chr12:111735739:G:A	1.11583e-45	-1.06889e-09	-1.41177
111736416	chr12:111736416:C:T	3.56469e-46	-2.55287	-1.03578e-09
111736608	chr12:111736608:T:C	1.7299e-44	-1.06889e-09	1.32928
111736961	chr12:111736961:T:A	1.72919e-44	-1.06889e-09	1.32887
111736969	chr12:111736969:C:G	1.72919e-44	-1.06889e-09	1.32887
111737540	chr12:111737540:T:C	1.49701e-44	-1.06889e-09	1.18469
111737889	chr12:111737889:G:A	1.80124e-44	-1.06889e-09	1.36969
111737895	chr12:111737895:C:T	1.82621e-44	-1.06889e-09	1.38346
111738303	chr12:111738303:A:G	3.74466e-45	-1.06889e-09	-0.201034
111738520	chr12:111738520:G:A	1.24572e-45	-1.06889e-09	-1.30165
111738555	chr12:111738555:A:G	1.63684e-44	-1.06889e-09	1.27399
111738722	chr12:111738722:C:A	1.75896e-44	-1.06889e-09	1.34594
111738726	chr12:111738726:G:T	3.24246e-46	-2.64762	-1.03578e-09
111739211	chr12:111739211:G:A	1.8171e-44	-1.06889e-09	1.37846
111739523	chr12:111739523:G:A	9.3349e-46	-1.06889e-09	-1.59019
111739971	chr12:111739971:T:A	3.04356e-44	1.89425	-1.03578e-09
111740204	chr12:111740204:C:T	2.94178e-44	-1.06889e-09	1.86023
111740254	chr12:111740254:G:A	7.19703e-46	-1.06889e-09	-1.85028
111740318	chr12:111740318:T:C	1.89675e-44	-1.06889e-09	1.42136
111740655	chr12:111740655:T:C	1.75376e-44	-1.06889e-09	1.34298
111740740	chr12:111740740:T:C	1.6157e-44	-1.06889e-09	1.26099
111741667	chr12:111741667:T:C	7.55863e-26	46.0933	-1.84286
111741668	chr12:111741668:G:A	1.72919e-44	-1.06889e-09	1.32887
111741808	chr12:111741808:C:T	8.19027e-46	-1.06889e-09	-1.721
111742625	chr12:111742625:T:G	2.14915e-44	1.54629	-1.03578e-09
111742675	chr12:111742675:C:T	2.04506e-45	-1.06889e-09	-0.805939
111743196	chr12:111743196:A:T	1.77125e-44	-1.06889e-09	1.3529
111743274	chr12:111743274:T:C	3.44684e-44	-1.06889e-09	2.01868
111743370	chr12:111743370:T:G	4.58544e-46	-2.30106	-1.03578e-09
111743372	chr12:111743372:T:G	1.70077e-42	1.59024	4.32723
111743375	chr12:111743375:T:G	1.93545e-44	-1.06889e-09	1.44156
111743422	chr12:111743422:C:T	1.23787e-46	-2.29672	-1.31384
111743430	chr12:111743430:G:A	6.19067e-45	-1.06889e-09	0.301679
111743722	chr12:111743722:T:C	1.746e-44	-1.06889e-09	1.33854
111744343	chr12:111744343:G:A	8.87366e-46	-1.06889e-09	-1.64086
111744401	chr12:111744401:T:G	1.47893e-44	-1.06889e-09	1.17254
111744441	chr12:111744441:T:G	1.80951e-44	-1.06889e-09	1.37428
111745600	chr12:111745600:C:T	2.15095e-41	8.45488	-1.03578e-09
111745624	chr12:111745624:C:T	2.88491e-44	-1.06889e-09	1.84071
111745686	chr12:111745686:G:A	3.50096e-45	-1.06889e-09	-0.268326
111745770	chr12:111745770:T:C	7.73087e-44	-1.06889e-09	2.82644
111745928	chr12:111745928:A:G	2.31707e-45	-1.06889e-09	-0.681062
111746031	chr12:111746031:G:A	7.12526e-46	-1.06889e-09	-1.8603
111746083	chr12:111746083:A:G	7.90794e-46	-1.06889e-09	-1.75608
111746668	chr12:111746668:G:A	2.96051e-44	-1.06889e-09	1.86658
111746738	chr12:111746738:A:G	9.18809e-46	-1.06889e-09	-1.60604
111746862	chr12:111746862:A:G	1.7215e-44	-1.06889e-09	1.32442
111747061	chr12:111747061:T:C	1.90676e-45	-1.06889e-09	-0.875959
111748081	chr12:111748081:T:C	6.59409e-45	-1.06889e-09	0.364809
111748146	chr12:111748146:A:G	1.11078e-45	-1.06889e-09	-1.4163
111748238	chr12:111748238:T:G	1.83344e-44	-1.06889e-09	1.38741
111748470	chr12:111748470:C:T	9.62952e-46	-1.55912	-1.03578e-09
111748729	chr12:111748729:G:A	8.64788e-46	-1.06889e-09	-1.66664
111749336	chr12:111749336:G:A	1.82339e-45	-1.06889e-09	-0.920666
111750036	chr12:111750036:A:G	2.72405e-45	-2.16837	1.64913
111751197	chr12:111751197:G:A	5.80509e-46	-2.06521	-1.03578e-09
111751246	chr12:111751246:G:C	7.80297e-46	-1.06889e-09	-1.76945
111752096	chr12:111752096:A:G	2.15006e-44	-1.06889e-09	1.54672
111752326	chr12:111752326:G:A	1.53026e-44	-1.06889e-09	1.20666
111752696	chr12:111752696:G:T	7.23948e-46	-1.06889e-09	-1.8444
111753349	chr12:111753349:C:T	1.62459e-45	-1.06889e-09	-1.03611
111753613	chr12:111753613:A:G	1.80651e-44	-1.06889e-09	1.37262
111753837	chr12:111753837:G:A	7.7466e-46	-1.06889e-09	-1.7767
111753865	chr12:111753865:C:T	1.84779e-44	-1.06889e-09	1.39521
111754430	chr12:111754430:C:T	4.1182e-43	-1.06889e-09	4.49922
111755196	chr12:111755196:G:A	4.11303e-44	-1.06889e-09	2.19538
111755329	chr12:111755329:C:G	2.1195e-44	-1.06889e-09	1.5324
111755390	chr12:111755390:A:C	1.62743e-44	-1.06889e-09	1.26822
111755479	chr12:111755479:A:G	1.67187e-44	-1.06889e-09	1.29516
111755482	chr12:111755482:GC:G	1.65023e-44	-1.06889e-09	1.28214
111756433	chr12:111756433:G:A	2.47468e-44	-1.06889e-09	1.68733
111756554	chr12:111756554:G:A	1.98358e-44	-1.06889e-09	1.46612
111756617	chr12:111756617:T:G	2.77687e-44	-1.06889e-09	1.80254
111757172	chr12:111757172:T:C	2.81763e-42	-2.23674	8.65902
111757471	chr12:111757471:C:T	1.66961e-44	-1.06889e-09	1.29381
111758810	chr12:111758810:G:A	1.6191e-44	-1.06889e-09	1.26309
111759061	chr12:111759061:T:C	2.05589e-44	-1.06889e-09	1.50193
111759254	chr12:111759254:T:C	2.17246e-44	-1.06889e-09	1.55708
111759356	chr12:111759356:C:T	2.40922e-44	-1.06889e-09	1.66052
111759793	chr12:111759793:G:A	8.27366e-29	35.3708	2.06224
111759911	chr12:111759911:G:A	1.62097e-44	-1.06889e-09	1.26424
111759968	chr12:111759968:A:G	8.11506e-43	5.17753	-1.03578e-09
111759976	chr12:111759976:C:T	1.61525e-44	-1.06889e-09	1.26071
111760033	chr12:111760033:A:C	2.46908e-42	-2.19492	8.48516
111760116	chr12:111760116:T:C	2.23582e-44	-1.06889e-09	1.58583
111760474	chr12:111760474:C:T	1.61991e-44	-1.06889e-09	1.26359
111761305	chr12:111761305:GTGTGTGTGTGTGTGTA:G	1.46962e-44	-1.06889e-09	1.16623
111761557	chr12:111761557:A:G	1.55782e-44	-1.06889e-09	1.22451
111762346	chr12:111762346:T:C	2.40164e-12	77.1438	-1.80369
111762833	chr12:111762833:T:C	1.65635e-44	-1.06889e-09	1.28584
111763028	chr12:111763028:A:C	1.55463e-44	-1.06889e-09	1.22246
111764017	chr12:111764017:CAT:C	2.28389e-44	-1.06889e-09	1.6071
111764234	chr12:111764234:A:G	8.41906e-46	-1.06889e-09	-1.69345
111764364	chr12:111764364:AG:A	1.59684e-44	-1.06889e-09	1.24924
111764689	chr12:111764689:G:A	7.88505e-46	-1.06889e-09	-1.75898
111765104	chr12:111765104:C:A	7.97327e-46	-1.06889e-09	-1.74786
111765695	chr12:111765695:G:A	9.76866e-46	-1.06889e-09	-1.54477
111765998	chr12:111765998:G:A	1.88369e-44	-1.06889e-09	1.41445
111766445	chr12:111766445:C:T	1.62364e-44	-1.06889e-09	1.26589
111766623	chr12:111766623:A:G	8.26541e-40	-1.06889e-09	12.1036
111767420	chr12:111767420:C:A	8.56301e-46	-1.06889e-09	-1.6765
111767658	chr12:111767658:C:A	7.18169e-46	-1.06889e-09	-1.85242
111767740	chr12:111767740:C:G	2.42901e-45	-1.06889e-09	-0.633881
111767837	chr12:111767837:G:A	1.54802e-44	-1.06889e-09	1.2182
111767843	chr12:111767843:A:G	7.74916e-42	7.43398	-1.03578e-09
111768846	chr12:111768846:C:T	1.70383e-44	-1.06889e-09	1.3141
111768881	chr12:111768881:G:A	1.8156e-46	-2.40142	-0.826119
111769091	chr12:111769091:A:G	3.41256e-45	-1.06889e-09	-0.293901
111769456	chr12:111769456:A:G	1.49038e-44	-1.06889e-09	1.18025
111769496	chr12:111769496:T:A	1.13381e-46	-2.39357	-1.30479
111769498	chr12:111769498:T:C	1.27901e-44	-1.06889e-09	1.02731
111769695	chr12:111769695:G:C	1.5187e-44	-1.06889e-09	1.19907
111770722	chr12:111770722:C:G	1.50453e-44	-1.06889e-09	1.1897
111770723	chr12:111770723:T:C	1.49701e-44	-1.06889e-09	1.18469
111771034	chr12:111771034:C:G	1.02841e-46	-2.43894	-1.35699
111771193	chr12:111771193:C:T	7.07371e-46	-1.06889e-09	-1.86757
111771537	chr12:111771537:C:T	7.06596e-46	-1.06889e-09	-1.86866
111771895	chr12:111771895:TCGAGACCAGC:T	3.37619e-46	-2.6072	-1.03578e-09
111772730	chr12:111772730:A:G	1.4599e-44	-1.06889e-09	1.15959
111773209	chr12:111773209:C:T	4.94134e-46	-2.22631	-1.03578e-09
111773404	chr12:111773404:C:T	1.42699e-44	-1.06889e-09	1.13679
111774005	chr12:111774005:C:T	1.57906e-44	-1.06889e-09	1.23805
111774029	chr12:111774029:T:C	7.50019e-46	-1.97322	0.164199
111774069	chr12:111774069:C:T	1.11421e-45	-1.06889e-09	-1.41322
111775247	chr12:111775247:A:G	1.80819e-44	-1.06889e-09	1.37355
111775519	chr12:111775519:T:C	2.66475e-44	-1.06889e-09	1.76133
111775557	chr12:111775557:G:A	7.80061e-46	-1.06889e-09	-1.76975
111776496	chr12:111776496:C:G	2.13229e-44	-1.06889e-09	1.53842
111776655	chr12:111776655:G:T	1.14379e-46	-2.39424	-1.29536
111776771	chr12:111776771:A:G	8.1139e-46	-1.06889e-09	-1.73037
111776888	chr12:111776888:T:C	9.60979e-46	-1.06889e-09	-1.56117
111777573	chr12:111777573:T:C	2.15535e-44	-1.06889e-09	1.54917
111777974	chr12:111777974:A:G	1.92738e-44	-1.06889e-09	1.43738
111779334	chr12:111779334:C:T	1.05254e-46	-2.60796	-1.16478
111779404	chr12:111779404:G:A	1.643e-46	-2.46949	-0.857934
111779772	chr12:111779772:G:A	1.71931e-44	-1.06889e-09	1.32314
111779899	chr12:111779899:T:G	1.04769e-45	-1.06889e-09	-1.47478
111780773	chr12:111780773:T:G	2.13681e-44	-1.06889e-09	1.54053
111780837	chr12:111780837:C:T	1.37929e-45	-1.06889e-09	-1.1998
111781602	chr12:111781602:A:G	7.10989e-46	-1.06889e-09	-1.86246
111782373	chr12:111782373:G:A	1.48836e-43	-1.06889e-09	3.48148
111782610	chr12:111782610:C:T	3.2275e-46	-2.65224	-1.03578e-09
111782896	chr12:111782896:A:AAAAAAAAG	1.63522e-44	-1.06889e-09	1.273
111782919	chr12:111782919:A:G	1.5886e-44	-1.06889e-09	1.24407
111783549	chr12:111783549:G:A	1.13198e-46	-2.41613	-1.28386
111783734	chr12:111783734:C:T	2.0273e-44	-1.06889e-09	1.48792
111783799	chr12:111783799:C:T	1.17929e-45	-1.06889e-09	-1.35645
111785136	chr12:111785136:G:GC	2.64406e-44	-1.06889e-09	1.75353
111786142	chr12:111786142:G:C	2.84964e-44	-1.06889e-09	1.82841
111786292	chr12:111786292:A:G	1.92701e-44	-1.06889e-09	1.43719
111787500	chr12:111787500:C:G	9.70623e-46	-1.06889e-09	-1.55118
111787932	chr12:111787932:A:G	2.68706e-44	-1.06889e-09	1.76967
111788082	chr12:111788082:G:A	2.67791e-45	-0.536329	-1.03578e-09
111788123	chr12:111788123:C:T	4.41695e-45	-1.06889e-09	-0.0359163
111788330	chr12:111788330:G:A	4.30702e-44	-1.06889e-09	2.24147
111788440	chr12:111788440:G:A	2.64806e-44	-1.06889e-09	1.75505
111788629	chr12:111788629:G:A	7.04067e-46	-1.06889e-09	-1.87225
111789386	chr12:111789386:G:T	1.72152e-44	-1.06889e-09	1.32443
111789523	chr12:111789523:A:G	2.82578e-44	-1.06889e-09	1.82001
111789993	chr12:111789993:A:G	1.93001e-44	-1.06889e-09	1.43874
111790217	chr12:111790217:A:T	1.69967e-44	-1.06889e-09	1.31165
111790910	chr12:111790910:T:C	1.66413e-46	-2.45008	-0.864574
111791045	chr12:111791045:T:C	1.02037e-46	-2.43827	-1.36551
111791277	chr12:111791277:C:T	1.96698e-44	-1.06889e-09	1.45772
111791735	chr12:111791735:T:A	1.61898e-44	-1.06889e-09	1.26302
111792232	chr12:111792232:G:A	1.56221e-46	-2.49197	-0.885879
111793177	chr12:111793177:T:G	7.15147e-46	-1.06889e-09	-1.85663
111793202	chr12:111793202:T:TTTTA	9.40326e-46	-1.06889e-09	-1.58289
111794432	chr12:111794432:C:T	5.14063e-45	-1.06889e-09	0.11581
111794552	chr12:111794552:G:C	1.20264e-45	-1.06889e-09	-1.33685
111795214	chr12:111795214:T:C	1.03714e-45	-1.68894	0.204041
111795677	chr12:111795677:C:T	1.59665e-44	-1.06889e-09	1.24913
111795691	chr12:111795691:G:A	1.54801e-46	-2.45013	-0.936856
111796191	chr12:111796191:G:A	3.18796e-42	3.75302	2.79275
111796345	chr12:111796345:A:T	2.14708e-44	-1.06889e-09	1.54533
111796564	chr12:111796564:T:C	1.51094e-29	33.7264	2.00632
111796582	chr12:111796582:A:G	1.01379e-45	-1.06889e-09	-1.50767
111796631	chr12:111796631:G:A	1.86184e-44	-1.06889e-09	1.40278
111796904	chr12:111796904:C:A	4.31465e-44	-1.06889e-09	2.24324
111796986	chr12:111796986:C:T	8.02745e-44	-1.06889e-09	2.86409
111797979	chr12:111797979:C:A	1.13722e-46	-2.48288	-1.21249
111798592	chr12:111798592:TG:T	1.89984e-44	-1.06889e-09	1.42299
111798805	chr12:111798805:G:A	7.04193e-46	-1.06889e-09	-1.87207
111799331	chr12:111799331:A:G	2.37792e-44	-1.06889e-09	1.64745
111799705	chr12:111799705:C:T	2.09451e-44	-1.06889e-09	1.52054
111799814	chr12:111799814:C:T	7.03799e-46	-1.06889e-09	-1.87263
111800244	chr12:111800244:T:C	2.05148e-44	-1.06889e-09	1.49978
111800580	chr12:111800580:A:G	1.32733e-44	-1.06889e-09	1.06439
111800927	chr12:111800927:G:A	3.02084e-44	-1.06889e-09	1.88676
111801289	chr12:111801289:G:A	2.18984e-45	-1.06889e-09	-0.737535
111801337	chr12:111801337:A:C	3.44155e-45	-1.06889e-09	-0.285442
111802068	chr12:111802068:T:C	9.71007e-40	-1.06889e-09	12.2647
111802619	chr12:111802619:A:G	6.65419e-46	-0.216308	-1.7124
111802697	chr12:111802697:A:G	3.14181e-46	-2.67915	-1.03578e-09
111802753	chr12:111802753:A:G	1.98318e-43	-1.06889e-09	3.7685
111802858	chr12:111802858:C:T	7.09077e-46	-1.06889e-09	-1.86516
111803415	chr12:111803415:T:C	1.52605e-44	-1.06889e-09	1.2039
111803585	chr12:111803585:T:A	4.83553e-47	-2.67792	-1.87263
111803668	chr12:111803668:G:A	4.85306e-47	-2.674	-1.87293
111803748	chr12:111803748:T:A	1.25067e-45	-1.06889e-09	-1.29768
111803793	chr12:111803793:G:C	2.00059e-45	-1.06889e-09	-0.827923
111804401	chr12:111804401:G:A	2.27484e-45	-1.06889e-09	-0.699455
111804668	chr12:111804668:A:G	1.751e-44	-1.06889e-09	1.34141
111804876	chr12:111804876:C:T	7.03633e-46	-1.06889e-09	-1.87286
111804932	chr12:111804932:A:G	2.25022e-45	-0.710335	-1.03578e-09
111805751	chr12:111805751:G:A	2.08662e-45	-1.06889e-09	-0.785818
111805983	chr12:111805983:A:G	1.9652e-45	-1.06889e-09	-0.845769
111806249	chr12:111806249:G:A	1.79432e-46	-1.41776	-1.82156
111806336	chr12:111806336:AAAAC:A	1.13527e-46	-1.82732	-1.86976
111806502	chr12:111806502:C:T	2.68081e-45	-1.06889e-09	-0.535245
111806609	chr12:111806609:C:T	4.86404e-47	-2.67736	-1.8673
111807284	chr12:111807284:G:A	4.90297e-47	-2.67833	-1.85836
111807366	chr12:111807366:A:C	6.58888e-42	-2.35184	9.62361
111808397	chr12:111808397:A:G	2.32514e-45	-1.06889e-09	-0.677584
111808479	chr12:111808479:T:C	3.13223e-45	-1.06889e-09	-0.379619
111809728	chr12:111809728:T:C	1.36081e-44	-1.06889e-09	1.0893
111810388	chr12:111810388:C:T	7.71624e-46	-1.06889e-09	-1.78062
111810408	chr12:111810408:TTC:T	1.13531e-46	-1.82635	-1.87069
111812022	chr12:111812022:G:A	2.13339e-43	3.84152	-1.03578e-09
111812354	chr12:111812354:G:A	1.9759e-46	-1.26996	-1.87297
111812396	chr12:111812396:G:A	4.85825e-47	-2.67552	-1.87033
111812545	chr12:111812545:T:C	3.18539e-46	-2.67913	0.0137523
111812631	chr12:111812631:T:C	2.30193e-45	-1.06889e-09	-0.687619
111812850	chr12:111812850:C:G	7.0361e-46	-1.06889e-09	-1.8729
111813558	chr12:111813558:C:T	2.8493e-45	1.3927	-1.86699
111814248	chr12:111814248:A:G	1.03532e-45	-1.48665	-1.03578e-09
111814329	chr12:111814329:AGAGT:A	4.2369e-45	-1.06889e-09	-0.0775343
111814526	chr12:111814526:C:T	7.38585e-46	-1.06889e-09	-1.82438
111814762	chr12:111814762:T:C	5.11756e-43	-1.06889e-09	4.71648
111814806	chr12:111814806:C:A	1.29683e-45	-1.06889e-09	-1.26144
111814845	chr12:111814845:A:G	1.85893e-45	-1.06889e-09	-0.901363
111816515	chr12:111816515:T:C	8.37695e-45	-1.06889e-09	0.604119
111817371	chr12:111817371:C:A	1.28392e-42	5.63631	-1.03578e-09
111817456	chr12:111817456:A:G	1.488e-45	-1.06889e-09	-1.12393
111818108	chr12:111818108:C:T	1.76673e-45	-1.06889e-09	-0.952237
111818188	chr12:111818188:G:C	7.03646e-46	-1.06889e-09	-1.87284
111818238	chr12:111818238:C:T	1.35469e-45	-1.06889e-09	-1.21779
111818632	chr12:111818632:C:G	4.99713e-45	-1.06889e-09	0.0874995
111820500	chr12:111820500:G:A	1.90957e-45	-1.06889e-09	-0.874489
111820641	chr12:111820641:G:A	1.23763e-45	-1.06889e-09	-1.30817
111820760	chr12:111820760:T:C	2.08128e-41	1.25012	7.17183
111820918	chr12:111820918:A:G	3.26527e-46	-2.64061	-1.03578e-09
111821050	chr12:111821050:G:A	4.82954e-47	-2.67912	-1.87267
111821129	chr12:111821129:C:A	7.43012e-46	-1.06889e-09	-1.81841
111821818	chr12:111821818:A:G	7.43012e-46	-1.06889e-09	-1.81841
111822033	chr12:111822033:A:G	4.41171e-42	8.43282	-1.56217
111822209	chr12:111822209:T:A	1.88882e-45	-1.06889e-09	-0.885411
111822261	chr12:111822261:T:C	2.51768e-39	-1.06889e-09	13.2175
111822584	chr12:111822584:G:A	1.86844e-45	-1.06889e-09	-0.896263
111822916	chr12:111822916:T:C	1.91888e-45	-1.06889e-09	-0.869621
111823756	chr12:111823756:T:C	2.57929e-45	-1.06889e-09	-0.573852
111823834	chr12:111823834:G:A	1.55762e-45	-1.06889e-09	-1.0782
111823877	chr12:111823877:G:A	8.60885e-45	-1.06889e-09	0.631426
111823894	chr12:111823894:T:C	3.59896e-44	-1.06889e-09	2.06187
111824048	chr12:111824048:G:A	1.74119e-45	-1.06889e-09	-0.966797
111824304	chr12:111824304:A:G	2.1767e-45	-1.06889e-09	-0.743553
111824426	chr12:111824426:A:G	2.44582e-45	-1.06889e-09	-0.626985
111825104	chr12:111825104:C:T	6.5903e-44	-1.06889e-09	2.66682
111825505	chr12:111825505:T:A	3.45155e-46	-2.58513	-1.03578e-09
111825598	chr12:111825598:G:A	1.2965e-46	-1.69163	-1.87265
111826069	chr12:111826069:T:C	1.31887e-46	-1.67508	-1.8721
111826096	chr12:111826096:G:A	7.18275e-46	-1.06889e-09	-1.85227
111826354	chr12:111826354:C:T	1.34375e-46	-1.65578	-1.87271
111826823	chr12:111826823:C:T	1.15818e-44	-1.06889e-09	0.928067
111826844	chr12:111826844:G:A	1.28024e-46	-1.70432	-1.87258
111826996	chr12:111826996:G:A	7.17926e-46	-1.06889e-09	-1.85275
111827279	chr12:111827279:C:T	1.34394e-46	-1.65578	-1.87257
111828372	chr12:111828372:T:C	2.21247e-41	1.40957	7.07351
111828439	chr12:111828439:C:T	4.78773e-46	-2.25789	-1.03578e-09
111828820	chr12:111828820:G:C	1.28125e-46	-1.70329	-1.87283
111829376	chr12:111829376:G:T	1.87594e-45	-1.06889e-09	-0.892257
111829402	chr12:111829402:C:T	7.2206e-46	-1.06889e-09	-1.84701
111830047	chr12:111830047:G:A	2.39197e-46	-1.16065	-1.79118
111830350	chr12:111830350:G:C	4.93808e-47	-2.67901	-1.85055
111830495	chr12:111830495:A:G	1.24571e-46	-1.73128	-1.87296
111830579	chr12:111830579:T:C	1.26283e-46	-1.71774	-1.87286
111830642	chr12:111830642:C:T	1.15566e-46	-1.80649	-1.87279
111830770	chr12:111830770:A:G	1.92905e-44	-1.06889e-09	1.43825
111831171	chr12:111831171:T:C	8.07756e-45	-1.06889e-09	0.567725
111831307	chr12:111831307:G:C	9.33532e-45	-1.06889e-09	0.71244
111831375	chr12:111831375:G:T	3.50103e-45	-1.06889e-09	-0.268308
111831668	chr12:111831668:C:T	8.72834e-45	-1.06889e-09	0.645211
111832311	chr12:111832311:T:C	1.27237e-45	-1.06889e-09	-1.28048
111832850	chr12:111832850:A:G	1.8381e-45	-0.912633	-1.03578e-09
111833178	chr12:111833178:G:A	1.72932e-45	-0.973638	-1.03578e-09
111833301	chr12:111833301:A:C	1.40131e-46	-1.61377	-1.87277
111834163	chr12:111834163:C:T	1.77624e-44	-1.06889e-09	1.35572
111834475	chr12:111834475:G:A	8.99654e-46	-1.06889e-09	-1.62711
111834936	chr12:111834936:G:A	7.44207e-46	-1.06889e-09	-1.8168
111834972	chr12:111834972:C:T	1.28961e-46	-1.69758	-1.87203
111835177	chr12:111835177:C:T	1.31064e-46	-1.68242	-1.87101
111835255	chr12:111835255:T:C	1.09178e-45	-1.06889e-09	-1.43355
111835695	chr12:111835695:C:T	1.06519e-13	74.0828	-1.85826
111835696	chr12:111835696:G:A	1.26725e-46	-1.71454	-1.87256
111836040	chr12:111836040:G:A	7.49043e-46	-1.06889e-09	-1.81032
111836131	chr12:111836131:T:G	7.20512e-46	-1.06889e-09	-1.84916
111836937	chr12:111836937:C:T	1.25801e-46	-1.72203	-1.87239
111837458	chr12:111837458:AG:A	1.31272e-41	0.964422	6.99666
111837648	chr12:111837648:G:A	7.43151e-46	-1.06889e-09	-1.81822
111838316	chr12:111838316:T:C	7.54529e-46	-1.06889e-09	-1.80303
111839183	chr12:111839183:T:C	3.36168e-45	-1.06889e-09	-0.308924
111839280	chr12:111839280:C:T	3.21642e-42	6.55466	-1.03578e-09
111839602	chr12:111839602:T:C	1.08296e-45	-1.06889e-09	-1.44167
111839772	chr12:111839772:C:T	1.42805e-46	-1.59803	-1.8696
111839788	chr12:111839788:A:AT	7.44362e-46	-1.06889e-09	-1.81659
111841981	chr12:111841981:AGC:A	7.31254e-46	-1.06889e-09	-1.83436
111842071	chr12:111842071:G:T	1.02822e-45	-1.06889e-09	-1.49354
111842427	chr12:111842427:C:T	7.43012e-46	-1.06889e-09	-1.81841
111842496	chr12:111842496:C:T	7.41903e-46	-1.06889e-09	-1.8199
111843209	chr12:111843209:A:G	1.07438e-45	-1.06889e-09	-1.44962
111843580	chr12:111843580:G:A	1.3881e-46	-1.62481	-1.8712
111843689	chr12:111843689:T:C	1.32966e-46	-1.67087	-1.86816
111843698	chr12:111843698:A:G	7.48633e-46	-1.06889e-09	-1.81087
111844779	chr12:111844779:G:A	1.3348e-46	-1.66564	-1.86953
111845034	chr12:111845034:A:G	4.94639e-47	-2.67685	-1.85103
111845194	chr12:111845194:G:A	8.84892e-45	-1.06889e-09	0.658931
111845236	chr12:111845236:T:G	7.42883e-46	-1.06889e-09	-1.81858
111845246	chr12:111845246:C:G	7.43305e-46	-1.06889e-09	-1.81801
111845478	chr12:111845478:G:A	4.9688e-45	-1.06889e-09	0.0818129
111845563	chr12:111845563:G:GT	1.02841e-45	-1.06889e-09	-1.49335
111846110	chr12:111846110:T:G	4.35206e-42	-2.20547	9.06251
111846477	chr12:111846477:C:CA	1.41219e-46	-1.60584	-1.87297
111846576	chr12:111846576:G:A	1.29773e-46	-1.69122	-1.8721
111846618	chr12:111846618:C:T	4.41831e-45	-1.06889e-09	-0.0356069
111847312	chr12:111847312:T:C	2.90933e-46	-1.5775	-1.17852
111847319	chr12:111847319:G:T	9.34937e-46	-1.06889e-09	-1.58864
111847624	chr12:111847624:A:C	7.39975e-46	-1.06889e-09	-1.8225
111847738	chr12:111847738:T:C	6.30563e-42	-2.16573	9.39356
111847787	chr12:111847787:T:C	1.34105e-46	-1.65831	-1.87219
111847843	chr12:111847843:C:T	2.04487e-44	-1.06889e-09	1.49656
111848324	chr12:111848324:C:T	2.39157e-41	1.09668	7.46425
111848699	chr12:111848699:C:G	9.78852e-45	-1.06889e-09	0.759845
111848925	chr12:111848925:A:T	8.45055e-46	-1.06889e-09	-1.68972
111848992	chr12:111848992:G:C	1.33442e-46	-1.6628	-1.87265
111849298	chr12:111849298:T:C	1.50538e-45	-1.06889e-09	-1.11232
111849540	chr12:111849540:G:A	1.3541e-46	-1.64815	-1.87267
111850798	chr12:111850798:C:G	7.40155e-46	-1.06889e-09	-1.82226
111850966	chr12:111850966:G:A	9.2209e-46	-1.06889e-09	-1.60248
111851106	chr12:111851106:C:G	1.61029e-45	-1.06889e-09	-1.04495
111851379	chr12:111851379:G:T	9.55836e-46	-1.06889e-09	-1.56653
111852542	chr12:111852542:G:T	1.34109e-46	-1.65813	-1.87233
111852639	chr12:111852639:G:A	2.38613e-46	-1.17408	-1.7802
111852847	chr12:111852847:G:C	1.31741e-46	-1.67548	-1.87281
111853361	chr12:111853361:A:G	1.15816e-44	-1.06889e-09	0.92805
111853438	chr12:111853438:A:C	1.36555e-46	-1.63975	-1.87265
111853612	chr12:111853612:G:T	1.34248e-46	-1.65739	-1.87204
111854009	chr12:111854009:C:G	9.26229e-46	-1.06889e-09	-1.598
111854040	chr12:111854040:T:C	1.30061e-46	-1.68821	-1.87291
111854155	chr12:111854155:A:G	7.59473e-46	-1.06889e-09	-1.7965
111854343	chr12:111854343:C:G	1.27749e-46	-1.70801	-1.87104
111854666	chr12:111854666:G:A	1.34432e-46	-1.65547	-1.87259
111855062	chr12:111855062:A:G	9.25582e-46	-1.06889e-09	-1.5987
111855158	chr12:111855158:G:C	1.14607e-45	-1.06889e-09	-1.38503
111855812	chr12:111855812:T:C	1.25642e-46	-1.73046	-1.86522
111855820	chr12:111855820:C:T	7.48812e-46	-1.06889e-09	-1.81063
111856106	chr12:111856106:T:C	2.77622e-46	-1.61449	-1.18836
111856132	chr12:111856132:G:A	1.93847e-44	-1.06889e-09	1.44312
111856494	chr12:111856494:C:T	5.69714e-40	11.7315	-1.03578e-09
111856569	chr12:111856569:T:G	1.05678e-46	-1.89824	-1.87048
111856811	chr12:111856811:A:G	1.95455e-44	-1.06889e-09	1.45138
111856938	chr12:111856938:A:T	7.36772e-25	46.0437	0.48373
111857189	chr12:111857189:G:A	4.89383e-43	-1.06889e-09	4.67178
111857378	chr12:111857378:A:T	4.85157e-47	-2.67807	-1.86917
111858647	chr12:111858647:A:G	4.90855e-46	-0.449573	-1.7834
111858815	chr12:111858815:A:T	1.20206e-45	-1.06889e-09	-1.33733
111859237	chr12:111859237:T:C	7.17099e-46	-1.06889e-09	-1.85391
111859338	chr12:111859338:GCA:G	7.09087e-46	-1.06889e-09	-1.86514
111859592	chr12:111859592:C:T	5.13229e-47	-2.67759	-1.8134
111859764	chr12:111859764:G:C	1.28932e-46	-1.69697	-1.87286
111859944	chr12:111859944:C:T	7.61058e-46	-1.06889e-09	-1.79441
111860453	chr12:111860453:A:G	4.89503e-47	-2.67916	-1.85915
111861474	chr12:111861474:G:A	4.50684e-46	-2.31835	-1.03578e-09
111861751	chr12:111861751:T:C	8.58295e-45	-1.06889e-09	0.628413
111862073	chr12:111862073:A:AG	8.48001e-46	-1.06889e-09	-1.68624
111862076	chr12:111862076:C:G	8.69916e-46	-1.06889e-09	-1.66072
111862077	chr12:111862077:C:CAT	8.53794e-46	-1.06889e-09	-1.67943
111862081	chr12:111862081:CTACCTTCTCCTTTGT:C	8.56038e-46	-1.06889e-09	-1.67681
111862098	chr12:111862098:ATTAAAATATGTGAGAAAAT:A	9.1526e-46	-1.06889e-09	-1.60991
111862976	chr12:111862976:T:C	1.3078e-46	-1.68272	-1.87289
111863956	chr12:111863956:G:C	1.13163e-45	-1.06889e-09	-1.39771
111865677	chr12:111865677:G:A	1.26665e-46	-1.71461	-1.87297
111865842	chr12:111865842:A:G	7.47707e-46	-1.06889e-09	-1.81211
111865845	chr12:111865845:A:G	7.28808e-46	-1.06889e-09	-1.83771
111866549	chr12:111866549:G:A	7.56286e-46	-1.06889e-09	-1.8007
111866670	chr12:111866670:C:T	1.18863e-45	-1.06889e-09	-1.34856
111866682	chr12:111866682:T:G	1.74949e-45	-1.06889e-09	-0.962043
111867772	chr12:111867772:C:T	1.00424e-44	-1.06889e-09	0.785451
111869525	chr12:111869525:T:G	5.48704e-45	-1.06889e-09	0.181024
111870403	chr12:111870403:A:C	9.73166e-46	-1.06889e-09	-1.54857
111870768	chr12:111870768:C:T	4.75753e-45	-1.06889e-09	0.0383629
111871221	chr12:111871221:C:T	8.81115e-39	14.4702	-1.03578e-09
111873504	chr12:111873504:C:T	5.71378e-44	2.5241	-1.03578e-09
111873942	chr12:111873942:T:TAA	1.32653e-46	-1.66851	-1.87287
111874347	chr12:111874347:A:C	1.2593e-45	-1.06889e-09	-1.29081
111874877	chr12:111874877:C:T	7.45816e-46	-1.06889e-09	-1.81464
111875884	chr12:111875884:A:C	1.31338e-46	-1.6785	-1.87285
111875991	chr12:111875991:A:G	1.317e-46	-1.67565	-1.87294
111876253	chr12:111876253:A:G	7.88899e-46	-1.06889e-09	-1.75848
111876531	chr12:111876531:G:C	7.48367e-46	-1.06889e-09	-1.81123
111877298	chr12:111877298:T:C	1.36532e-46	-1.64003	-1.87254
111877368	chr12:111877368:T:C	1.3752e-46	-1.63251	-1.87284
111877420	chr12:111877420:C:T	7.19698e-46	-1.06889e-09	-1.85029
111877893	chr12:111877893:C:T	7.47281e-46	-1.06889e-09	-1.81268
111878012	chr12:111878012:T:C	7.57277e-46	-1.06889e-09	-1.79939
111878534	chr12:111878534:C:T	8.74939e-46	-1.06889e-09	-1.65497
111878970	chr12:111878970:T:G	1.32087e-46	-1.6727	-1.87296
111880614	chr12:111880614:A:G	1.38021e-45	-1.06889e-09	-1.19913
111880689	chr12:111880689:T:G	4.84322e-47	-2.67844	-1.87051
111880930	chr12:111880930:C:T	1.23157e-46	-1.7441	-1.87155
111881216	chr12:111881216:G:A	7.12416e-46	-1.06889e-09	-1.86046
111881217	chr12:111881217:G:A	1.01483e-44	-1.06889e-09	0.795941
111882383	chr12:111882383:AAAG:A	1.31191e-46	-1.68019	-1.87228
111883143	chr12:111883143:C:T	1.41032e-46	-1.60927	-1.87086
111883351	chr12:111883351:G:C	1.41285e-43	3.3186	0.110817
111883518	chr12:111883518:A:G	5.1808e-47	-2.67916	-1.80242
111883867	chr12:111883867:G:A	4.04588e-46	-2.42625	-1.03578e-09
111884111	chr12:111884111:A:G	9.25686e-46	-1.06889e-09	-1.59859
111884144	chr12:111884144:A:G	7.55017e-46	-1.06889e-09	-1.80238
111884490	chr12:111884490:C:T	8.69141e-45	-1.06889e-09	0.64097
111884655	chr12:111884655:C:T	7.12221e-46	-1.06889e-09	-1.86073
111884680	chr12:111884680:C:A	2.51578e-41	1.17528	7.43628
111884973	chr12:111884973:T:C	1.50261e-46	-1.54457	-1.87218
111884974	chr12:111884974:G:A	3.68075e-46	-0.742019	-1.77881
111885761	chr12:111885761:T:C	7.10205e-46	-1.06889e-09	-1.86357
111885778	chr12:111885778:A:G	1.45297e-46	-1.57739	-1.87295
111886290	chr12:111886290:G:A	9.60099e-46	-1.06889e-09	-1.56208
111886528	chr12:111886528:C:T	9.66324e-46	-1.06889e-09	-1.55562
111887042	chr12:111887042:T:C	1.80683e-46	-1.36042	-1.87195
111887279	chr12:111887279:G:T	7.03656e-46	-1.06889e-09	-1.87283
111887668	chr12:111887668:C:CTG	3.18851e-46	-1.52939	-1.135
111887862	chr12:111887862:CCTT:C	7.39918e-46	-1.06889e-09	-1.82258
111888319	chr12:111888319:T:C	1.41355e-46	-1.60514	-1.87271
111888334	chr12:111888334:A:G	1.41247e-46	-1.6059	-1.87271
111888341	chr12:111888341:T:C	1.79868e-39	-1.06889e-09	12.8812
111889253	chr12:111889253:T:G	4.73808e-46	-1.54809	-0.720232
111889338	chr12:111889338:G:A	1.36951e-46	-1.63883	-1.87067
111889579	chr12:111889579:G:A	8.69141e-45	-1.06889e-09	0.64097
111889737	chr12:111889737:TTTGG:T	7.19924e-46	-1.06889e-09	-1.84997
111889749	chr12:111889749:G:T	9.26237e-46	-1.06889e-09	-1.59799
111890347	chr12:111890347:T:A	1.39847e-42	5.72177	-1.03578e-09
111890426	chr12:111890426:C:A	1.61087e-45	-1.06889e-09	-1.04459
111890783	chr12:111890783:A:G	1.34521e-46	-1.65454	-1.87286
111891064	chr12:111891064:T:C	1.49014e-45	-1.06889e-09	-1.1225
111891133	chr12:111891133:GC:G	7.12452e-46	-1.06889e-09	-1.86041
111891224	chr12:111891224:A:G	2.29713e-46	-1.13232	-1.85997
111891610	chr12:111891610:G:A	7.29253e-46	-1.06889e-09	-1.8371
111892842	chr12:111892842:G:A	9.30001e-46	-1.06889e-09	-1.59393
111893513	chr12:111893513:G:A	3.18661e-46	-0.994973	-1.67002
111894614	chr12:111894614:C:G	2.57369e-43	-1.06889e-09	4.02915
111895192	chr12:111895192:G:A	2.26622e-39	13.1123	-1.03578e-09
111895427	chr12:111895427:A:G	4.73894e-46	-2.26814	-1.03578e-09
111895856	chr12:111895856:C:A	1.08665e-45	-1.06889e-09	-1.43826
111896113	chr12:111896113:A:G	4.9799e-45	-1.06889e-09	0.0840443
111896903	chr12:111896903:G:A	8.94952e-46	-1.06889e-09	-1.63235
111897119	chr12:111897119:A:G	3.24829e-46	-1.5202	-1.12562
111897413	chr12:111897413:A:T	1.39854e-46	-1.61573	-1.87279
111897735	chr12:111897735:G:A	1.45008e-46	-1.58347	-1.86887
111898237	chr12:111898237:C:T	9.50331e-46	-1.06889e-09	-1.57231
111899558	chr12:111899558:C:T	1.45181e-46	-1.57912	-1.87202
111900070	chr12:111900070:C:T	7.45584e-46	-1.06889e-09	-1.81495
111900199	chr12:111900199:T:C	2.23371e-45	-1.06889e-09	-0.7177
111900400	chr12:111900400:C:T	6.05394e-45	-1.06889e-09	0.279344
111900401	chr12:111900401:G:A	2.40368e-45	-1.06889e-09	-0.644366
111900451	chr12:111900451:CAAAA:C	4.89174e-40	11.5791	-1.03578e-09
111900735	chr12:111900735:T:C	1.89961e-39	-1.06889e-09	12.9358
111901181	chr12:111901181:C:CACTT	5.09838e-47	-2.67875	-1.81886
111901290	chr12:111901290:AAT:A	2.0719e-43	-1.06889e-09	3.81227
111901647	chr12:111901647:A:C	7.06814e-46	-1.06889e-09	-1.86835
111901804	chr12:111901804:T:C	7.3231e-46	-1.06889e-09	-1.83292
111902039	chr12:111902039:A:G	1.343e-46	-1.65619	-1.87285
111902116	chr12:111902116:C:CAGTT	1.06287e-45	-1.06889e-09	-1.46039
111902470	chr12:111902470:G:A	4.46619e-46	-2.32741	-1.03578e-09
111902537	chr12:111902537:T:C	3.05664e-46	-0.968258	-1.73837
111902685	chr12:111902685:T:C	2.24643e-44	1.59056	-1.03578e-09
111902876	chr12:111902876:GCATCTAC:G	1.91843e-45	1.0021	-1.87196
111902930	chr12:111902930:A:G	1.28087e-46	-1.70344	-1.87297
111903123	chr12:111903123:T:C	9.23431e-46	-1.06889e-09	-1.60102
111903809	chr12:111903809:T:C	3.68645e-46	-2.51929	-1.03578e-09
111904005	chr12:111904005:T:C	5.57772e-46	-2.10517	-1.03578e-09
111904606	chr12:111904606:A:G	1.36873e-46	-1.63755	-1.87251
111905147	chr12:111905147:G:A	1.34665e-46	-2.64705	-0.879277
111906276	chr12:111906276:T:G	7.03603e-46	-1.06889e-09	-1.87291
111906315	chr12:111906315:T:C	1.34882e-46	-1.65248	-1.87224
111906952	chr12:111906952:T:C	1.8557e-45	-1.06889e-09	-0.903103
111907252	chr12:111907252:T:C	1.30124e-46	-1.68786	-1.87278
111907678	chr12:111907678:T:C	2.07488e-44	-1.06889e-09	1.51112
111907830	chr12:111907830:A:G	1.31824e-46	-1.67565	-1.872
111907878	chr12:111907878:TAAC:T	7.35637e-46	-1.06889e-09	-1.82838
111908857	chr12:111908857:C:T	1.32879e-46	-1.6668	-1.87288
111909924	chr12:111909924:T:C	1.3239e-46	-1.67059	-1.87278
111909950	chr12:111909950:C:T	1.31215e-46	-1.67951	-1.87278
111910100	chr12:111910100:G:A	1.335e-46	-1.66206	-1.87296
111910852	chr12:111910852:A:G	7.73224e-45	-1.06889e-09	0.524033
111911697	chr12:111911697:C:T	2.05502e-44	-1.06889e-09	1.5015
111911865	chr12:111911865:T:C	7.4784e-46	-1.06889e-09	-1.81193
111911957	chr12:111911957:T:C	1.6016e-44	1.25222	-1.03578e-09
111912599	chr12:111912599:G:T	1.14323e-45	-1.06889e-09	-1.38751
111912600	chr12:111912600:T:A	1.1309e-45	-1.06889e-09	-1.39835
111912773	chr12:111912773:T:A	7.32844e-46	-1.06889e-09	-1.83219
111912940	chr12:111912940:T:C	8.20884e-46	-1.71874	-1.03578e-09
111913427	chr12:111913427:C:T	7.04136e-45	-1.06889e-09	0.430436
111914712	chr12:111914712:C:T	1.04612e-45	-1.06889e-09	-1.47628
111915189	chr12:111915189:T:G	4.83228e-47	-2.67916	-1.87206
111915447	chr12:111915447:T:C	5.10057e-47	-2.67404	-1.82314
111916271	chr12:111916271:T:C	1.81603e-45	-1.06889e-09	-0.92471
111916470	chr12:111916470:A:T	7.58665e-46	-1.79756	-1.03578e-09
111916496	chr12:111916496:C:A	1.56175e-45	-1.06889e-09	-1.07556
111917668	chr12:111917668:A:G	7.30478e-46	-1.06889e-09	-1.83542
111917697	chr12:111917697:G:A	7.01757e-45	-1.06889e-09	0.427051
111918095	chr12:111918095:T:C	1.40187e-46	-1.61437	-1.87177
111918145	chr12:111918145:G:T	1.45506e-45	-1.76032	0.614007
111918677	chr12:111918677:C:T	7.74583e-45	-1.06889e-09	0.525789
111918931	chr12:111918931:G:A	1.43847e-46	-1.58808	-1.87229
111919281	chr12:111919281:C:T	2.40353e-45	-0.644428	-1.03578e-09
111920180	chr12:111920180:C:T	1.75443e-42	5.94854	-1.03578e-09
111921223	chr12:111921223:C:T	2.04168e-44	-1.06889e-09	1.49499
111922364	chr12:111922364:G:A	1.35628e-46	-1.64668	-1.87252
111922428	chr12:111922428:AT:A	9.538e-46	-1.06889e-09	-1.56867
111923049	chr12:111923049:G:T	7.35733e-46	-1.06889e-09	-1.82825
111924105	chr12:111924105:T:C	1.44757e-46	-1.58166	-1.8724
111924156	chr12:111924156:G:T	4.31118e-45	-1.06889e-09	-0.0601538
111925463	chr12:111925463:C:A	1.38136e-46	-1.62839	-1.87249
111926212	chr12:111926212:T:C	1.35056e-43	-1.06889e-09	3.38432
111926224	chr12:111926224:T:A	1.32257e-46	-1.67215	-1.87223
111926588	chr12:111926588:CCTT:C	1.20364e-45	-1.06889e-09	-1.33601
111926708	chr12:111926708:A:C	3.07501e-46	-0.914925	-1.78572
111927301	chr12:111927301:C:T	1.84368e-45	-1.06889e-09	-0.909601
111927557	chr12:111927557:TAA:T	1.38369e-46	-1.62626	-1.87293
111927560	chr12:111927560:TATAATGTG:T	1.37699e-46	-1.6311	-1.87295
111927687	chr12:111927687:G:A	3.26511e-46	-0.87635	-1.76431
111927719	chr12:111927719:T:C	1.13875e-45	-1.06889e-09	-1.39143
111928301	chr12:111928301:A:T	9.40906e-46	-1.06889e-09	-1.58228
111928814	chr12:111928814:G:GTA	9.43676e-46	-1.06889e-09	-1.57934
111929531	chr12:111929531:AGG:A	3.143e-46	-2.67877	-1.03578e-09
111929751	chr12:111929751:C:T	1.43484e-46	-1.59005	-1.87284
111930117	chr12:111930117:G:A	1.32802e-46	-1.66731	-1.87295
111930271	chr12:111930271:C:T	4.47001e-45	-1.06889e-09	-0.0239751
111930277	chr12:111930277:A:C	3.0489e-44	-1.06889e-09	1.896
111930559	chr12:111930559:G:A	3.12605e-46	-0.905937	-1.77824
111930849	chr12:111930849:A:C	6.21865e-46	-1.9964	-1.03578e-09
111931067	chr12:111931067:A:G	7.35308e-46	-1.06889e-09	-1.82883
111931123	chr12:111931123:G:A	2.54146e-45	-1.06889e-09	-0.588625
111931280	chr12:111931280:G:A	1.00227e-45	-1.06889e-09	-1.5191
111931530	chr12:111931530:T:C	3.76341e-45	-1.06889e-09	-0.19604
111931943	chr12:111931943:A:G	7.35436e-46	-1.06889e-09	-1.82866
111932030	chr12:111932030:C:T	7.11877e-46	-1.06889e-09	-1.86122
111932491	chr12:111932491:C:T	7.35153e-46	-1.06889e-09	-1.82904
111932615	chr12:111932615:T:C	2.1408e-45	-1.06889e-09	-0.760185
111932792	chr12:111932792:T:G	7.14971e-45	-1.06889e-09	0.445707
111934501	chr12:111934501:C:T	3.14208e-46	-2.67906	-1.03578e-09
111934626	chr12:111934626:C:T	7.20141e-46	-1.06889e-09	-1.84967
111934886	chr12:111934886:A:G	7.07086e-46	-1.06889e-09	-1.86797
111936150	chr12:111936150:G:A	2.08681e-45	-1.06889e-09	-0.78573
111936282	chr12:111936282:C:A	4.90046e-47	-2.67794	-1.85927
111937712	chr12:111937712:G:T	7.25106e-44	-1.06889e-09	2.76237
111937974	chr12:111937974:T:C	4.66984e-45	-1.06889e-09	0.0197604
111937998	chr12:111937998:G:A	6.54924e-45	-1.06889e-09	0.357984
111938186	chr12:111938186:A:C	1.39717e-46	-1.61758	-1.87192
111938493	chr12:111938493:C:T	1.10667e-45	-1.06889e-09	-1.42001
111938539	chr12:111938539:T:C	7.08336e-46	-1.06889e-09	-1.8662
111938793	chr12:111938793:G:A	1.49661e-46	-1.54785	-1.8729
111939145	chr12:111939145:A:G	1.45541e-46	-1.57572	-1.87294
111939733	chr12:111939733:C:T	1.49288e-46	-1.55116	-1.87208
111940334	chr12:111940334:A:C	7.09096e-46	-1.06889e-09	-1.86513
111941105	chr12:111941105:C:T	1.17477e-45	-1.42603	0.0657359
111941291	chr12:111941291:G:A	5.19885e-47	-2.67898	-1.79912
111941467	chr12:111941467:T:C	1.44315e-46	-1.58427	-1.87285
111941491	chr12:111941491:A:G	7.37018e-46	-1.06889e-09	-1.82651
111941581	chr12:111941581:A:G	8.62068e-46	-1.06889e-09	-1.66979
111941783	chr12:111941783:A:G	1.41592e-46	-1.60359	-1.87258
111941831	chr12:111941831:A:G	7.36861e-46	-1.06889e-09	-1.82672
111942223	chr12:111942223:C:A	3.5614e-46	-0.804889	-1.74891
111942564	chr12:111942564:G:A	9.20327e-46	-1.06889e-09	-1.60439
111946587	chr12:111946587:C:T	2.65536e-45	-1.06889e-09	-0.544785
111946605	chr12:111946605:C:T	9.25205e-46	-1.06889e-09	-1.59911
111946951	chr12:111946951:A:C	1.47653e-45	-1.06889e-09	-1.13167
111947178	chr12:111947178:T:C	6.54729e-44	2.66027	-1.03578e-09
111947861	chr12:111947861:A:C	1.02621e-45	-1.06889e-09	-1.49549
111948381	chr12:111948381:G:C	6.4418e-45	-1.06889e-09	0.341442
111948836	chr12:111948836:T:C	1.9638e-44	-1.06889e-09	1.4561
111949921	chr12:111949921:C:G	7.21482e-41	7.15028	2.51483
111950163	chr12:111950163:C:G	7.1579e-45	-1.06889e-09	0.446851
111950201	chr12:111950201:C:T	7.03679e-46	-1.06889e-09	-1.8728
111950324	chr12:111950324:A:T	3.38359e-46	-1.36258	-1.24243
111950627	chr12:111950627:A:G	1.66305e-46	-1.44346	-1.87184
111952456	chr12:111952456:A:G	6.55683e-45	-1.06889e-09	0.359142
111952817	chr12:111952817:T:C	7.14971e-45	-1.06889e-09	0.445707
111953557	chr12:111953557:T:C	6.55177e-45	-1.06889e-09	0.358371
111953799	chr12:111953799:G:A	2.24798e-45	-1.06889e-09	-0.711331
111954723	chr12:111954723:A:G	2.07353e-45	1.08074	-1.87286
111955261	chr12:111955261:G:A	7.14354e-46	-1.06889e-09	-1.85774
111955882	chr12:111955882:C:A	7.69787e-46	-1.78301	-1.03578e-09
111957317	chr12:111957317:G:A	2.0969e-46	-1.226	-1.85749
111957435	chr12:111957435:C:T	1.44518e-46	-1.58324	-1.87247
111958191	chr12:111958191:T:C	3.19354e-46	-2.66282	-1.03578e-09
111958537	chr12:111958537:A:T	9.27559e-46	-1.06889e-09	-1.59656
111959260	chr12:111959260:T:C	1.6255e-46	-1.46566	-1.87247
111959290	chr12:111959290:G:A	9.11856e-46	-1.06889e-09	-1.61364
111959923	chr12:111959923:C:T	1.59718e-45	-1.06889e-09	-1.05313
111960083	chr12:111960083:T:C	3.83232e-46	-0.613979	-1.8665
111960261	chr12:111960261:G:A	6.83259e-45	-1.06889e-09	0.400339
111960396	chr12:111960396:G:C	8.41995e-46	-1.06889e-09	-1.69335
111960647	chr12:111960647:A:G	1.78019e-46	-1.37493	-1.8723
111961065	chr12:111961065:A:T	9.4668e-44	-1.06889e-09	3.02901
111961106	chr12:111961106:T:C	1.14022e-45	-1.06889e-09	-1.39014
111961441	chr12:111961441:C:T	1.66368e-45	-1.06889e-09	-1.01233
111961924	chr12:111961924:T:C	2.63577e-45	-1.06889e-09	-0.552191
111962208	chr12:111962208:G:A	3.94271e-45	-1.06889e-09	-0.149497
111962273	chr12:111962273:TCAAGCTAC:T	7.20527e-46	-1.06889e-09	-1.84914
111962362	chr12:111962362:T:C	1.64485e-46	-1.45342	-1.87288
111964303	chr12:111964303:G:A	1.82791e-44	1.38439	-1.03578e-09
111964654	chr12:111964654:A:C	8.95101e-46	-1.06889e-09	-1.63218
111964913	chr12:111964913:A:G	1.12903e-45	-1.06889e-09	-1.40001
111965331	chr12:111965331:A:G	3.45611e-46	-0.838399	-1.74541
111965672	chr12:111965672:C:A	6.49711e-45	-1.06889e-09	0.349992
111965868	chr12:111965868:G:A	8.11611e-45	-1.06889e-09	0.572486
111965983	chr12:111965983:T:C	7.20953e-46	-1.06889e-09	-1.84855
111966009	chr12:111966009:T:C	1.50318e-46	-1.54356	-1.8728
111966127	chr12:111966127:A:G	2.62065e-40	-1.06889e-09	10.955
111966193	chr12:111966193:C:T	4.79565e-45	-1.06889e-09	0.0463448
111966890	chr12:111966890:C:G	3.48436e-44	-1.06889e-09	2.02951
111967034	chr12:111967034:G:A	1.40448e-39	-1.06889e-09	12.6338
111967091	chr12:111967091:C:T	1.43838e-46	-1.58776	-1.87267
111968444	chr12:111968444:A:G	6.79905e-45	-1.06889e-09	0.395417
111968602	chr12:111968602:A:T	8.79864e-46	-1.06889e-09	-1.64935
111968664	chr12:111968664:T:C	9.25301e-46	-1.06889e-09	-1.599
111968862	chr12:111968862:G:A	1.24919e-44	-1.06889e-09	1.00371
111968945	chr12:111968945:G:A	1.98404e-46	-1.4662	-1.67261
111968967	chr12:111968967:T:G	7.2055e-46	-1.06889e-09	-1.84911
111969410	chr12:111969410:T:A	5.02314e-45	-2.29777	2.39046
111969634	chr12:111969634:A:G	1.28934e-46	-1.70691	-1.86291
111969739	chr12:111969739:G:A	4.88661e-47	-2.67329	-1.86674
111969761	chr12:111969761:G:T	7.38259e-46	-1.06889e-09	-1.82483
111970572	chr12:111970572:T:C	1.46038e-46	-1.57228	-1.87297
111971001	chr12:111971001:C:T	7.18641e-46	-1.06889e-09	-1.85176
111971057	chr12:111971057:G:A	7.37126e-46	-1.06889e-09	-1.82636
111971141	chr12:111971141:A:G	6.29167e-45	-1.06889e-09	0.317862
111972273	chr12:111972273:C:A	1.68759e-46	-1.4277	-1.87295
111972531	chr12:111972531:T:C	7.34444e-46	-1.06889e-09	-1.83001
111973068	chr12:111973068:G:A	9.25938e-44	3.00686	-1.03578e-09
111973116	chr12:111973116:C:T	1.6181e-46	-1.46988	-1.87282
111973316	chr12:111973316:A:C	1.06279e-43	-1.06889e-09	3.14471
111973697	chr12:111973697:A:T	2.99364e-44	-1.06889e-09	1.87771
111974216	chr12:111974216:G:C	7.38169e-46	-1.06889e-09	-1.82495
111975161	chr12:111975161:T:C	6.50056e-45	-1.06889e-09	0.350524
111975221	chr12:111975221:T:C	1.18758e-38	14.7686	-1.03578e-09
111976256	chr12:111976256:A:G	3.1815e-46	-2.6666	-1.03578e-09
111976559	chr12:111976559:C:T	4.92645e-47	-2.66824	-1.86368
111976747	chr12:111976747:G:T	6.73287e-45	-1.06889e-09	0.385637
111977375	chr12:111977375:A:T	1.64925e-46	-1.45167	-1.87196
111978185	chr12:111978185:A:T	7.37318e-46	-1.06889e-09	-1.8261
111978782	chr12:111978782:C:T	1.74691e-46	-1.39319	-1.87291
111979043	chr12:111979043:A:G	8.92119e-45	-1.06889e-09	0.667064
111979145	chr12:111979145:C:A	6.68359e-45	-1.06889e-09	0.37829
111980287	chr12:111980287:C:T	7.03652e-46	-1.06889e-09	-1.87284
111980342	chr12:111980342:C:A	1.83001e-42	-2.21077	8.20149
111980692	chr12:111980692:G:A	1.65695e-46	-1.44603	-1.87294
111981114	chr12:111981114:C:T	1.18647e-45	-1.06889e-09	-1.35038
111981260	chr12:111981260:G:A	1.41702e-45	-1.06889e-09	-1.17281
111983091	chr12:111983091:T:G	9.16207e-46	-1.06889e-09	-1.60888
111983548	chr12:111983548:G:T	1.69216e-46	-1.42499	-1.87295
111983952	chr12:111983952:G:A	8.61504e-46	-1.06889e-09	-1.67044
111984718	chr12:111984718:C:T	8.98537e-46	-1.06889e-09	-1.62835
111984847	chr12:111984847:T:A	1.53165e-45	-1.06889e-09	-1.09502
111985310	chr12:111985310:TCAAA:T	7.37136e-44	4.21246	-1.43364
111986415	chr12:111986415:C:T	7.40127e-46	-1.06889e-09	-1.8223
111986549	chr12:111986549:C:T	5.4672e-46	-2.12518	-1.03578e-09
111986766	chr12:111986766:A:G	1.56468e-46	-1.50337	-1.8729
111986849	chr12:111986849:C:T	7.05082e-45	-1.06889e-09	0.43178
111986934	chr12:111986934:A:G	2.12447e-45	-1.06889e-09	-0.767845
111987436	chr12:111987436:T:C	1.73031e-43	-1.06889e-09	3.63211
111987863	chr12:111987863:T:C	7.23099e-46	-1.06889e-09	-1.84557
111987942	chr12:111987942:T:C	1.32045e-39	-1.06889e-09	12.5721
111988310	chr12:111988310:T:C	4.18728e-45	-1.06889e-09	-0.0893133
111989585	chr12:111989585:T:C	1.29676e-45	-1.06889e-09	-1.2615
111989934	chr12:111989934:T:C	8.28264e-46	-1.06889e-09	-1.70979
111989987	chr12:111989987:G:A	1.29853e-45	-1.06889e-09	-1.26013
111989992	chr12:111989992:A:C	3.29951e-46	-0.854918	-1.77526
111990177	chr12:111990177:C:T	8.0353e-45	-1.06889e-09	0.562479
111991556	chr12:111991556:T:C	9.0942e-46	-1.06889e-09	-1.61631
111991751	chr12:111991751:C:T	7.77336e-46	-1.06889e-09	-1.77325
111992030	chr12:111992030:A:G	9.4647e-45	-1.06889e-09	0.726204
111992485	chr12:111992485:G:A	2.00433e-45	-1.06889e-09	-0.826053
111992542	chr12:111992542:C:T	1.31099e-42	-2.25798	7.91516
111992744	chr12:111992744:C:T	1.98114e-44	-1.06889e-09	1.46489
111993084	chr12:111993084:G:A	9.52209e-45	-1.06889e-09	0.73225
111993261	chr12:111993261:T:C	7.12241e-46	-1.06889e-09	-1.8607
111993285	chr12:111993285:T:C	2.13163e-45	-1.06889e-09	-0.76448
111993408	chr12:111993408:T:C	1.64103e-46	-1.4567	-1.87193
111993672	chr12:111993672:G:A	7.88886e-45	-1.06889e-09	0.544087
111994235	chr12:111994235:T:C	1.52384e-45	-1.06889e-09	-1.10013
111994905	chr12:111994905:A:G	2.57342e-46	-1.0064	-1.87231
111994907	chr12:111994907:C:T	1.74614e-44	-1.06889e-09	1.33863
111995607	chr12:111995607:G:A	3.98091e-46	-0.571527	-1.87091
111995752	chr12:111995752:A:G	3.50431e-46	-0.762313	-1.80764
111995933	chr12:111995933:G:C	7.13067e-46	-1.06889e-09	-1.85955
111996348	chr12:111996348:C:T	2.7191e-46	-0.955253	-1.8684
111996700	chr12:111996700:A:G	3.12923e-46	-0.810586	-1.87258
111997717	chr12:111997717:GAA:G	3.35466e-44	1.99157	-1.03578e-09
111998153	chr12:111998153:T:C	9.46108e-45	-1.06889e-09	0.725822
111998212	chr12:111998212:T:A	5.43164e-43	-2.12736	6.90341
111998391	chr12:111998391:C:T	2.584e-46	-1.00283	-1.87178
111998590	chr12:111998590:G:A	9.4647e-45	-1.06889e-09	0.726204
111998729	chr12:111998729:A:G	1.34222e-39	-1.06889e-09	12.5885
111998764	chr12:111998764:T:A	3.55419e-45	1.61951	-1.87274
111998873	chr12:111998873:G:C	5.88659e-43	-2.1551	7.01158
111999077	chr12:111999077:T:C	3.14559e-46	-2.67795	-1.03578e-09
111999206	chr12:111999206:T:C	3.169e-46	-2.67053	-1.03578e-09
111999593	chr12:111999593:C:T	7.23159e-46	-1.06889e-09	-1.84549
111999710	chr12:111999710:C:T	1.14707e-45	-1.06889e-09	-1.38415
111999857	chr12:111999857:G:A	3.1653e-46	-2.6717	-1.03578e-09
112000242	chr12:112000242:C:T	1.16669e-45	-1.06889e-09	-1.36719
112001540	chr12:112001540:G:C	9.3099e-46	-1.06889e-09	-1.59287
112001860	chr12:112001860:C:T	2.86114e-46	-0.900076	-1.87265
112002386	chr12:112002386:T:C	8.913e-46	-1.06889e-09	-1.63644
112002706	chr12:112002706:T:C	5.61119e-43	-2.08773	6.8963
112002927	chr12:112002927:G:A	1.24429e-42	-2.28403	7.88898
112003043	chr12:112003043:A:G	4.88062e-47	-2.67407	-1.86719
112003194	chr12:112003194:T:C	2.51103e-45	-2.34336	1.74269
112003364	chr12:112003364:C:T	5.7188e-46	-2.08019	-1.03578e-09
112003884	chr12:112003884:T:C	2.6573e-46	-0.973671	-1.87297
112004782	chr12:112004782:T:C	2.81526e-46	-0.916158	-1.87274
112005213	chr12:112005213:C:T	2.85522e-46	-0.902535	-1.87227
112005907	chr12:112005907:A:C	1.17639e-45	-1.06889e-09	-1.35892
112006099	chr12:112006099:T:G	9.50303e-45	-1.06889e-09	0.730245
112006100	chr12:112006100:C:G	9.45543e-45	-1.06889e-09	0.725224
112006156	chr12:112006156:G:A	2.87966e-46	-0.8943	-1.87198
112006666	chr12:112006666:T:C	7.26525e-46	-1.06889e-09	-1.84085
112006688	chr12:112006688:C:T	7.09994e-46	-1.06889e-09	-1.86386
112006713	chr12:112006713:G:C	2.86225e-46	-0.900739	-1.8716
112006737	chr12:112006737:A:G	7.36194e-46	-1.06889e-09	-1.82763
112008036	chr12:112008036:T:C	3.16307e-46	-2.67241	-1.03578e-09
112008442	chr12:112008442:T:C	5.82832e-46	-0.750422	-1.3108
112008551	chr12:112008551:T:C	2.92668e-46	-0.877463	-1.87262
112008601	chr12:112008601:T:C	5.05598e-47	-2.63929	-1.86667
112008906	chr12:112008906:T:C	1.20921e-45	-1.06889e-09	-1.33139
112009848	chr12:112009848:A:C	2.66786e-45	-1.06889e-09	-0.540087
112010057	chr12:112010057:CCCT:C	9.55024e-45	-1.06889e-09	0.735201
112010358	chr12:112010358:A:C	2.95372e-46	-0.868524	-1.87236
112010562	chr12:112010562:C:T	9.58514e-45	-1.06889e-09	0.738849
112010681	chr12:112010681:T:C	6.47643e-25	45.2267	1.17178
112011079	chr12:112011079:A:G	3.04428e-46	-0.838169	-1.87252
112011292	chr12:112011292:T:C	5.76631e-44	-1.06889e-09	2.53325
112012420	chr12:112012420:G:A	6.24781e-44	-1.06889e-09	2.61345
112012629	chr12:112012629:A:G	2.97328e-46	-0.861902	-1.87238
112013225	chr12:112013225:G:A	4.24274e-45	-1.06889e-09	-0.0761551
112014191	chr12:112014191:G:T	1.35115e-44	-1.06889e-09	1.08217
112014458	chr12:112014458:T:C	2.80376e-46	-0.920308	-1.87268
112014649	chr12:112014649:C:T	2.637e-45	-1.06889e-09	-0.551725
112014812	chr12:112014812:G:C	3.21484e-46	-2.65617	-1.03578e-09
112016155	chr12:112016155:T:C	1.53966e-46	-2.59647	-0.795917
112016461	chr12:112016461:A:G	7.06267e-46	-1.06889e-09	-1.86913
112016815	chr12:112016815:C:T	4.61168e-46	-0.423205	-1.87215
112017223	chr12:112017223:A:G	1.86226e-45	-1.06889e-09	-0.899572
112017307	chr12:112017307:A:C	9.16921e-46	-1.06889e-09	-1.6081
112017365	chr12:112017365:G:A	9.39971e-45	-1.06889e-09	0.719314
112017409	chr12:112017409:A:G	5.39155e-45	-1.06889e-09	0.163469
112018659	chr12:112018659:A:G	1.22578e-45	-1.06889e-09	-1.31779
112019303	chr12:112019303:A:G	8.15124e-46	-1.06889e-09	-1.72578
112021244	chr12:112021244:TC:T	7.3091e-46	-1.06889e-09	-1.83483
112022045	chr12:112022045:C:T	1.47631e-46	-2.62159	-0.812814
112022391	chr12:112022391:G:T	7.17279e-46	-1.06889e-09	-1.85366
112022411	chr12:112022411:A:G	1.21975e-43	3.28245	-1.03578e-09
112023387	chr12:112023387:A:C	1.31125e-44	1.0522	-1.03578e-09
112023601	chr12:112023601:A:G	4.96451e-43	-2.1448	6.83092
112024471	chr12:112024471:G:A	2.39898e-46	-1.07608	-1.87283
112025492	chr12:112025492:A:G	1.40752e-45	-2.04809	0.86855
112025562	chr12:112025562:T:C	7.1989e-43	-2.39949	7.45722
112025852	chr12:112025852:A:C	9.49191e-45	-1.06889e-09	0.729074
112027089	chr12:112027089:C:T	2.57316e-46	-1.01551	-1.86331
112027234	chr12:112027234:G:A	4.22805e-45	-1.06889e-09	-0.0796241
112028399	chr12:112028399:A:C	9.05882e-45	-1.06889e-09	0.682374
112029524	chr12:112029524:T:C	2.1728e-45	-1.06889e-09	-0.745346
112029778	chr12:112029778:TG:T	7.1208e-46	-1.06889e-09	-1.86093
112030101	chr12:112030101:T:C	9.8119e-45	-1.06889e-09	0.762231
112030613	chr12:112030613:C:T	2.47338e-46	-1.05286	-1.86551
112030635	chr12:112030635:T:C	7.36867e-46	-1.06889e-09	-1.82671
112030960	chr12:112030960:A:T	2.88559e-45	-1.06889e-09	-0.461636
112031273	chr12:112031273:G:A	8.97703e-45	-1.06889e-09	0.673304
112031810	chr12:112031810:T:C	8.01529e-45	-1.06889e-09	0.559985
112032159	chr12:112032159:C:G	2.03402e-43	3.79382	-1.03578e-09
112033216	chr12:112033216:T:A	9.29347e-46	-1.06889e-09	-1.59464
112033498	chr12:112033498:T:A	7.50592e-46	-1.06889e-09	-1.80826
112033912	chr12:112033912:T:C	3.15706e-46	-2.67431	-1.03578e-09
112034941	chr12:112034941:G:A	4.35405e-45	-1.06889e-09	-0.0502575
112035342	chr12:112035342:T:C	7.30897e-46	-1.06889e-09	-1.83485
112035693	chr12:112035693:T:C	8.78436e-45	-1.06889e-09	0.651608
112035838	chr12:112035838:T:C	5.01079e-47	-2.65585	-1.85909
112035917	chr12:112035917:C:T	2.37149e-45	-1.06889e-09	-0.657848
112036319	chr12:112036319:A:G	3.03147e-45	-1.06889e-09	-0.412318
112036999	chr12:112036999:GA:G	1.46465e-43	-1.06889e-09	3.46542
112037056	chr12:112037056:A:C	1.24639e-45	-1.06889e-09	-1.30112
112038104	chr12:112038104:C:G	7.21347e-41	9.66493	-1.03578e-09
112039251	chr12:112039251:T:C	7.39449e-46	-1.06889e-09	-1.82322
112039684	chr12:112039684:T:C	8.33089e-46	-1.06889e-09	-1.70398
112039709	chr12:112039709:T:C	7.70889e-45	-1.06889e-09	0.52101
112039900	chr12:112039900:C:T	7.03668e-46	-1.06889e-09	-1.87281
112041068	chr12:112041068:C:A	1.71265e-45	-1.06889e-09	-0.983325
112041128	chr12:112041128:C:A	5.57185e-45	-1.06889e-09	0.196362
112041336	chr12:112041336:C:T	3.57886e-46	-0.744758	-1.80415
112041740	chr12:112041740:C:T	1.20492e-45	-1.06889e-09	-1.33495
112042572	chr12:112042572:T:C	8.17963e-46	-1.06889e-09	-1.7223
112043280	chr12:112043280:G:T	7.38718e-46	-1.06889e-09	-1.8242
112044486	chr12:112044486:C:T	7.48976e-46	-1.06889e-09	-1.81041
112044765	chr12:112044765:G:A	1.31482e-45	-1.06889e-09	-1.24766
112045450	chr12:112045450:G:A	4.9922e-47	-2.6545	-1.86416
112045581	chr12:112045581:G:A	7.89368e-46	-1.06889e-09	-1.75789
112046807	chr12:112046807:A:G	1.3581e-43	-1.06889e-09	3.38989
112047328	chr12:112047328:T:C	7.27483e-46	-1.06889e-09	-1.83953
112048035	chr12:112048035:C:T	7.33259e-46	-1.06889e-09	-1.83162
112048147	chr12:112048147:G:A	1.74393e-45	-1.06889e-09	-0.965226
112048550	chr12:112048550:T:G	6.8131e-45	-1.06889e-09	0.397482
112048991	chr12:112048991:G:A	7.07192e-46	-1.06889e-09	-1.86782
112049014	chr12:112049014:A:G	5.6515e-18	64.2499	-1.86957
112049444	chr12:112049444:T:C	7.07747e-46	-1.06889e-09	-1.86703
112049720	chr12:112049720:G:A	8.39791e-44	-1.06889e-09	2.9092
112049731	chr12:112049731:A:G	1.74913e-44	-1.06889e-09	1.34034
112049986	chr12:112049986:A:C	7.11423e-46	-1.06889e-09	-1.86185
112051717	chr12:112051717:T:C	2.75958e-46	-0.945546	-1.86332
112051879	chr12:112051879:A:T	9.35462e-46	-1.06889e-09	-1.58808
112052417	chr12:112052417:G:A	7.1208e-46	-1.06889e-09	-1.86093
112052600	chr12:112052600:GTTCAGA:G	1.25384e-46	-2.61847	-0.979273
112052869	chr12:112052869:G:A	7.1208e-46	-1.06889e-09	-1.86093
112053900	chr12:112053900:A:G	8.92847e-46	-1.06889e-09	-1.63471
112054919	chr12:112054919:C:T	8.49416e-46	-1.06889e-09	-1.68457
112054959	chr12:112054959:T:C	1.89261e-44	-1.06889e-09	1.41918
112055079	chr12:112055079:A:G	1.16359e-45	-1.06889e-09	-1.36985
112055263	chr12:112055263:G:A	1.25468e-45	-1.06889e-09	-1.29449
112055305	chr12:112055305:T:C	7.33451e-46	-1.06889e-09	-1.83136
112055533	chr12:112055533:A:G	6.38236e-45	-1.06889e-09	0.332172
112055984	chr12:112055984:G:T	5.36769e-45	-1.06889e-09	0.159033
112055991	chr12:112055991:G:C	1.95719e-45	-1.06889e-09	-0.849856
112057061	chr12:112057061:G:A	1.07361e-42	3.6977	1.75972
112057310	chr12:112057310:C:A	3.27242e-46	-2.63842	-1.03578e-09
112058813	chr12:112058813:C:T	1.39761e-46	-2.61102	-0.878173
112059600	chr12:112059600:T:C	1.4768e-45	-1.06889e-09	-1.13149
112059831	chr12:112059831:G:A	7.0491e-46	-1.06889e-09	-1.87105
112059996	chr12:112059996:C:T	4.98237e-47	-2.6602	-1.86043
112061779	chr12:112061779:A:T	1.51792e-45	-1.06889e-09	-1.10402
112062365	chr12:112062365:C:T	3.00315e-45	-1.06889e-09	-0.421704
112062479	chr12:112062479:C:T	8.71602e-46	-1.06889e-09	-1.65879
112063191	chr12:112063191:A:G	3.60789e-45	-1.06889e-09	-0.238241
112063433	chr12:112063433:G:A	2.4218e-46	-1.06886	-1.87058
112063827	chr12:112063827:T:G	1.40849e-43	-1.06889e-09	3.42632
112064295	chr12:112064295:G:A	7.44358e-46	-1.06889e-09	-1.8166
112064303	chr12:112064303:G:A	7.11148e-46	-1.06889e-09	-1.86224
112064634	chr12:112064634:A:G	1.54132e-42	-2.2564	8.07542
112064990	chr12:112064990:C:T	3.1551e-44	1.93024	-1.03578e-09
112065670	chr12:112065670:T:A	4.91247e-46	-0.73606	-1.49611
112065723	chr12:112065723:A:C	7.84785e-45	-1.06889e-09	0.538874
112065789	chr12:112065789:G:A	7.38718e-46	-1.06889e-09	-1.8242
112065873	chr12:112065873:G:A	7.12081e-46	-1.06889e-09	-1.86093
112065905	chr12:112065905:C:A	1.48001e-43	-1.06889e-09	3.47585
112066501	chr12:112066501:CCT:C	2.83273e-46	-0.909814	-1.87289
112067219	chr12:112067219:A:C	6.49053e-45	-1.06889e-09	0.34898
112067372	chr12:112067372:T:C	7.33451e-46	-1.06889e-09	-1.83136
112067378	chr12:112067378:T:A	1.60646e-39	-1.06889e-09	12.7682
112067479	chr12:112067479:C:T	6.40081e-39	14.1506	-1.03578e-09
112069782	chr12:112069782:T:G	3.27048e-44	1.96616	-1.03578e-09
112069997	chr12:112069997:G:A	7.32684e-46	-1.06889e-09	-1.83241
112069998	chr12:112069998:A:C	1.37606e-45	-1.06889e-09	-1.20214
112070603	chr12:112070603:G:A	2.49278e-45	-2.28512	1.67715
112070620	chr12:112070620:G:A	7.34525e-46	-1.06889e-09	-1.8299
112070632	chr12:112070632:C:T	7.13617e-47	-2.52689	-1.63447
112070638	chr12:112070638:C:T	7.63796e-46	-1.06889e-09	-1.79082
112070895	chr12:112070895:T:C	1.17029e-45	-1.06889e-09	-1.36412
112070989	chr12:112070989:C:T	5.4875e-46	-2.12148	-1.03578e-09
112071071	chr12:112071071:C:T	7.49397e-46	-1.06889e-09	-1.80985
112071256	chr12:112071256:G:A	1.15185e-45	-1.06889e-09	-1.38
112071477	chr12:112071477:G:A	2.90803e-46	-0.894257	-1.86222
112071873	chr12:112071873:A:C	2.02194e-45	-1.06889e-09	-0.817308
112072466	chr12:112072466:G:A	1.552e-44	-1.06889e-09	1.22076
112072469	chr12:112072469:C:T	5.28797e-45	-1.06889e-09	0.14407
112072600	chr12:112072600:T:C	7.24474e-43	-2.23855	7.30263
112073154	chr12:112073154:G:T	6.64259e-45	-1.06889e-09	0.372137
112073288	chr12:112073288:A:G	2.32506e-45	-1.06889e-09	-0.67762
112073363	chr12:112073363:A:G	7.07542e-46	-1.06889e-09	-1.86732
112073923	chr12:112073923:A:G	2.11006e-45	-1.06889e-09	-0.774648
112074835	chr12:112074835:T:C	1.22536e-43	3.28704	-1.03578e-09
112075141	chr12:112075141:G:A	4.88993e-47	-2.67518	-1.86418
112075941	chr12:112075941:G:A	1.46367e-44	-1.06889e-09	1.16216
112076328	chr12:112076328:A:T	4.72564e-44	2.33422	-1.03578e-09
112077179	chr12:112077179:T:A	2.80627e-43	3.52647	0.589194
112077273	chr12:112077273:A:G	1.30216e-42	-2.23457	7.88498
112077342	chr12:112077342:G:A	4.06263e-44	2.18305	-1.03578e-09
112077508	chr12:112077508:G:T	3.17334e-46	-0.86664	-1.80253
112077526	chr12:112077526:G:A	5.96213e-45	-1.06889e-09	0.264062
112077565	chr12:112077565:C:T	6.09172e-45	-1.06889e-09	0.285566
112077801	chr12:112077801:T:A	3.15525e-46	-2.67488	-1.03578e-09
112078108	chr12:112078108:T:C	3.53188e-46	-0.760637	-1.80148
112078833	chr12:112078833:T:C	7.34244e-46	-1.06889e-09	-1.83028
112078879	chr12:112078879:G:A	1.48225e-44	-1.06889e-09	1.17478
112079028	chr12:112079028:C:T	7.38375e-46	-1.06889e-09	-1.82467
112079406	chr12:112079406:A:G	1.24014e-45	-1.06889e-09	-1.30614
112079464	chr12:112079464:G:A	7.38313e-46	-1.06889e-09	-1.82475
112080001	chr12:112080001:C:G	1.10505e-43	-1.06889e-09	3.1837
112080342	chr12:112080342:A:G	7.68792e-46	-1.7843	-1.03578e-09
112080741	chr12:112080741:C:T	9.82014e-46	-1.06889e-09	-1.53951
112081591	chr12:112081591:T:C	7.73078e-46	-1.06889e-09	-1.77874
112081739	chr12:112081739:A:C	8.70985e-46	-1.06889e-09	-1.6595
112081935	chr12:112081935:T:C	3.42242e-45	-1.06889e-09	-0.291017
112081960	chr12:112081960:A:C	4.8797e-42	8.56766	-1.59619
112082434	chr12:112082434:G:C	7.68997e-46	-1.06889e-09	-1.78403
112082708	chr12:112082708:A:T	5.84554e-45	-1.06889e-09	0.244314
112082987	chr12:112082987:G:C	7.12276e-46	-1.06889e-09	-1.86065
112083079	chr12:112083079:C:T	1.34374e-42	-2.24391	7.92576
112083321	chr12:112083321:A:G	5.73943e-45	-1.06889e-09	0.225995
112083440	chr12:112083440:G:A	7.33451e-46	-1.06889e-09	-1.83136
112083553	chr12:112083553:G:A	7.33208e-46	-1.06889e-09	-1.83169
112083644	chr12:112083644:G:A	8.81598e-43	-2.24231	7.50268
112084045	chr12:112084045:G:T	3.49074e-46	-2.57384	-1.03578e-09
112084542	chr12:112084542:G:A	3.17624e-46	-0.799579	-1.86867
112084779	chr12:112084779:G:A	9.43011e-46	-1.06889e-09	-1.58004
112085323	chr12:112085323:CAG:C	7.37476e-46	-1.06889e-09	-1.82589
112086594	chr12:112086594:A:T	1.24345e-45	-1.06889e-09	-1.30348
112086713	chr12:112086713:A:T	1.36442e-45	-1.06889e-09	-1.21064
112086963	chr12:112086963:G:A	1.00474e-45	-1.06889e-09	-1.51664
112087269	chr12:112087269:C:T	4.33684e-41	-1.06889e-09	9.15612
112089242	chr12:112089242:T:C	7.11554e-46	-1.06889e-09	-1.86167
112091032	chr12:112091032:C:G	9.13022e-46	-1.06889e-09	-1.61236
112091268	chr12:112091268:T:C	1.31807e-45	-1.06889e-09	-1.2452
112091295	chr12:112091295:A:T	1.16579e-45	-1.06889e-09	-1.36797
112092322	chr12:112092322:G:A	2.08662e-44	1.51677	-1.03578e-09
112092898	chr12:112092898:A:G	1.18587e-45	-1.06889e-09	-1.35089
112093310	chr12:112093310:C:T	3.23171e-46	-2.65094	-1.03578e-09
112093573	chr12:112093573:A:G	2.21643e-45	-1.06889e-09	-0.725466
112094134	chr12:112094134:G:A	9.1076e-46	-1.06889e-09	-1.61484
112094622	chr12:112094622:A:G	1.53945e-43	-1.06889e-09	3.51523
112095233	chr12:112095233:T:G	1.91333e-44	1.43006	-1.03578e-09
112096203	chr12:112096203:A:G	7.32179e-46	-1.06889e-09	-1.8331
112096855	chr12:112096855:C:T	7.06864e-45	-1.06889e-09	0.434303
112097381	chr12:112097381:G:A	7.04504e-46	-1.06889e-09	-1.87163
112097479	chr12:112097479:C:T	1.92598e-43	-1.06889e-09	3.73924
112097654	chr12:112097654:A:G	5.21226e-47	-2.6754	-1.80012
112098796	chr12:112098796:T:C	5.24851e-46	-2.16601	-1.03578e-09
112099500	chr12:112099500:C:T	7.4236e-46	-1.06889e-09	-1.81929
112099557	chr12:112099557:T:C	7.20203e-46	-1.06889e-09	-1.84959
112099682	chr12:112099682:C:G	7.08891e-46	-1.06889e-09	-1.86542
112099764	chr12:112099764:A:G	7.07179e-46	-1.06889e-09	-1.86784
112099934	chr12:112099934:T:C	3.58688e-46	-0.673706	-1.87296
112100909	chr12:112100909:C:T	3.3617e-46	-0.817416	-1.79409
112101188	chr12:112101188:T:C	6.92636e-45	-1.06889e-09	0.41397
112101712	chr12:112101712:A:G	1.51518e-42	-2.30514	8.10706
112102097	chr12:112102097:G:A	8.78804e-46	-1.65056	-1.03578e-09
112104179	chr12:112104179:G:A	2.82194e-46	-0.914153	-1.87237
112104362	chr12:112104362:C:T	8.49958e-46	-1.06889e-09	-1.68393
112104416	chr12:112104416:G:T	1.70486e-43	-1.06889e-09	3.61729
112104697	chr12:112104697:G:A	2.60016e-45	-1.06889e-09	-0.565793
112104709	chr12:112104709:G:A	1.27716e-45	-1.06889e-09	-1.27673
112105196	chr12:112105196:T:G	7.73234e-46	-1.06889e-09	-1.77854
112105860	chr12:112105860:C:G	9.20208e-45	-1.06889e-09	0.698065
112107227	chr12:112107227:T:C	4.49057e-46	-2.32197	-1.03578e-09
112108179	chr12:112108179:C:T	7.38718e-46	-1.06889e-09	-1.8242
112110022	chr12:112110022:C:T	5.20066e-39	13.9429	-1.03578e-09
112110075	chr12:112110075:T:A	2.55071e-45	1.09304	-1.67803
112110540	chr12:112110540:A:C	7.41125e-46	-1.06889e-09	-1.82095
112110756	chr12:112110756:C:A	2.56634e-45	-1.06889e-09	-0.578884
112110758	chr12:112110758:G:A	2.75485e-46	-0.958393	-1.85219
112111661	chr12:112111661:A:G	7.25659e-46	-1.06889e-09	-1.84204
112112573	chr12:112112573:T:G	2.50843e-45	-1.06889e-09	-0.60171
112112650	chr12:112112650:A:G	6.02842e-45	-1.06889e-09	0.275119
112113097	chr12:112113097:C:T	6.83805e-45	-1.06889e-09	0.401137
112113161	chr12:112113161:A:G	3.25067e-45	1.53028	-1.87278
112113522	chr12:112113522:A:C	8.32766e-45	-1.06889e-09	0.598217
112113895	chr12:112113895:T:C	7.35967e-46	-1.06889e-09	-1.82794
112114693	chr12:112114693:A:G	7.28426e-46	-1.06889e-09	-1.83823
112115248	chr12:112115248:T:G	1.30757e-45	-1.06889e-09	-1.2532
112116863	chr12:112116863:A:G	7.24372e-46	-1.06889e-09	-1.84382
112117158	chr12:112117158:C:T	7.04019e-46	-1.06889e-09	-1.87231
112117431	chr12:112117431:T:A	1.55562e-45	-1.06889e-09	-1.07949
112117653	chr12:112117653:A:AC	3.77506e-46	-0.627173	-1.86836
112117898	chr12:112117898:G:A	5.02195e-47	-2.66323	-1.84948
112118212	chr12:112118212:T:C	8.43372e-46	-1.06889e-09	-1.69171
112119114	chr12:112119114:G:A	1.16936e-45	-1.06889e-09	-1.36491
112119144	chr12:112119144:C:T	7.38456e-46	-1.06889e-09	-1.82456
112119726	chr12:112119726:G:A	9.35189e-46	-1.06889e-09	-1.58837
112121122	chr12:112121122:T:C	1.56402e-45	-1.06889e-09	-1.0741
112121575	chr12:112121575:C:T	2.78108e-46	-1.00403	-1.79708
112121947	chr12:112121947:C:T	1.16128e-45	-1.06889e-09	-1.37184
112121958	chr12:112121958:A:G	1.22337e-45	-1.06889e-09	-1.31976
112122187	chr12:112122187:C:A	9.61446e-46	-1.06889e-09	-1.56068
112122477	chr12:112122477:T:G	1.3949e-45	-1.06889e-09	-1.18854
112123243	chr12:112123243:G:A	2.16379e-44	-1.06889e-09	1.55308
112124486	chr12:112124486:CAGGCG:C	4.68437e-45	-1.06889e-09	0.0228671
112124777	chr12:112124777:A:G	7.03939e-46	-1.06889e-09	-1.87243
112127249	chr12:112127249:A:G	2.60946e-46	-0.998573	-1.86623
112127704	chr12:112127704:C:T	3.14178e-46	-2.67916	-1.03578e-09
112128265	chr12:112128265:CA:C	7.10986e-46	-1.06889e-09	-1.86247
112128817	chr12:112128817:G:T	1.49291e-45	-1.06889e-09	-1.12064
112128954	chr12:112128954:G:C	4.89468e-47	-2.67469	-1.8637
112129646	chr12:112129646:T:G	2.61979e-46	-0.992083	-1.86877
112129801	chr12:112129801:C:T	1.2537e-46	-2.62024	-0.977612
112130116	chr12:112130116:C:A	7.41774e-46	-1.06889e-09	-1.82008
112130679	chr12:112130679:A:G	1.26288e-45	-1.06889e-09	-1.28797
112131299	chr12:112131299:G:T	1.17136e-45	-1.06889e-09	-1.3632
112131707	chr12:112131707:C:T	6.61873e-45	-1.06889e-09	0.368539
112133187	chr12:112133187:T:A	8.99674e-46	-1.06889e-09	-1.62709
112133365	chr12:112133365:G:A	4.95914e-40	-1.06889e-09	11.5928
112136979	chr12:112136979:C:T	7.63302e-46	-1.06889e-09	-1.79147
112138307	chr12:112138307:T:G	4.91031e-47	-2.66443	-1.87076
112138314	chr12:112138314:C:A	1.30021e-45	-1.25884	-1.03578e-09
112138476	chr12:112138476:T:G	3.82384e-45	-1.06889e-09	-0.180111
112140186	chr12:112140186:T:C	7.48191e-46	-1.06889e-09	-1.81146
112140310	chr12:112140310:C:CT	8.24705e-46	-1.06889e-09	-1.71409
112140312	chr12:112140312:C:T	8.22258e-46	-1.06889e-09	-1.71707
112142116	chr12:112142116:A:G	8.41932e-46	-1.06889e-09	-1.69342
112142141	chr12:112142141:G:A	1.16187e-45	-1.06889e-09	-1.37133
112142267	chr12:112142267:C:T	2.92807e-46	-0.881765	-1.86784
112143028	chr12:112143028:C:T	7.38792e-46	-1.06889e-09	-1.8241
112143358	chr12:112143358:C:T	8.92586e-44	-1.06889e-09	2.97017
112143455	chr12:112143455:T:C	4.54738e-40	-1.06889e-09	11.5061
112143468	chr12:112143468:ACCT:A	7.54822e-46	-1.06889e-09	-1.80264
112143722	chr12:112143722:C:T	5.47212e-45	-1.06889e-09	0.178302
112144597	chr12:112144597:G:A	1.24573e-45	-1.06889e-09	-1.30165
112144736	chr12:112144736:A:G	2.93251e-46	-0.875126	-1.87297
112145643	chr12:112145643:A:C	4.96858e-46	-2.22082	-1.03578e-09
112146397	chr12:112146397:A:G	2.88391e-46	-0.893126	-1.87168
112146604	chr12:112146604:C:T	5.04559e-47	-2.64621	-1.86181
112149922	chr12:112149922:G:A	2.60405e-45	-1.06889e-09	-0.564299
112150688	chr12:112150688:A:G	1.18629e-45	-1.06889e-09	-1.35053
112150814	chr12:112150814:C:T	1.15921e-45	-1.06889e-09	-1.37363
112151216	chr12:112151216:C:T	7.08062e-46	-1.06889e-09	-1.86659
112153021	chr12:112153021:C:T	2.74965e-45	-1.06889e-09	-0.50989
112154017	chr12:112154017:T:C	2.77455e-45	1.37156	-1.87244
112154281	chr12:112154281:AG:A	2.11921e-45	-1.06889e-09	-0.770321
112154718	chr12:112154718:T:C	4.98929e-47	-2.67894	-1.84031
112154782	chr12:112154782:G:C	7.19902e-46	-1.06889e-09	-1.85001
112154892	chr12:112154892:C:G	6.62023e-44	2.67135	-1.03578e-09
112155432	chr12:112155432:C:T	4.95211e-47	-2.6557	-1.87103
112155828	chr12:112155828:C:T	7.03611e-46	-1.06889e-09	-1.8729
112156064	chr12:112156064:A:AT	3.62753e-46	-0.718189	-1.81721
112157010	chr12:112157010:C:T	7.33438e-46	-1.06889e-09	-1.83138
112157716	chr12:112157716:G:GCA	1.22246e-45	-1.06889e-09	-1.3205
112158670	chr12:112158670:C:T	1.85787e-45	-1.06889e-09	-0.901934
112158925	chr12:112158925:C:T	8.94271e-46	-1.06889e-09	-1.63311
112159309	chr12:112159309:C:T	7.37232e-46	-1.06889e-09	-1.82622
112160305	chr12:112160305:CTT:C	3.86338e-46	-2.47241	-1.03578e-09
112160517	chr12:112160517:G:A	4.916e-46	-1.34765	-0.883806
112160764	chr12:112160764:GGCTGTGACCCCCCACACTCAAAGGA:G	2.53468e-41	8.61904	-1.03578e-09
112160851	chr12:112160851:C:T	2.13672e-45	-1.06889e-09	-0.762094
112161461	chr12:112161461:C:T	7.83862e-45	-1.06889e-09	0.537698
112162621	chr12:112162621:G:A	2.07827e-45	1.06586	-1.85569
112162989	chr12:112162989:C:T	9.78449e-46	-1.06889e-09	-1.54315
112163437	chr12:112163437:G:C	7.94119e-46	-1.06889e-09	-1.75189
112163446	chr12:112163446:G:A	3.22915e-46	-0.805076	-1.84665
112163794	chr12:112163794:G:A	6.78136e-42	7.30057	-1.03578e-09
112163929	chr12:112163929:T:A	4.32022e-46	-2.36064	-1.03578e-09
112164004	chr12:112164004:T:G	4.91916e-46	-0.398968	-1.83184
112164917	chr12:112164917:C:T	7.09497e-46	-1.06889e-09	-1.86456
112166924	chr12:112166924:C:T	9.42522e-46	-1.06889e-09	-1.58056
112167267	chr12:112167267:C:T	4.76749e-41	9.25079	-1.03578e-09
112167767	chr12:112167767:A:G	1.82485e-45	-1.06889e-09	-0.919865
112167807	chr12:112167807:T:C	7.23327e-46	-1.06889e-09	-1.84526
112168367	chr12:112168367:G:A	4.94221e-47	-2.66148	-1.86724
112168672	chr12:112168672:C:T	6.53349e-45	-1.06889e-09	0.355576
112169191	chr12:112169191:GCACA:G	7.75376e-46	-1.06889e-09	-1.77577
112169281	chr12:112169281:G:C	6.00937e-45	-1.06889e-09	0.271955
112169778	chr12:112169778:C:T	7.15494e-46	-1.06889e-09	-1.85615
112170573	chr12:112170573:C:T	1.2325e-45	-1.06889e-09	-1.31232
112170613	chr12:112170613:A:G	1.91883e-45	-1.06889e-09	-0.86965
112170663	chr12:112170663:G:C	9.56064e-46	-1.06889e-09	-1.5663
112170732	chr12:112170732:A:C	2.7732e-44	1.80122	-1.03578e-09
112171417	chr12:112171417:A:G	1.248e-45	-1.06889e-09	-1.29982
112171996	chr12:112171996:C:T	4.83e-45	-1.06889e-09	0.0534812
112172052	chr12:112172052:C:T	6.15203e-45	-1.06889e-09	0.295417
112172061	chr12:112172061:G:A	3.6374e-45	-1.06889e-09	-0.230096
112172194	chr12:112172194:C:T	2.91986e-46	-0.882225	-1.87019
112172254	chr12:112172254:C:T	4.00977e-45	-1.06889e-09	-0.132631
112172837	chr12:112172837:A:G	1.90091e-44	-1.06889e-09	1.42355
112172910	chr12:112172910:G:A	1.35816e-15	69.7332	-1.87088
112173266	chr12:112173266:C:T	7.31142e-46	-1.06889e-09	-1.83451
112173546	chr12:112173546:C:T	2.78609e-45	-1.06889e-09	-0.496726
112174737	chr12:112174737:T:C	1.74847e-44	1.33996	-1.03578e-09
112174838	chr12:112174838:C:T	7.28467e-46	-1.06889e-09	-1.83818
112175435	chr12:112175435:C:T	6.24344e-45	-1.06889e-09	0.310167
112176195	chr12:112176195:T:C	8.66304e-46	-1.06889e-09	-1.66488
112176522	chr12:112176522:G:C	1.79974e-43	-1.06889e-09	3.67145
112176846	chr12:112176846:G:A	7.03599e-46	-1.06889e-09	-1.87291
112177540	chr12:112177540:C:T	1.32319e-45	-1.06889e-09	-1.24132
112177570	chr12:112177570:C:T	3.29619e-46	-0.767924	-1.86326
112177573	chr12:112177573:G:A	4.01375e-46	-0.561274	-1.87295
112177734	chr12:112177734:A:G	3.49476e-46	-0.820517	-1.75217
112178115	chr12:112178115:A:C	3.87679e-46	-0.927172	-1.54177
112178363	chr12:112178363:T:C	3.02552e-46	-0.86736	-1.84951
112178551	chr12:112178551:C:T	2.13965e-45	-1.06889e-09	-0.760723
112178627	chr12:112178627:G:C	2.19509e-44	-1.06889e-09	1.56744
112179406	chr12:112179406:T:C	9.17891e-46	-1.06889e-09	-1.60704
112179940	chr12:112179940:T:C	8.99848e-46	-1.06889e-09	-1.62689
112180114	chr12:112180114:G:A	2.98206e-46	-1.08639	-1.64495
112180396	chr12:112180396:G:A	7.36368e-46	-1.06889e-09	-1.82739
112180665	chr12:112180665:A:C	9.43054e-46	-1.06889e-09	-1.58
112181703	chr12:112181703:A:G	1.05812e-44	-1.06889e-09	0.837717
112181711	chr12:112181711:T:C	9.70701e-46	-1.06889e-09	-1.5511
112184082	chr12:112184082:C:T	2.33855e-46	-1.10145	-1.87297
112185786	chr12:112185786:T:C	1.18861e-45	-1.06889e-09	-1.34858
112187042	chr12:112187042:T:C	1.09714e-45	-1.06889e-09	-1.42866
112187267	chr12:112187267:C:T	7.08987e-46	-1.06889e-09	-1.86528
112187775	chr12:112187775:C:T	7.06401e-46	-1.06889e-09	-1.86894
112187827	chr12:112187827:T:C	9.79323e-45	-1.06889e-09	0.760326
112188011	chr12:112188011:G:A	3.81414e-41	9.02769	-1.03578e-09
112188126	chr12:112188126:A:C	3.39948e-41	8.9126	-1.03578e-09
112189041	chr12:112189041:T:C	3.08463e-46	-0.841318	-1.8562
112189962	chr12:112189962:A:G	8.66607e-46	-1.06889e-09	-1.66454
112190761	chr12:112190761:C:T	7.66582e-46	-1.06889e-09	-1.78718
112191029	chr12:112191029:A:G	7.32355e-46	-1.06889e-09	-1.83286
112191445	chr12:112191445:C:A	7.53255e-46	-1.06889e-09	-1.80472
112191909	chr12:112191909:G:A	6.17021e-45	0.298368	-1.03578e-09
112191994	chr12:112191994:G:A	7.54892e-46	-1.06889e-09	-1.80255
112192454	chr12:112192454:T:C	7.87746e-45	0.542641	-1.03578e-09
112194417	chr12:112194417:A:T	5.0099e-47	-2.67804	-1.83707
112195262	chr12:112195262:C:T	2.46541e-45	-1.06889e-09	-0.619005
112195348	chr12:112195348:C:T	5.49798e-46	-2.11957	-1.03578e-09
112195500	chr12:112195500:C:A	2.42514e-46	-1.07116	-1.8669
112195887	chr12:112195887:C:T	7.03966e-46	-1.06889e-09	-1.87239
112196865	chr12:112196865:G:A	7.66251e-46	-1.06889e-09	-1.78761
112197387	chr12:112197387:G:A	3.78185e-46	-1.04808	-1.44565
112197788	chr12:112197788:A:G	7.05722e-46	-1.06889e-09	-1.8699
112200682	chr12:112200682:G:T	3.03575e-40	11.102	-1.03578e-09
112200890	chr12:112200890:T:C	8.06361e-46	-1.06889e-09	-1.73659
112200967	chr12:112200967:G:T	1.25354e-45	-1.06889e-09	-1.29539
112202228	chr12:112202228:C:T	1.34228e-44	-1.06889e-09	1.07559
112202323	chr12:112202323:G:A	1.53079e-44	-1.06889e-09	1.207
112202361	chr12:112202361:A:G	7.04226e-46	-1.06889e-09	-1.87202
112202750	chr12:112202750:G:A	2.7271e-45	1.35478	-1.87291
112203165	chr12:112203165:C:T	1.36423e-45	-1.06889e-09	-1.21077
112203573	chr12:112203573:T:G	7.0677e-46	-1.06889e-09	-1.86842
112203903	chr12:112203903:G:A	3.59847e-46	-0.893145	-1.6503
112205808	chr12:112205808:G:T	7.3379e-46	-1.06889e-09	-1.8309
112206642	chr12:112206642:T:C	7.32697e-46	-1.06889e-09	-1.83239
112206787	chr12:112206787:T:C	7.27345e-46	-1.06889e-09	-1.83972
112207622	chr12:112207622:G:GTATA	1.22643e-44	-1.06889e-09	0.985331
112207623	chr12:112207623:AGTTTC:A	1.22643e-44	-1.06889e-09	0.985331
112208314	chr12:112208314:T:C	3.34419e-46	-2.61673	-1.03578e-09
112209218	chr12:112209218:C:G	7.54414e-46	-1.06889e-09	-1.80318
112209515	chr12:112209515:G:A	7.81026e-46	-0.763592	-1.00492
112209968	chr12:112209968:T:C	6.4192e-45	1.69065	-1.35272
112211118	chr12:112211118:G:A	2.68038e-44	-1.06889e-09	1.76718
112211144	chr12:112211144:G:A	7.46282e-46	-1.06889e-09	-1.81402
112211177	chr12:112211177:T:C	1.08339e-42	-2.22282	7.68931
112211541	chr12:112211541:A:C	7.36372e-46	-1.06889e-09	-1.82738
112211727	chr12:112211727:A:G	7.34251e-46	-1.06889e-09	-1.83027
112212245	chr12:112212245:T:C	1.10853e-45	-1.06889e-09	-1.41833
112212254	chr12:112212254:A:G	1.22441e-45	-1.06889e-09	-1.3189
112212323	chr12:112212323:A:G	7.31502e-46	-1.06889e-09	-1.83402
112212332	chr12:112212332:C:T	1.41939e-45	-1.06889e-09	-1.17114
112212598	chr12:112212598:C:T	1.47452e-44	-1.06889e-09	1.16955
112212818	chr12:112212818:C:T	5.05239e-47	-2.66149	-1.84518
112212903	chr12:112212903:T:C	1.12298e-45	-1.06889e-09	-1.40538
112214202	chr12:112214202:T:G	1.15985e-45	-1.06889e-09	-1.37308
112214284	chr12:112214284:G:A	3.16298e-46	-2.67243	-1.03578e-09
112214719	chr12:112214719:T:C	7.31881e-46	-1.06889e-09	-1.8335
112215087	chr12:112215087:A:G	4.8721e-47	-2.67365	-1.86936
112216356	chr12:112216356:C:T	2.15078e-45	-1.06889e-09	-0.755536
112218144	chr12:112218144:T:C	1.00458e-42	-2.13337	7.52433
112218434	chr12:112218434:C:A	3.65331e-46	-2.52832	-1.03578e-09
112218438	chr12:112218438:C:T	2.24771e-45	-1.06889e-09	-0.711454
112219186	chr12:112219186:A:G	7.03671e-46	-1.06889e-09	-1.87281
112219328	chr12:112219328:CTTACTCAGTGATGTG:C	1.00624e-45	-1.06889e-09	-1.51514
112219557	chr12:112219557:T:C	3.21293e-46	-2.65677	-1.03578e-09
112219852	chr12:112219852:A:G	1.31078e-44	-1.06889e-09	1.05184
112220248	chr12:112220248:G:A	1.56971e-45	-1.06889e-09	-1.07047
112221306	chr12:112221306:T:A	1.4745e-45	-1.06889e-09	-1.13305
112221926	chr12:112221926:TC:T	7.67561e-46	-1.06889e-09	-1.7859
112222604	chr12:112222604:T:C	7.31946e-46	-1.06889e-09	-1.83341
112222710	chr12:112222710:T:C	7.26541e-46	-1.06889e-09	-1.84082
112222967	chr12:112222967:G:A	7.31357e-46	-1.06889e-09	-1.83422
112223114	chr12:112223114:T:C	1.90086e-45	-1.06889e-09	-0.87906
112223183	chr12:112223183:C:T	7.35333e-46	-1.06889e-09	-1.8288
112223300	chr12:112223300:G:A	4.30907e-43	3.63872	0.905809
112223465	chr12:112223465:G:T	3.71148e-46	-0.881981	-1.63054
112223781	chr12:112223781:T:G	7.34508e-46	-1.06889e-09	-1.82992
112224358	chr12:112224358:C:T	1.29e-45	-1.06889e-09	-1.26673
112224787	chr12:112224787:T:C	8.68645e-46	-1.06889e-09	-1.66219
112225564	chr12:112225564:A:G	4.92336e-47	-2.66851	-1.86404
112225602	chr12:112225602:CACAA:C	4.45321e-46	-2.33033	-1.03578e-09
112225736	chr12:112225736:A:G	7.2829e-46	-1.06889e-09	-1.83842
112225803	chr12:112225803:A:G	7.07955e-46	-1.06889e-09	-1.86674
112226112	chr12:112226112:A:T	7.31382e-46	-1.06889e-09	-1.83418
112227209	chr12:112227209:C:T	4.99844e-46	-1.00217	-1.21266
112229035	chr12:112229035:G:A	1.19074e-45	-1.06889e-09	-1.34679
112229200	chr12:112229200:A:G	7.2072e-46	-1.06889e-09	-1.84887
112229871	chr12:112229871:T:G	3.59221e-43	-2.27242	6.635
112229900	chr12:112229900:G:A	2.07259e-45	-1.06889e-09	-0.792567
112230328	chr12:112230328:T:A	1.00405e-44	-1.06889e-09	0.785267
112230530	chr12:112230530:G:C	7.29328e-46	-1.06889e-09	-1.837
112230539	chr12:112230539:T:C	1.29193e-45	-1.06889e-09	-1.26523
112230951	chr12:112230951:G:A	1.44988e-45	-1.29565	0.145767
112231879	chr12:112231879:C:T	3.99476e-45	-1.06889e-09	-0.136382
112231936	chr12:112231936:C:T	4.88996e-47	-2.67915	-1.8602
112232008	chr12:112232008:A:T	7.28876e-46	-1.06889e-09	-1.83762
112232289	chr12:112232289:T:C	1.23094e-45	-1.06889e-09	-1.31359
112232755	chr12:112232755:T:C	7.19032e-46	-1.06889e-09	-1.85121
112233826	chr12:112233826:C:T	5.19187e-45	-1.06889e-09	0.125729
112233873	chr12:112233873:A:T	5.10189e-46	-2.19434	-1.03578e-09
112233969	chr12:112233969:A:G	2.18025e-45	-1.06889e-09	-0.741927
112234371	chr12:112234371:T:C	1.66669e-44	-1.06889e-09	1.29206
112235670	chr12:112235670:G:A	1.33943e-45	-1.06889e-09	-1.22912
112236553	chr12:112236553:G:A	7.23437e-46	-1.06889e-09	-1.84511
112236914	chr12:112236914:C:T	3.63288e-44	2.07125	-1.03578e-09
112237329	chr12:112237329:T:C	5.91861e-44	-1.06889e-09	2.55932
112237562	chr12:112237562:C:T	7.06265e-46	-1.06889e-09	-1.86913
112237839	chr12:112237839:C:T	1.1719e-45	-1.06889e-09	-1.36274
112237875	chr12:112237875:C:T	2.66676e-45	-1.06889e-09	-0.540502
112238125	chr12:112238125:C:G	2.14882e-45	-1.06889e-09	-0.756446
112238864	chr12:112238864:G:A	7.17679e-46	-1.06889e-09	-1.8531
112239475	chr12:112239475:A:G	7.20999e-46	-1.06889e-09	-1.84848
112239700	chr12:112239700:T:A	7.22638e-46	-1.06889e-09	-1.84621
112240330	chr12:112240330:C:T	7.20375e-46	-1.06889e-09	-1.84935
112240932	chr12:112240932:A:G	5.89637e-45	-1.06889e-09	0.252972
112241124	chr12:112241124:T:C	7.22771e-46	-1.06889e-09	-1.84603
112241269	chr12:112241269:G:A	1.01063e-45	-1.06889e-09	-1.51079
112241372	chr12:112241372:C:T	7.31558e-46	-1.06889e-09	-1.83394
112242241	chr12:112242241:C:T	7.29136e-46	-1.06889e-09	-1.83726
112242486	chr12:112242486:G:A	3.15286e-46	-2.67564	-1.03578e-09
112242637	chr12:112242637:C:T	8.41892e-46	-0.883362	-0.810107
112243131	chr12:112243131:T:C	1.77536e-45	-1.06889e-09	-0.94736
112243182	chr12:112243182:C:T	1.23717e-45	-1.06889e-09	-1.30854
112244034	chr12:112244034:C:T	4.86177e-47	-2.6746	-1.87053
112244472	chr12:112244472:A:G	5.8718e-43	-2.20049	7.05446
112244802	chr12:112244802:G:A	1.38713e-45	-1.06889e-09	-1.19412
112245679	chr12:112245679:G:A	1.23212e-44	-1.06889e-09	0.989955
112245867	chr12:112245867:C:T	1.22878e-44	-1.06889e-09	0.987242
112246528	chr12:112246528:A:G	7.11243e-46	-1.06889e-09	-1.86211
112249069	chr12:112249069:A:G	7.04481e-46	-1.87166	-1.03578e-09
112249183	chr12:112249183:C:T	7.09974e-46	-1.06889e-09	-1.86389
112249311	chr12:112249311:A:G	2.01933e-43	-1.06889e-09	3.78657
112249389	chr12:112249389:T:C	3.84075e-44	-1.06889e-09	2.12689
112249429	chr12:112249429:G:A	4.86804e-47	-2.67293	-1.87091
112249939	chr12:112249939:G:A	9.74153e-46	-1.06889e-09	-1.54755
112251027	chr12:112251027:T:A	9.92479e-46	-1.06889e-09	-1.52891
112251392	chr12:112251392:T:C	7.05883e-46	-1.06889e-09	-1.86967
112251803	chr12:112251803:C:G	1.96188e-45	-1.06889e-09	-0.847463
112252911	chr12:112252911:G:A	2.03534e-45	-0.810703	-1.03578e-09
112253500	chr12:112253500:G:A	1.27206e-44	-1.06889e-09	1.02186
112253574	chr12:112253574:C:G	7.28786e-46	-1.06889e-09	-1.83774
112253847	chr12:112253847:G:A	4.91977e-47	-2.67035	-1.86293
112254638	chr12:112254638:A:C	9.93602e-46	0.323356	-1.85114
112254871	chr12:112254871:T:C	7.12641e-46	-1.06889e-09	-1.86014
112255537	chr12:112255537:T:G	1.36225e-44	1.09036	-1.03578e-09
112255657	chr12:112255657:G:A	7.48239e-44	-1.06889e-09	2.79377
112255728	chr12:112255728:A:G	1.18707e-45	-1.06889e-09	-1.34988
112255972	chr12:112255972:T:C	7.04565e-46	-1.06889e-09	-1.87154
112256111	chr12:112256111:A:G	4.73296e-45	-1.06889e-09	0.0331862
112257075	chr12:112257075:G:A	3.31315e-46	-2.62605	-1.03578e-09
112257629	chr12:112257629:T:C	7.11459e-46	-1.06889e-09	-1.8618
112257646	chr12:112257646:CATT:C	7.11633e-46	-1.06889e-09	-1.86156
112257698	chr12:112257698:T:C	9.66182e-46	-1.06889e-09	-1.55577
112257704	chr12:112257704:G:C	4.92514e-47	-2.67236	-1.85982
112257955	chr12:112257955:T:C	7.12063e-46	-1.06889e-09	-1.86095
112260144	chr12:112260144:G:A	1.55104e-45	-1.06889e-09	-1.08244
112262208	chr12:112262208:A:G	7.05951e-46	-1.06889e-09	-1.86957
112263014	chr12:112263014:T:G	7.03579e-46	-1.06889e-09	-1.87294
112263387	chr12:112263387:A:T	1.38229e-45	-1.06889e-09	-1.19762
112263730	chr12:112263730:C:T	7.3889e-46	-1.06889e-09	-1.82397
112263734	chr12:112263734:C:T	4.88117e-47	-2.6686	-1.87255
112263922	chr12:112263922:T:C	7.04328e-46	-1.06889e-09	-1.87188
112265154	chr12:112265154:A:G	4.88709e-47	-2.67105	-1.86889
112266209	chr12:112266209:T:C	1.376e-46	-2.65343	-0.851343
112267100	chr12:112267100:G:A	5.54899e-46	-2.11033	-1.03578e-09
112267157	chr12:112267157:A:G	7.10833e-46	-1.06889e-09	-1.86268
112267209	chr12:112267209:C:T	7.09884e-46	-1.06889e-09	-1.86402
112268796	chr12:112268796:AC:A	8.31684e-46	-1.06889e-09	-1.70567
112269019	chr12:112269019:A:C	7.12397e-46	-1.06889e-09	-1.86048
112270527	chr12:112270527:T:C	1.44645e-45	-1.06889e-09	-1.15226
112270622	chr12:112270622:T:C	5.46827e-46	-1.01676	-1.10823
112270736	chr12:112270736:G:A	2.0233e-33	26.8144	-1.03578e-09
112271317	chr12:112271317:G:A	7.10996e-46	-1.06889e-09	-1.86245
112271415	chr12:112271415:A:G	8.63937e-46	-1.06889e-09	-1.66762
112271419	chr12:112271419:A:G	7.23284e-46	-1.06889e-09	-1.84532
112272402	chr12:112272402:T:G	7.10887e-46	-1.06889e-09	-1.86261
112272775	chr12:112272775:CTGTT:C	2.62549e-45	-1.06889e-09	-0.556096
112273119	chr12:112273119:G:A	7.12634e-46	-1.06889e-09	-1.86015
112273150	chr12:112273150:G:A	8.88406e-45	2.48563	-1.82274
112274033	chr12:112274033:C:T	1.48664e-45	-1.06889e-09	-1.12485
112274967	chr12:112274967:A:G	3.65583e-46	-2.52763	-1.03578e-09
112275216	chr12:112275216:C:T	4.32977e-45	-1.06889e-09	-0.0558516
112276091	chr12:112276091:G:A	1.67941e-45	-0.99692	-0.00600344
112276708	chr12:112276708:T:C	1.3522e-45	-1.06889e-09	-1.21964
112276769	chr12:112276769:A:C	4.86122e-47	-2.67829	-1.86695
112277230	chr12:112277230:T:A	7.11562e-46	-1.06889e-09	-1.86166
112277520	chr12:112277520:G:A	7.11243e-46	-1.06889e-09	-1.86211
112278111	chr12:112278111:G:A	3.31442e-46	-2.62567	-1.03578e-09
112278233	chr12:112278233:G:A	5.76479e-46	-0.903597	-1.16858
112278335	chr12:112278335:C:T	7.80718e-46	-1.06889e-09	-1.76891
112278580	chr12:112278580:A:G	3.99783e-45	-1.06889e-09	-0.135612
112279196	chr12:112279196:C:T	7.08333e-46	-1.06889e-09	-1.86621
112280116	chr12:112280116:T:C	9.28024e-43	-2.10325	7.41494
112280394	chr12:112280394:G:A	5.28505e-46	-0.958849	-1.20022
112280706	chr12:112280706:C:A	8.4859e-43	-2.09101	7.31322
112281274	chr12:112281274:A:T	1.01168e-45	-1.06889e-09	-1.50976
112283958	chr12:112283958:T:C	8.63893e-46	-1.06889e-09	-1.66767
112284453	chr12:112284453:G:A	7.25658e-46	-1.06889e-09	-1.84204
112284754	chr12:112284754:G:A	9.22306e-46	-1.06889e-09	-1.60224
112284880	chr12:112284880:C:G	7.09714e-46	-1.06889e-09	-1.86426
112285595	chr12:112285595:G:A	1.25581e-45	-1.06889e-09	-1.29359
112285607	chr12:112285607:A:G	1.1729e-45	-1.06889e-09	-1.36189
112286586	chr12:112286586:G:T	1.15225e-45	-1.37965	-1.03578e-09
112286889	chr12:112286889:C:T	7.06476e-46	-1.06889e-09	-1.86883
112286964	chr12:112286964:G:A	1.84218e-45	-0.634915	-0.2755
112287265	chr12:112287265:T:C	9.56064e-46	-1.06889e-09	-1.5663
112287344	chr12:112287344:A:G	7.11633e-46	-1.06889e-09	-1.86156
112288057	chr12:112288057:G:A	7.07821e-46	-1.06889e-09	-1.86693
112288345	chr12:112288345:A:G	7.10899e-46	-1.06889e-09	-1.86259
112288449	chr12:112288449:C:CA	1.42488e-44	-1.06889e-09	1.13531
112290327	chr12:112290327:AT:A	7.11223e-46	-1.06889e-09	-1.86213
112291383	chr12:112291383:T:A	7.10238e-46	-1.06889e-09	-1.86352
112291833	chr12:112291833:C:T	2.2593e-45	-1.06889e-09	-0.706309
112292223	chr12:112292223:A:C	4.87855e-47	-2.67555	-1.86613
112292789	chr12:112292789:G:A	7.03746e-46	-1.06889e-09	-1.8727
112293703	chr12:112293703:G:A	1.19209e-44	2.59054	-1.63361
112294045	chr12:112294045:A:G	7.11625e-46	-1.06889e-09	-1.86157
112294221	chr12:112294221:T:C	7.10155e-46	-1.06889e-09	-1.86364
112294703	chr12:112294703:C:T	4.86466e-47	-2.67326	-1.87128
112294804	chr12:112294804:T:A	5.78067e-46	-0.880244	-1.18919
112295795	chr12:112295795:T:C	2.34105e-44	-1.06889e-09	1.63182
112297688	chr12:112297688:A:G	7.10274e-46	-1.06889e-09	-1.86347
112297693	chr12:112297693:T:C	2.69592e-45	1.34326	-1.87289
112298279	chr12:112298279:G:C	7.11579e-46	-1.06889e-09	-1.86163
112298926	chr12:112298926:C:T	7.11953e-46	-1.06889e-09	-1.86111
112300056	chr12:112300056:C:T	7.14298e-46	-1.06889e-09	-1.85782
112300151	chr12:112300151:C:A	4.92599e-47	-2.67276	-1.85925
112300815	chr12:112300815:G:A	7.196e-46	-1.06889e-09	-1.85043
112301009	chr12:112301009:C:T	8.32784e-46	-1.06889e-09	-1.70435
112301029	chr12:112301029:T:C	1.45009e-45	-1.06889e-09	-1.14974
112301041	chr12:112301041:T:C	7.0773e-46	-1.06889e-09	-1.86706
112301138	chr12:112301138:G:A	2.04481e-45	-0.803975	-0.00208368
112301181	chr12:112301181:C:T	5.79895e-46	-0.847863	-1.21841
112302511	chr12:112302511:G:A	5.44556e-46	-0.915692	-1.21346
112302785	chr12:112302785:AT:A	7.09463e-46	-1.06889e-09	-1.86461
112302791	chr12:112302791:A:C	7.09507e-46	-1.06889e-09	-1.86455
112302905	chr12:112302905:T:C	5.58374e-46	-1.10599	-0.998106
112304007	chr12:112304007:G:A	7.11316e-46	-1.06889e-09	-1.862
112304132	chr12:112304132:A:G	5.4403e-47	-2.63966	-1.79305
112304316	chr12:112304316:C:T	4.85017e-47	-2.67687	-1.87065
112305692	chr12:112305692:T:C	9.22155e-46	-1.06889e-09	-1.60241
112305817	chr12:112305817:C:T	1.8434e-45	-1.06889e-09	-0.909751
112305969	chr12:112305969:C:T	7.23495e-46	-1.06889e-09	-1.84503
112306039	chr12:112306039:T:C	7.08963e-46	-1.06889e-09	-1.86532
112306737	chr12:112306737:C:T	6.72078e-46	-1.91875	-1.03578e-09
112306830	chr12:112306830:T:C	1.32696e-45	-1.06889e-09	-1.23848
112308457	chr12:112308457:AC:A	7.25043e-46	-1.06889e-09	-1.84289
112308463	chr12:112308463:A:C	2.65715e-45	-1.06889e-09	-0.544113
112308479	chr12:112308479:T:C	7.08028e-46	-1.06889e-09	-1.86664
112309301	chr12:112309301:T:C	7.06281e-46	-1.06889e-09	-1.86911
112309728	chr12:112309728:C:T	4.91355e-47	-2.67722	-1.85732
112309858	chr12:112309858:G:A	7.10281e-46	-1.06889e-09	-1.86346
112310089	chr12:112310089:A:T	4.93828e-47	-2.67635	-1.85317
112310765	chr12:112310765:C:T	7.10281e-46	-1.06889e-09	-1.86346
112310802	chr12:112310802:G:T	7.10281e-46	-1.06889e-09	-1.86346
112310832	chr12:112310832:G:A	7.08322e-46	-1.06889e-09	-1.86622
112311257	chr12:112311257:T:C	1.36576e-43	-1.06889e-09	3.39552
112311258	chr12:112311258:G:A	7.07776e-46	-1.06889e-09	-1.86699
112311342	chr12:112311342:A:G	1.56095e-46	-2.58363	-0.795026
112311481	chr12:112311481:A:C	1.26916e-45	-1.06889e-09	-1.28301
112311633	chr12:112311633:A:G	1.04596e-45	-1.06889e-09	-1.47643
112312032	chr12:112312032:A:C	7.25648e-46	-1.06889e-09	-1.84205
112312127	chr12:112312127:ACT:A	7.0675e-46	-1.06889e-09	-1.86844
112312361	chr12:112312361:G:A	7.11014e-46	-1.06889e-09	-1.86243
112312616	chr12:112312616:A:G	5.59661e-46	-2.10179	-1.03578e-09
112312983	chr12:112312983:A:T	1.70246e-45	-1.06889e-09	-0.98929
112314319	chr12:112314319:A:G	4.33165e-45	-1.06889e-09	-0.0554164
112315517	chr12:112315517:G:A	2.03822e-44	-1.06889e-09	1.4933
112316645	chr12:112316645:G:A	5.89049e-46	-0.873926	-1.17668
112317315	chr12:112317315:A:C	7.34028e-46	-1.06889e-09	-1.83057
112318205	chr12:112318205:T:C	7.00897e-46	-0.786353	-1.09041
112320301	chr12:112320301:T:A	5.68993e-46	-0.916277	-1.16897
112321161	chr12:112321161:T:C	1.38589e-46	-2.62942	-0.868187
112322068	chr12:112322068:T:C	1.34678e-45	-1.06889e-09	-1.22364
112322670	chr12:112322670:T:G	1.27209e-45	-1.06889e-09	-1.2807
112322991	chr12:112322991:G:A	3.67048e-45	-1.06889e-09	-0.221043
112323590	chr12:112323590:T:C	7.19824e-46	-1.06889e-09	-1.85011
112324384	chr12:112324384:T:C	5.84045e-42	7.1512	-1.03578e-09
112324710	chr12:112324710:G:A	4.00345e-45	-1.06889e-09	-0.13421
112325790	chr12:112325790:C:T	1.00134e-45	-1.06889e-09	-1.52003
112326739	chr12:112326739:C:T	5.95047e-46	-0.811803	-1.22868
112326772	chr12:112326772:C:T	4.89986e-47	-2.6785	-1.85883
112327173	chr12:112327173:C:T	3.18364e-46	-2.66593	-1.03578e-09
112327185	chr12:112327185:C:T	3.77671e-46	-2.4951	-1.03578e-09
112328312	chr12:112328312:C:A	6.7815e-46	-0.825907	-1.08384
112328794	chr12:112328794:A:C	9.19372e-46	-1.06889e-09	-1.60543
112328937	chr12:112328937:G:A	7.97465e-45	-1.06889e-09	0.554903
112329478	chr12:112329478:G:A	2.68887e-45	1.34057	-1.87281
112330047	chr12:112330047:T:C	7.17824e-46	-0.811804	-1.04109
112332577	chr12:112332577:T:C	7.21093e-46	-1.06889e-09	-1.84835
112333259	chr12:112333259:T:G	4.1751e-43	-2.20234	6.71528
112336259	chr12:112336259:C:G	3.49345e-45	1.5992	-1.86968
112337670	chr12:112337670:C:T	8.14004e-46	-0.819903	-0.907252
112337883	chr12:112337883:C:T	7.33476e-46	-1.06889e-09	-1.83133
112338238	chr12:112338238:T:C	1.26859e-41	-1.06889e-09	7.92688
112339059	chr12:112339059:C:T	3.2733e-46	-2.63815	-1.03578e-09
112339293	chr12:112339293:G:A	1.83879e-45	-1.06889e-09	-0.912259
112339629	chr12:112339629:T:C	4.21614e-44	-1.06889e-09	2.22014
112340421	chr12:112340421:G:GGA	5.62017e-46	-1.04406	-1.05353
112340639	chr12:112340639:T:C	1.98937e-41	8.37679	-1.03578e-09
112343029	chr12:112343029:CTTCTT:C	7.05854e-46	-1.06889e-09	-1.86971
112343070	chr12:112343070:AT:A	1.19342e-44	2.56404	-1.606
112343313	chr12:112343313:C:A	7.68054e-46	-0.658634	-1.12663
112343488	chr12:112343488:G:C	5.69413e-46	-2.08451	-1.03578e-09
112344040	chr12:112344040:C:T	7.26052e-46	-1.06889e-09	-1.8415
112344048	chr12:112344048:C:T	6.21076e-46	-0.778229	-1.21944
112344746	chr12:112344746:C:T	7.0838e-46	-1.06889e-09	-1.86614
112345000	chr12:112345000:TC:T	7.03834e-46	-1.06889e-09	-1.87258
112345054	chr12:112345054:G:C	5.06436e-47	-2.67915	-1.82516
112345751	chr12:112345751:C:T	1.15547e-45	-1.06889e-09	-1.37686
112345787	chr12:112345787:C:T	1.85808e-45	-1.06889e-09	-0.901819
112346402	chr12:112346402:A:T	4.08596e-44	-1.06889e-09	2.18878
112346572	chr12:112346572:C:T	1.86872e-44	-1.06889e-09	1.40648
112346984	chr12:112346984:TC:T	7.53362e-46	-1.06889e-09	-1.80457
112347038	chr12:112347038:G:T	1.07414e-45	-1.06889e-09	-1.44985
112347500	chr12:112347500:A:C	5.37162e-46	-2.14282	-1.03578e-09
112347677	chr12:112347677:A:G	7.05802e-46	-1.06889e-09	-1.86979
112347685	chr12:112347685:C:T	3.70018e-45	-1.06889e-09	-0.212985
112347702	chr12:112347702:C:T	5.34471e-45	-1.06889e-09	0.154742
112347767	chr12:112347767:T:C	2.08258e-44	-1.06889e-09	1.51483
112347778	chr12:112347778:T:C	7.47632e-46	-0.954638	-0.857572
112347851	chr12:112347851:C:T	1.38204e-45	-1.06889e-09	-1.19781
112348763	chr12:112348763:A:G	2.14469e-40	10.7546	-1.03578e-09
112349433	chr12:112349433:T:G	5.54945e-47	-2.67678	-1.73605
112350234	chr12:112350234:C:T	7.61975e-46	-1.06889e-09	-1.79321
112350524	chr12:112350524:A:G	5.69923e-45	-1.06889e-09	0.218965
112351750	chr12:112351750:T:C	1.17013e-45	-1.06889e-09	-1.36425
112351824	chr12:112351824:T:G	1.07912e-45	-1.06889e-09	-1.44522
112352844	chr12:112352844:T:C	3.76169e-43	-2.21919	6.62786
112353319	chr12:112353319:T:C	7.27325e-46	-1.06889e-09	-1.83975
112353493	chr12:112353493:T:C	5.39061e-45	-1.06889e-09	0.163294
112353569	chr12:112353569:G:T	5.62551e-46	-0.997257	-1.09938
112355067	chr12:112355067:G:A	1.36934e-45	-1.06889e-09	-1.20704
112355756	chr12:112355756:T:C	8.25123e-46	-0.922672	-0.790917
112356264	chr12:112356264:G:A	7.26791e-46	-1.06889e-09	-1.84048
112356420	chr12:112356420:GT:G	2.27964e-45	-1.06889e-09	-0.697348
112356692	chr12:112356692:C:T	9.29274e-46	-1.06889e-09	-1.59472
112356910	chr12:112356910:T:G	1.04986e-41	-1.06889e-09	7.73764
112356947	chr12:112356947:T:C	1.18814e-45	-1.34897	-1.03578e-09
112357494	chr12:112357494:T:A	1.70749e-45	-1.06889e-09	-0.986342
112357838	chr12:112357838:G:T	2.40598e-44	-1.06889e-09	1.65918
112358064	chr12:112358064:A:G	7.1732e-46	-1.06889e-09	-1.8536
112358844	chr12:112358844:G:A	7.97995e-46	-1.06889e-09	-1.74702
112359443	chr12:112359443:G:A	8.68973e-46	-1.06889e-09	-1.66181
112359667	chr12:112359667:C:G	1.27205e-45	-1.06889e-09	-1.28073
112361224	chr12:112361224:T:G	7.17689e-46	-1.06889e-09	-1.85308
112361656	chr12:112361656:G:A	8.33439e-44	-1.06889e-09	2.90161
112361734	chr12:112361734:A:G	1.14072e-45	-1.06889e-09	-1.38971
112362804	chr12:112362804:C:G	4.69435e-44	-1.06889e-09	2.32758
112364622	chr12:112364622:T:C	5.01881e-47	-2.66613	-1.84721
112365439	chr12:112365439:T:A	7.24343e-46	-1.06889e-09	-1.84386
112365778	chr12:112365778:T:G	9.84161e-40	12.2782	-1.03578e-09
112367357	chr12:112367357:A:G	1.73758e-44	2.96247	-1.62876
112367361	chr12:112367361:G:T	2.24423e-45	-1.06889e-09	-0.713001
112368275	chr12:112368275:T:C	7.00338e-45	-1.06889e-09	0.425029
112368913	chr12:112368913:A:G	2.16022e-45	-1.06889e-09	-0.751154
112369020	chr12:112369020:C:T	7.05836e-46	-1.06889e-09	-1.86974
112369749	chr12:112369749:G:A	7.24078e-46	-1.06889e-09	-1.84422
112370734	chr12:112370734:A:G	6.84987e-45	1.35562	-0.952751
112370924	chr12:112370924:G:T	3.25147e-46	-2.64484	-1.03578e-09
112371002	chr12:112371002:G:A	1.39133e-44	-1.06889e-09	1.11148
112371622	chr12:112371622:T:C	1.8143e-44	-1.06889e-09	1.37692
112372047	chr12:112372047:C:T	1.1555e-44	-1.06889e-09	0.925753
112372061	chr12:112372061:G:A	7.24456e-46	-1.06889e-09	-1.8437
112372517	chr12:112372517:CGT:C	8.95327e-33	28.3017	-1.03578e-09
112373356	chr12:112373356:A:G	4.48626e-45	-1.06889e-09	-0.0203459
112373453	chr12:112373453:C:T	1.00442e-45	-1.17819	-0.338765
112374478	chr12:112374478:C:T	4.9782e-47	-2.67256	-1.8489
112374983	chr12:112374983:T:C	5.30283e-46	-2.15571	-1.03578e-09
112375611	chr12:112375611:T:C	3.03023e-42	-1.06889e-09	6.49503
112375672	chr12:112375672:T:A	2.48042e-45	-1.06889e-09	-0.612935
112375889	chr12:112375889:C:T	5.19963e-47	-2.6404	-1.83755
112376085	chr12:112376085:T:A	7.11461e-46	-1.06889e-09	-1.8618
112376777	chr12:112376777:C:T	4.99724e-47	-2.67273	-1.84492
112376870	chr12:112376870:T:C	6.15744e-46	-2.00629	-1.03578e-09
112377281	chr12:112377281:A:T	8.30272e-46	-1.06889e-09	-1.70737
112377818	chr12:112377818:C:T	3.14343e-46	-2.67863	-1.03578e-09
112377856	chr12:112377856:A:G	1.88654e-44	1.41596	-1.03578e-09
112377864	chr12:112377864:C:T	8.61835e-46	-1.06889e-09	-1.67006
112378594	chr12:112378594:C:T	1.10044e-45	-1.06889e-09	-1.42566
112378746	chr12:112378746:A:T	7.26054e-46	-0.756208	-1.08529
112380043	chr12:112380043:T:G	2.90402e-42	-1.06889e-09	6.45249
112380855	chr12:112380855:C:A	5.06963e-47	-2.6536	-1.84966
112381441	chr12:112381441:G:T	1.31367e-45	-1.06889e-09	-1.24854
112381618	chr12:112381618:G:A	7.27282e-46	-1.06889e-09	-1.83981
112382831	chr12:112382831:A:G	3.24827e-46	-2.64583	-1.03578e-09
112384543	chr12:112384543:A:G	7.45349e-46	-1.06889e-09	-1.81527
112384729	chr12:112384729:T:C	1.03837e-44	-1.06889e-09	0.818869
112385490	chr12:112385490:T:G	9.68238e-46	-1.06889e-09	-1.55364
112386117	chr12:112386117:G:A	1.50285e-44	1.18858	-1.03578e-09
112388169	chr12:112388169:C:T	4.04866e-46	-2.42556	-1.03578e-09
112388190	chr12:112388190:G:A	3.19443e-46	-2.66254	-1.03578e-09
112390902	chr12:112390902:C:T	1.4369e-45	-1.06889e-09	-1.15888
112391605	chr12:112391605:A:T	2.25062e-44	-1.06889e-09	1.59243
112391924	chr12:112391924:G:A	1.34997e-45	-1.06889e-09	-1.22128
112392064	chr12:112392064:T:C	7.74901e-46	-1.02473	-0.75166
112392148	chr12:112392148:G:A	2.17802e-45	-1.06889e-09	-0.74295
112392251	chr12:112392251:G:T	5.37747e-46	-1.08298	-1.05875
112392775	chr12:112392775:T:G	1.03167e-45	-0.735495	-0.75469
112393334	chr12:112393334:AC:A	1.37192e-45	-1.06889e-09	-1.20515
112393786	chr12:112393786:G:A	2.18146e-44	-1.06889e-09	1.56121
112393825	chr12:112393825:G:A	5.01683e-47	-2.67726	-1.83647
112394008	chr12:112394008:C:T	3.90843e-45	-1.06889e-09	-0.158229
112396093	chr12:112396093:C:T	1.47593e-44	1.17051	-1.03578e-09
112396257	chr12:112396257:G:A	9.17276e-45	2.56688	-1.87201
112397530	chr12:112397530:T:C	4.5607e-43	-2.31669	6.91797
112399342	chr12:112399342:T:C	5.0447e-47	-2.664	-1.8442
112400335	chr12:112400335:C:T	6.65207e-44	-1.06889e-09	2.67615
112400405	chr12:112400405:G:A	9.57419e-46	-0.826634	-0.738246
112400690	chr12:112400690:C:G	5.12987e-47	-2.65511	-1.83635
112401001	chr12:112401001:G:A	1.6233e-44	-1.06889e-09	1.26568
112401182	chr12:112401182:G:A	3.28244e-46	-2.63536	-1.03578e-09
112401562	chr12:112401562:T:A	3.31983e-45	0.193224	-0.514676
112402360	chr12:112402360:T:A	1.38811e-46	-2.67615	-0.819852
112402761	chr12:112402761:TAAAG:T	5.1182e-47	-2.66006	-1.83367
112402962	chr12:112402962:A:G	6.47997e-16	68.9935	-1.87116
112403438	chr12:112403438:T:G	2.66686e-42	-1.06889e-09	6.36729
112403480	chr12:112403480:C:T	8.1936e-44	-1.06889e-09	2.88457
112404650	chr12:112404650:T:C	4.94618e-47	-2.66451	-1.86341
112404848	chr12:112404848:C:T	1.58799e-45	-1.06889e-09	-1.0589
112405534	chr12:112405534:C:T	1.40794e-45	-1.06889e-09	-1.17924
112405559	chr12:112405559:G:A	2.17498e-44	-1.06889e-09	1.55824
112405589	chr12:112405589:C:A	5.08683e-47	-2.66007	-1.83981
112407049	chr12:112407049:G:A	1.30551e-45	-1.06889e-09	-1.25477
112407053	chr12:112407053:A:G	5.08873e-47	-2.65982	-1.83969
112409396	chr12:112409396:G:A	1.76171e-43	-1.06889e-09	3.65009
112409705	chr12:112409705:T:C	3.28013e-46	-2.63607	-1.03578e-09
112409960	chr12:112409960:A:C	1.03569e-45	-1.4863	-1.03578e-09
112410766	chr12:112410766:A:G	9.78159e-44	-2.32749	5.38921
112412095	chr12:112412095:G:A	1.92739e-45	-1.30625	0.441051
112413352	chr12:112413352:C:T	7.52759e-46	-1.06889e-09	-1.80538
112413355	chr12:112413355:C:T	9.23437e-46	-1.06889e-09	-1.60102
112413461	chr12:112413461:C:T	9.38282e-46	-1.06889e-09	-1.58507
112413868	chr12:112413868:A:G	2.15147e-45	-1.06889e-09	-0.755216
112414187	chr12:112414187:C:T	3.63982e-45	1.63872	-1.86815
112414926	chr12:112414926:A:C	3.10407e-45	-1.06889e-09	-0.388651
112415280	chr12:112415280:T:TA	8.6164e-46	-1.06889e-09	-1.67028
112415586	chr12:112415586:C:T	1.09925e-45	-1.06889e-09	-1.42674
112418116	chr12:112418116:A:T	9.18684e-46	-1.06889e-09	-1.60618
112418863	chr12:112418863:G:A	1.07136e-45	-1.06889e-09	-1.45243
112419150	chr12:112419150:G:C	8.46759e-47	-2.1946	-1.79569
112419179	chr12:112419179:C:A	5.26739e-47	-2.63429	-1.83071
112422309	chr12:112422309:T:C	5.31555e-47	-2.65056	-1.80534
112423112	chr12:112423112:A:G	1.12402e-45	-1.06889e-09	-1.40446
112423805	chr12:112423805:G:A	2.28911e-45	-1.06889e-09	-0.693203
112424942	chr12:112424942:CCAT:C	9.46475e-46	-1.06889e-09	-1.57638
112425187	chr12:112425187:A:T	3.24324e-46	-2.64738	-1.03578e-09
112425347	chr12:112425347:A:G	1.24957e-45	-1.06889e-09	-1.29856
112426224	chr12:112426224:G:A	5.14806e-47	-2.65741	-1.83051
112426298	chr12:112426298:G:A	5.19169e-47	-2.65412	-1.82535
112426512	chr12:112426512:C:T	1.37768e-45	-1.06889e-09	-1.20096
112427827	chr12:112427827:T:C	1.3466e-45	-1.06889e-09	-1.22378
112427888	chr12:112427888:C:T	5.94685e-45	1.90908	-1.64759
112427996	chr12:112427996:T:C	1.05083e-44	-1.06889e-09	0.830803
112428029	chr12:112428029:G:A	5.16564e-47	-2.6529	-1.8316
112429125	chr12:112429125:A:G	8.19637e-41	9.79267	-1.03578e-09
112429795	chr12:112429795:T:C	5.4625e-44	-1.06889e-09	2.47913
112431075	chr12:112431075:G:A	5.10064e-47	-2.65649	-1.84068
112431288	chr12:112431288:C:T	3.31157e-46	-2.62653	-1.03578e-09
112431751	chr12:112431751:C:T	1.00176e-45	-1.06889e-09	-1.51961
112431976	chr12:112431976:A:G	4.37889e-46	-2.34716	-1.03578e-09
112432051	chr12:112432051:A:G	8.15158e-46	-1.06889e-09	-1.72574
112432866	chr12:112432866:T:C	4.98804e-47	-2.66578	-1.85371
112432941	chr12:112432941:A:G	3.50188e-45	-1.06889e-09	-0.268066
112433568	chr12:112433568:A:G	1.40985e-19	60.5623	-1.87297
112435422	chr12:112435422:T:C	1.21776e-45	-1.06889e-09	-1.32435
112436048	chr12:112436048:A:G	4.9416e-41	9.28666	-1.03578e-09
112436214	chr12:112436214:T:G	1.02767e-44	2.66091	-1.85239
112436501	chr12:112436501:T:A	1.13686e-45	-1.06889e-09	-1.39309
112437085	chr12:112437085:T:G	1.13531e-45	-1.06889e-09	-1.39446
112437888	chr12:112437888:A:G	1.16418e-45	-1.06889e-09	-1.36935
112437959	chr12:112437959:C:T	7.84868e-46	-1.06889e-09	-1.7636
112438850	chr12:112438850:C:A	1.59717e-44	-1.06889e-09	1.24945
112438932	chr12:112438932:G:GT	1.88033e-46	-1.51535	-1.67715
112439215	chr12:112439215:C:T	5.15755e-47	-2.63827	-1.8478
112439243	chr12:112439243:C:A	1.22078e-45	-1.06889e-09	-1.32188
112439785	chr12:112439785:A:T	6.08172e-47	-2.59529	-1.72596
112440622	chr12:112440622:G:A	5.00871e-47	-2.6424	-1.87296
112441007	chr12:112441007:A:G	1.07446e-45	-1.06889e-09	-1.44955
112442068	chr12:112442068:C:T	3.38776e-46	-2.60378	-1.03578e-09
112442151	chr12:112442151:A:G	7.99593e-47	-2.21008	-1.83753
112443505	chr12:112443505:T:C	6.48534e-46	-1.31313	-0.641276
112443538	chr12:112443538:G:A	1.07363e-44	-1.06889e-09	0.852267
112444069	chr12:112444069:G:C	2.20152e-44	-1.06889e-09	1.57037
112444192	chr12:112444192:A:G	2.17283e-46	-1.36685	-1.68107
112444490	chr12:112444490:C:T	1.04851e-45	-1.06889e-09	-1.47399
112445262	chr12:112445262:G:A	1.85952e-45	-1.06889e-09	-0.901046
112445664	chr12:112445664:T:G	7.14004e-44	2.74694	-1.03578e-09
112445672	chr12:112445672:G:A	2.87391e-15	70.482	-1.87011
112447192	chr12:112447192:A:G	7.72083e-46	-1.06889e-09	-1.78003
112447705	chr12:112447705:G:A	9.73903e-46	-1.06889e-09	-1.54781
112449497	chr12:112449497:ACT:A	5.08566e-47	-2.6575	-1.84261
112449990	chr12:112449990:G:A	6.69688e-46	-1.92231	-1.03578e-09
112450004	chr12:112450004:T:C	9.16599e-46	-1.06889e-09	-1.60845
112450137	chr12:112450137:G:C	5.18251e-47	-2.63831	-1.84293
112450238	chr12:112450238:G:A	9.38022e-46	-1.06889e-09	-1.58535
112450435	chr12:112450435:C:T	2.45909e-44	-1.06889e-09	1.68101
112450888	chr12:112450888:C:A	3.3586e-45	1.56121	-1.87105
112451511	chr12:112451511:C:T	1.51778e-44	-1.06889e-09	1.19847
112451851	chr12:112451851:C:T	5.18241e-47	-2.63839	-1.84288
112451880	chr12:112451880:T:A	5.71498e-47	-2.5366	-1.84684
112452601	chr12:112452601:C:T	2.14597e-44	-1.06889e-09	1.54481
112452972	chr12:112452972:A:G	1.08723e-45	-1.06889e-09	-1.43774
112453465	chr12:112453465:A:G	1.09049e-45	-1.06889e-09	-1.43473
112453778	chr12:112453778:T:C	2.01418e-45	-1.06889e-09	-0.821154
112454152	chr12:112454152:CAG:C	2.0966e-45	-1.06889e-09	-0.78105
112454424	chr12:112454424:A:G	1.5866e-45	-1.06889e-09	-1.05977
112455610	chr12:112455610:T:C	3.5241e-44	2.04084	-1.03578e-09
112455688	chr12:112455688:C:G	1.17345e-45	-1.06889e-09	-1.36142
112459144	chr12:112459144:GCAGT:G	9.47077e-45	-1.06889e-09	0.726845
112459793	chr12:112459793:T:C	1.39657e-45	-1.06889e-09	-1.18735
112460660	chr12:112460660:G:A	1.79579e-45	-1.06889e-09	-0.935922
112461482	chr12:112461482:T:G	1.01383e-45	-1.50763	-1.03578e-09
112461676	chr12:112461676:C:T	1.26306e-45	-1.06889e-09	-1.28783
112462906	chr12:112462906:T:C	1.26835e-45	-1.06889e-09	-1.28365
112463877	chr12:112463877:G:C	1.61578e-45	-1.06889e-09	-1.04155
112464236	chr12:112464236:C:T	1.23764e-45	-1.06889e-09	-1.30816
112464281	chr12:112464281:G:A	8.08872e-46	-1.06889e-09	-1.73348
112465004	chr12:112465004:C:T	4.44526e-46	-2.33211	-1.03578e-09
112465129	chr12:112465129:G:C	7.10498e-46	-1.06889e-09	-1.86315
112465193	chr12:112465193:A:G	1.29104e-45	-1.06889e-09	-1.26591
112465473	chr12:112465473:T:A	1.11048e-45	-1.06889e-09	-1.41657
112467151	chr12:112467151:A:G	1.61733e-22	51.1349	0.784009
112467737	chr12:112467737:C:T	9.11801e-45	2.5608	-1.87191
112468218	chr12:112468218:G:A	1.68825e-45	-1.06889e-09	-0.997674
112468611	chr12:112468611:A:G	6.39892e-20	59.7724	-1.87296
112469572	chr12:112469572:T:C	5.26127e-47	-2.61943	-1.84673
112471536	chr12:112471536:T:C	1.76665e-46	-1.54651	-1.70836
112471592	chr12:112471592:T:C	5.16018e-47	-2.64039	-1.84518
112472415	chr12:112472415:G:A	3.28583e-46	-2.63433	-1.03578e-09
112472463	chr12:112472463:G:A	5.23333e-47	-2.62795	-1.84354
112472572	chr12:112472572:C:T	2.42138e-45	-1.06889e-09	-0.637027
112472576	chr12:112472576:C:T	5.29245e-47	-2.61853	-1.84172
112472875	chr12:112472875:T:C	1.59343e-45	-1.06889e-09	-1.05548
112473120	chr12:112473120:C:T	1.08646e-45	-1.06889e-09	-1.43844
112473635	chr12:112473635:T:TC	5.33779e-47	-2.61315	-1.83857
112474728	chr12:112474728:A:G	4.65286e-44	-1.06889e-09	2.3187
112475528	chr12:112475528:T:C	1.40541e-45	-1.06889e-09	-1.18104
112476527	chr12:112476527:G:A	8.66709e-46	-1.06889e-09	-1.66442
112477621	chr12:112477621:T:C	7.38903e-44	2.78122	-1.03578e-09
112478444	chr12:112478444:A:G	1.07642e-45	-1.44772	-1.03578e-09
112478879	chr12:112478879:C:T	4.9548e-47	-2.67041	-1.85577
112478981	chr12:112478981:T:G	9.3281e-47	-2.06939	-1.82411
112479009	chr12:112479009:T:C	9.32322e-47	-2.07222	-1.82181
112479345	chr12:112479345:A:G	7.43766e-43	5.09036	-1.03578e-09
112479559	chr12:112479559:T:C	1.23125e-45	-1.06889e-09	-1.31334
112479863	chr12:112479863:T:G	4.1257e-46	-2.40671	-1.03578e-09
112480107	chr12:112480107:G:A	1.12478e-45	-1.06889e-09	-1.40378
112480448	chr12:112480448:G:T	8.47942e-45	-1.06889e-09	0.616277
112480486	chr12:112480486:T:C	8.02847e-45	-1.06889e-09	0.561629
112480652	chr12:112480652:G:A	3.80012e-46	-2.48892	-1.03578e-09
112480809	chr12:112480809:T:C	1.03752e-45	-1.06889e-09	-1.48453
112483427	chr12:112483427:C:T	5.29031e-44	-1.06889e-09	2.4471
112484286	chr12:112484286:G:A	1.21981e-45	-1.06889e-09	-1.32267
112484704	chr12:112484704:G:A	3.1489e-46	-2.6769	-1.03578e-09
112484725	chr12:112484725:G:A	9.2143e-45	-1.06889e-09	0.699392
112485557	chr12:112485557:G:A	5.66958e-47	-2.59423	-1.79719
112486937	chr12:112486937:C:T	1.23125e-45	-1.06889e-09	-1.31334
112487718	chr12:112487718:A:G	1.27502e-45	-1.06889e-09	-1.2784
112489468	chr12:112489468:C:T	5.41028e-47	-2.59534	-1.8429
112489560	chr12:112489560:C:G	7.03561e-46	-1.06889e-09	-1.87297
112490297	chr12:112490297:G:C	2.11178e-44	-1.06889e-09	1.52875
112490601	chr12:112490601:C:T	1.29312e-45	-1.06889e-09	-1.26431
112490792	chr12:112490792:A:G	1.38905e-28	37.5858	0.365361
112492582	chr12:112492582:A:G	3.18048e-44	-1.06889e-09	1.93825
112492616	chr12:112492616:G:C	2.00003e-45	-1.06889e-09	-0.828204
112492713	chr12:112492713:C:T	7.76064e-46	-1.06889e-09	-1.77489
112492737	chr12:112492737:T:C	5.93501e-47	-2.58704	-1.75863
112492986	chr12:112492986:T:C	1.67307e-44	-1.06889e-09	1.29588
112493559	chr12:112493559:T:C	7.56442e-46	-1.06889e-09	-1.80049
112495023	chr12:112495023:T:G	1.43854e-44	1.14485	-1.03578e-09
112495029	chr12:112495029:A:T	6.23563e-45	-1.06889e-09	0.308915
112495731	chr12:112495731:G:A	1.07527e-45	-1.06889e-09	-1.44879
112496116	chr12:112496116:A:G	4.15649e-44	-1.06889e-09	2.20589
112497159	chr12:112497159:G:A	1.64005e-45	-1.06889e-09	-1.02664
112497260	chr12:112497260:G:A	1.10772e-45	-1.06889e-09	-1.41906
112497540	chr12:112497540:C:T	6.3362e-46	-1.02707	-0.950602
112498312	chr12:112498312:CAGTG:C	1.23526e-45	-1.06889e-09	-1.31008
112499114	chr12:112499114:ATCT:A	5.30123e-47	-2.63588	-1.82271
112499327	chr12:112499327:T:A	4.56751e-44	-1.06889e-09	2.30019
112500182	chr12:112500182:A:G	5.2108e-47	-2.64417	-1.83164
112500402	chr12:112500402:A:G	7.66482e-46	-1.06889e-09	-1.78731
112500565	chr12:112500565:G:A	1.02491e-44	-1.06889e-09	0.805823
112500657	chr12:112500657:T:G	1.10418e-45	-1.53647	0.114206
112500951	chr12:112500951:CCAGAGTG:C	2.62381e-46	-1.10691	-1.75241
112500999	chr12:112500999:G:A	8.65181e-46	-1.06889e-09	-1.66618
112501286	chr12:112501286:G:A	7.06699e-46	-1.06889e-09	-1.86852
112501539	chr12:112501539:C:T	2.23658e-45	-1.06889e-09	-0.716418
112501557	chr12:112501557:G:A	1.20739e-45	-1.06889e-09	-1.3329
112501573	chr12:112501573:C:T	1.15633e-45	-1.06889e-09	-1.37611
112502049	chr12:112502049:C:T	1.86009e-42	-1.06889e-09	6.00701
112503351	chr12:112503351:C:T	7.03779e-46	-1.06889e-09	-1.87266
112503464	chr12:112503464:G:A	1.17248e-45	-1.06889e-09	-1.36224
112503767	chr12:112503767:G:A	3.61987e-43	-1.95609	6.32633
112504549	chr12:112504549:G:A	8.60137e-46	-1.06889e-09	-1.67203
112505052	chr12:112505052:G:A	2.654e-45	-0.545299	-1.03578e-09
112505063	chr12:112505063:C:T	1.54839e-45	-1.08415	-1.03578e-09
112505464	chr12:112505464:C:T	8.37011e-46	-1.06889e-09	-1.69928
112505536	chr12:112505536:T:C	5.02036e-47	-2.64046	-1.87258
112506462	chr12:112506462:G:A	2.22792e-44	-1.06889e-09	1.58229
112506593	chr12:112506593:C:T	2.11267e-41	8.43693	-1.03578e-09
112507166	chr12:112507166:G:C	1.19065e-45	-1.06889e-09	-1.34686
112510346	chr12:112510346:G:A	3.45649e-46	-2.5837	-1.03578e-09
112510349	chr12:112510349:C:T	1.57648e-43	3.539	-1.03578e-09
112510370	chr12:112510370:A:G	8.95906e-46	-1.06889e-09	-1.63129
112510710	chr12:112510710:A:G	7.53894e-46	-1.06889e-09	-1.80387
112511059	chr12:112511059:G:A	5.20082e-47	-2.65227	-1.82545
112511323	chr12:112511323:G:A	5.95059e-45	-1.06889e-09	0.262125
112511517	chr12:112511517:G:A	3.43318e-45	-1.06889e-09	-0.287878
112511595	chr12:112511595:G:A	1.79051e-44	-1.06889e-09	1.36372
112511718	chr12:112511718:C:T	1.16982e-45	-1.06889e-09	-1.36451
112511838	chr12:112511838:C:T	1.02649e-45	-1.06889e-09	-1.49522
112512785	chr12:112512785:C:T	5.17577e-47	-2.63803	-1.84452
112512960	chr12:112512960:T:C	1.53526e-45	-1.06889e-09	-1.09266
112513845	chr12:112513845:A:G	1.14028e-45	-1.06889e-09	-1.39009
112514187	chr12:112514187:T:G	1.17331e-45	-1.06889e-09	-1.36154
112514891	chr12:112514891:C:G	5.21749e-47	-2.64087	-1.83365
112515227	chr12:112515227:G:A	6.07926e-46	-0.919591	-1.09948
112515444	chr12:112515444:G:A	1.26497e-45	-1.06889e-09	-1.28632
112516477	chr12:112516477:T:C	7.99373e-46	-1.06889e-09	-1.74529
112516828	chr12:112516828:C:T	1.24089e-45	-1.06889e-09	-1.30554
112518648	chr12:112518648:TAAC:T	9.73791e-46	-1.06889e-09	-1.54792
112518968	chr12:112518968:A:G	8.0923e-46	-1.06889e-09	-1.73304
112519166	chr12:112519166:T:C	1.36102e-45	-1.06889e-09	-1.21313
112519334	chr12:112519334:G:A	7.69457e-46	-1.06889e-09	-1.78344
112520437	chr12:112520437:A:G	1.16154e-45	-1.06889e-09	-1.37162
112520441	chr12:112520441:T:C	7.77363e-46	-1.06889e-09	-1.77321
112520963	chr12:112520963:A:G	4.68052e-46	-1.25314	-1.0274
112521130	chr12:112521130:G:A	7.92819e-46	-1.06889e-09	-1.75353
112521931	chr12:112521931:C:A	1.49607e-45	-1.06889e-09	-1.11852
112522079	chr12:112522079:G:A	7.72145e-46	-1.06889e-09	-1.77995
112522209	chr12:112522209:G:A	7.66799e-46	-1.06889e-09	-1.7869
112522734	chr12:112522734:T:C	1.17001e-45	-1.06889e-09	-1.36435
112523501	chr12:112523501:A:G	7.04286e-46	-1.06889e-09	-1.87194
112523643	chr12:112523643:T:G	7.69197e-46	-1.06889e-09	-1.78377
112523647	chr12:112523647:T:G	1.29262e-45	-1.06889e-09	-1.26469
112523697	chr12:112523697:A:G	7.4522e-46	-1.06889e-09	-1.81544
112523771	chr12:112523771:C:T	1.07391e-45	-1.06889e-09	-1.45006
112524087	chr12:112524087:C:T	5.27228e-47	-2.59263	-1.87144
112524469	chr12:112524469:A:T	6.27122e-45	-1.06889e-09	0.314606
112524828	chr12:112524828:A:G	1.20895e-45	-1.06889e-09	-1.33162
112524927	chr12:112524927:A:G	1.20697e-45	-1.06889e-09	-1.33325
112524991	chr12:112524991:T:C	8.49476e-47	-2.18865	-1.79843
112525342	chr12:112525342:G:A	1.33543e-45	-1.90006	0.667946
112525414	chr12:112525414:C:A	1.86575e-45	-1.06889e-09	-0.897702
112525756	chr12:112525756:A:G	8.47815e-46	-1.06889e-09	-1.68646
112525868	chr12:112525868:T:G	1.26767e-45	-1.28418	-1.03578e-09
112526016	chr12:112526016:A:G	7.19211e-46	-1.06889e-09	-1.85097
112526266	chr12:112526266:T:G	8.34464e-46	-1.06889e-09	-1.70233
112526364	chr12:112526364:T:G	8.37847e-46	-1.06889e-09	-1.69828
112526848	chr12:112526848:C:T	7.53956e-46	-1.06889e-09	-1.80379
112526953	chr12:112526953:TG:T	7.56975e-46	-1.06889e-09	-1.79979
112527040	chr12:112527040:G:A	7.61532e-46	-1.06889e-09	-1.79379
112527043	chr12:112527043:C:T	6.26991e-45	2.16402	-1.84962
112527338	chr12:112527338:A:G	8.31737e-46	-1.06889e-09	-1.7056
112527491	chr12:112527491:T:C	8.26469e-46	-1.06889e-09	-1.71196
112527997	chr12:112527997:C:T	7.67683e-46	-1.06889e-09	-1.78574
112528288	chr12:112528288:A:G	8.36123e-46	-1.06889e-09	-1.70034
112528311	chr12:112528311:T:C	8.58023e-46	-1.06889e-09	-1.67449
112529819	chr12:112529819:C:A	8.50175e-46	-1.06889e-09	-1.68368
112530319	chr12:112530319:C:T	1.21709e-45	-1.06889e-09	-1.3249
112530802	chr12:112530802:G:T	7.04654e-46	-1.06889e-09	-1.87141
112530929	chr12:112530929:T:C	1.09437e-45	-1.06889e-09	-1.43118
112531315	chr12:112531315:A:G	5.30733e-47	-2.63323	-1.82422
112531484	chr12:112531484:T:C	1.34046e-45	-1.06889e-09	-1.22835
112532100	chr12:112532100:G:A	2.07902e-45	-1.06889e-09	-0.789466
112532856	chr12:112532856:C:G	1.11777e-45	-1.06889e-09	-1.41003
112533510	chr12:112533510:A:G	1.32727e-45	-1.06889e-09	-1.23824
112533650	chr12:112533650:T:C	1.58166e-45	-1.06889e-09	-1.06289
112533945	chr12:112533945:C:T	1.08468e-45	-1.06889e-09	-1.44008
112534091	chr12:112534091:G:A	1.42525e-45	-1.06889e-09	-1.16702
112534267	chr12:112534267:T:C	3.05612e-45	-1.06889e-09	-0.40422
112534756	chr12:112534756:C:A	1.29949e-45	-1.06889e-09	-1.25939
112534850	chr12:112534850:G:A	2.02058e-43	3.78719	-1.03578e-09
112534928	chr12:112534928:A:G	7.06023e-46	-1.06889e-09	-1.86947
112535280	chr12:112535280:G:C	1.21842e-45	-1.06889e-09	-1.32381
112535374	chr12:112535374:T:G	7.08967e-46	-1.06889e-09	-1.86531
112535425	chr12:112535425:A:G	7.49851e-46	-1.06889e-09	-1.80925
112535966	chr12:112535966:G:A	9.26845e-44	-1.06889e-09	3.00784
112537379	chr12:112537379:T:A	3.68403e-45	-1.06889e-09	-0.217359
112537483	chr12:112537483:A:C	2.17719e-45	-1.06889e-09	-0.743329
112537536	chr12:112537536:G:A	1.27012e-45	-1.06889e-09	-1.28225
112538325	chr12:112538325:T:A	7.34537e-46	-1.06889e-09	-1.82988
112538717	chr12:112538717:A:G	3.16724e-46	-2.67109	-1.03578e-09
112539859	chr12:112539859:GT:G	1.23332e-45	-1.06889e-09	-1.31165
112539973	chr12:112539973:T:C	2.14497e-45	-1.06889e-09	-0.758238
112540400	chr12:112540400:G:T	2.59353e-42	7.97823	-1.63882
112540681	chr12:112540681:G:A	4.27191e-46	-2.37189	-1.03578e-09
112541193	chr12:112541193:ATATATACATATAAT:A	8.16603e-47	-2.63629	-1.39026
112541234	chr12:112541234:T:A	2.28916e-45	-1.06889e-09	-0.693182
112541268	chr12:112541268:G:T	2.24656e-45	-1.06889e-09	-0.711966
112542433	chr12:112542433:C:G	5.42137e-45	-1.06889e-09	0.168983
112542490	chr12:112542490:C:A	5.31671e-45	-1.06889e-09	0.149489
112542578	chr12:112542578:G:A	8.18776e-47	-2.623	-1.40089
112543087	chr12:112543087:G:A	4.65711e-45	-1.06889e-09	0.0170296
112543173	chr12:112543173:G:A	5.33092e-45	-1.06889e-09	0.152159
112543450	chr12:112543450:C:T	1.20082e-45	-1.06889e-09	-1.33836
112543550	chr12:112543550:T:G	9.26275e-46	-1.06889e-09	-1.59795
112543721	chr12:112543721:C:T	4.73627e-45	-1.06889e-09	0.0338842
112543767	chr12:112543767:G:A	4.01653e-45	-1.06889e-09	-0.130947
112544439	chr12:112544439:A:G	1.94436e-45	-1.06889e-09	-0.856433
112544671	chr12:112544671:C:T	1.13817e-45	-1.06889e-09	-1.39194
112544742	chr12:112544742:C:T	2.08687e-45	-1.06889e-09	-0.7857
112544891	chr12:112544891:C:G	8.34546e-47	-2.62377	-1.38104
112544971	chr12:112544971:G:A	1.4107e-45	-1.06889e-09	-1.17728
112545310	chr12:112545310:A:T	2.09759e-45	-1.06889e-09	-0.780575
112545685	chr12:112545685:C:T	2.08996e-45	-1.06889e-09	-0.784219
112545707	chr12:112545707:C:T	5.87096e-47	-2.67031	-1.6862
112546004	chr12:112546004:G:C	8.40113e-47	-2.61523	-1.38294
112546777	chr12:112546777:T:C	1.32104e-45	-1.06889e-09	-1.24295
112547006	chr12:112547006:C:T	5.41047e-45	-1.06889e-09	0.166971
112547060	chr12:112547060:A:G	2.34763e-45	-1.06889e-09	-0.667959
112547524	chr12:112547524:A:G	5.75076e-44	-2.13135	4.6619
112547797	chr12:112547797:G:T	6.30641e-38	16.4383	-1.03578e-09
112548318	chr12:112548318:C:T	2.00487e-45	-1.06889e-09	-0.825787
112548698	chr12:112548698:T:C	1.38782e-44	-1.06889e-09	1.10895
112548943	chr12:112548943:T:G	1.60345e-45	-1.06889e-09	-1.04921
112549081	chr12:112549081:T:C	2.14799e-45	-1.06889e-09	-0.756831
112550325	chr12:112550325:T:C	1.4519e-46	-1.63337	-1.81771
112550487	chr12:112550487:T:C	1.092e-45	-1.06889e-09	-1.43335
112550770	chr12:112550770:T:C	5.19035e-44	2.42802	-1.03578e-09
112550880	chr12:112550880:A:G	6.08111e-46	-0.245677	-1.77309
112551237	chr12:112551237:C:T	9.71189e-46	-1.06889e-09	-1.5506
112552627	chr12:112552627:G:C	2.95032e-45	-1.06889e-09	-0.439452
112552792	chr12:112552792:A:G	2.32885e-45	-1.06889e-09	-0.675991
112552929	chr12:112552929:G:A	6.1519e-47	-2.60916	-1.70061
112553294	chr12:112553294:C:T	3.43298e-46	-2.59052	-1.03578e-09
112553394	chr12:112553394:C:T	1.16606e-45	-1.06889e-09	-1.36773
112553648	chr12:112553648:C:T	1.40942e-42	-1.06889e-09	5.72957
112553851	chr12:112553851:C:T	3.73268e-45	1.66765	-1.87189
112553888	chr12:112553888:G:C	9.22162e-46	-1.06889e-09	-1.6024
112553942	chr12:112553942:CT:C	3.37585e-46	-2.6073	-1.03578e-09
112554028	chr12:112554028:A:T	1.59705e-43	-1.06889e-09	3.55197
112554573	chr12:112554573:T:C	6.16915e-45	-1.06889e-09	0.298196
112554619	chr12:112554619:G:A	5.18233e-43	-1.06889e-09	4.72906
112555187	chr12:112555187:C:T	7.0369e-45	2.05418	-1.62438
112556205	chr12:112556205:A:G	9.57433e-46	-1.06889e-09	-1.56486
112556537	chr12:112556537:A:G	4.33261e-45	-1.06889e-09	-0.0551955
112556575	chr12:112556575:G:A	7.03747e-46	-1.06889e-09	-1.8727
112556614	chr12:112556614:G:A	3.3751e-46	-2.60753	-1.03578e-09
112556641	chr12:112556641:T:G	1.12176e-45	-1.06889e-09	-1.40647
112556913	chr12:112556913:A:G	9.12251e-43	5.29455	-1.03578e-09
112557914	chr12:112557914:T:C	1.94109e-43	-1.06889e-09	3.74706
112558234	chr12:112558234:A:G	7.31095e-46	-1.06889e-09	-1.83458
112559392	chr12:112559392:C:T	5.22409e-46	-0.363446	-1.80722
112559410	chr12:112559410:C:G	1.10749e-45	-1.06889e-09	-1.41927
112560532	chr12:112560532:T:C	4.74738e-45	-1.06889e-09	0.0362276
112561049	chr12:112561049:A:G	1.01158e-40	10.0031	-1.03578e-09
112561259	chr12:112561259:G:A	9.84912e-46	-1.06889e-09	-1.53657
112561452	chr12:112561452:C:T	2.61554e-45	-1.06889e-09	-0.559895
112562761	chr12:112562761:A:G	8.03746e-46	-1.73984	-1.03578e-09
112562881	chr12:112562881:A:C	4.79154e-45	1.73869	-1.69321
112563410	chr12:112563410:T:C	4.2465e-45	-1.06889e-09	-0.0752706
112564245	chr12:112564245:T:C	9.62297e-45	-1.06889e-09	0.742788
112565131	chr12:112565131:G:T	8.00724e-45	0.558981	-1.03578e-09
112565145	chr12:112565145:G:A	7.49055e-46	-1.06889e-09	-1.81031
112565568	chr12:112565568:G:A	1.88557e-45	-1.06889e-09	-0.887135
112565887	chr12:112565887:T:A	6.41561e-45	-1.06889e-09	0.337369
112565935	chr12:112565935:G:T	1.58706e-44	-1.06889e-09	1.2431
112566124	chr12:112566124:T:C	7.17384e-46	-1.06889e-09	-1.85351
112566256	chr12:112566256:G:A	9.19771e-46	-1.06889e-09	-1.605
112566687	chr12:112566687:C:T	8.96393e-46	0.159366	-1.79011
112567084	chr12:112567084:C:T	1.03034e-45	-1.49148	-1.03578e-09
112567525	chr12:112567525:G:A	1.58499e-41	-1.06889e-09	8.14955
112568541	chr12:112568541:C:T	9.84734e-44	-1.06889e-09	3.06842
112569197	chr12:112569197:C:T	3.90422e-44	3.97882	-1.83554
112569352	chr12:112569352:G:A	3.75735e-45	-1.06889e-09	-0.197651
112569798	chr12:112569798:T:C	2.45658e-44	-2.64081	4.3208
112570301	chr12:112570301:C:G	2.08409e-44	-1.06889e-09	1.51555
112570529	chr12:112570529:T:C	1.4495e-45	-1.06889e-09	-1.15015
112571326	chr12:112571326:C:CACATACCT	1.3234e-45	0.551317	-1.79248
112573495	chr12:112573495:G:C	7.55963e-44	2.76663	0.0374104
112573648	chr12:112573648:C:T	2.48031e-45	1.23695	-1.84993
112575154	chr12:112575154:G:T	1.2807e-45	0.592771	-1.86673
112575722	chr12:112575722:C:T	4.23569e-43	-0.359234	4.88659
112575724	chr12:112575724:C:CAAA	4.28205e-43	-0.34835	4.88659
112575921	chr12:112575921:C:G	7.1129e-46	-1.06889e-09	-1.86204
112576257	chr12:112576257:C:G	1.03135e-44	-1.06889e-09	0.812092
112576493	chr12:112576493:A:G	1.11271e-46	-1.84609	-1.87106
112576631	chr12:112576631:C:T	3.801e-46	-2.48868	-1.03578e-09
112576672	chr12:112576672:C:T	1.13161e-46	-1.837	-1.8633
112576855	chr12:112576855:A:T	4.25918e-45	-1.06889e-09	-0.0722892
112577684	chr12:112577684:C:A	1.06427e-45	-1.06889e-09	-1.45908
112577705	chr12:112577705:C:G	2.35597e-44	0.337865	1.30031
112577768	chr12:112577768:C:T	2.93846e-45	-1.06889e-09	-0.443479
112578440	chr12:112578440:C:A	7.9848e-46	-2.66826	0.92185
112578665	chr12:112578665:C:T	9.92914e-46	-1.06889e-09	-1.52848
112578830	chr12:112578830:G:A	9.30763e-46	-1.06889e-09	-1.59312
112578863	chr12:112578863:T:C	7.07294e-46	-1.06889e-09	-1.86767
112579255	chr12:112579255:A:C	1.04844e-44	0.360884	0.467635
112579856	chr12:112579856:A:T	9.87425e-45	0.252105	0.51646
112580280	chr12:112580280:C:T	7.06987e-46	-1.06889e-09	-1.86811
112580675	chr12:112580675:G:A	3.81002e-44	-1.06889e-09	2.11885
112580725	chr12:112580725:A:C	6.15232e-45	-1.06889e-09	0.295464
112581600	chr12:112581600:A:G	1.47735e-45	-1.65798	0.526868
112581605	chr12:112581605:T:G	1.45618e-46	-2.62935	-0.818785
112581715	chr12:112581715:T:C	8.88081e-46	-1.06889e-09	-1.64006
112583696	chr12:112583696:AAGGG:A	7.34882e-46	-2.14117	0.311762
112584253	chr12:112584253:A:AAGG	1.64125e-46	-2.41458	-0.913913
112584722	chr12:112584722:G:A	9.73514e-46	-1.06889e-09	-1.54821
112585265	chr12:112585265:A:T	1.63867e-44	-1.06889e-09	1.2751
112586197	chr12:112586197:A:G	9.40487e-46	-0.310583	-1.27214
112586989	chr12:112586989:A:G	3.92288e-45	-2.58576	2.43123
112587264	chr12:112587264:A:C	1.00591e-45	-1.06889e-09	-1.51547
112587777	chr12:112587777:A:G	1.96594e-45	-1.48418	0.638782
112587814	chr12:112587814:T:C	7.10194e-46	-0.620164	-1.24342
112588097	chr12:112588097:A:G	6.07706e-46	-2.04756	0.0281342
112589154	chr12:112589154:G:A	9.72607e-46	-1.06889e-09	-1.54914
112589216	chr12:112589216:C:T	1.42328e-46	-1.82963	-1.64136
112589681	chr12:112589681:C:T	1.2572e-45	-1.06889e-09	-1.29248
112589682	chr12:112589682:G:A	1.22989e-46	-1.88244	-1.73458
112589835	chr12:112589835:C:T	1.13658e-46	-2.63671	-1.05921
112589847	chr12:112589847:C:G	3.26502e-46	-2.26721	-0.373471
112589857	chr12:112589857:C:T	8.86735e-46	-1.06889e-09	-1.64157
112590022	chr12:112590022:G:T	1.01431e-45	-1.06889e-09	-1.50715
112590049	chr12:112590049:C:T	1.02454e-45	-1.06889e-09	-1.49712
112590303	chr12:112590303:T:G	9.47488e-46	-1.06889e-09	-1.57531
112590906	chr12:112590906:T:A	8.38975e-45	-1.06889e-09	0.605646
112591168	chr12:112591168:C:T	7.06285e-46	-1.06889e-09	-1.8691
112591387	chr12:112591387:C:A	7.28741e-46	-1.06889e-09	-1.8378
112591401	chr12:112591401:A:G	7.37923e-45	-1.06889e-09	0.477305
112591552	chr12:112591552:C:T	3.15891e-46	-2.67372	-1.03578e-09
112592351	chr12:112592351:G:A	8.59157e-46	-1.06889e-09	-1.67317
112592425	chr12:112592425:T:C	1.25532e-46	-2.43774	-1.15882
112592481	chr12:112592481:G:A	1.81478e-35	22.3828	-0.282317
112592683	chr12:112592683:C:A	1.62758e-44	-1.06889e-09	1.26831
112593739	chr12:112593739:T:A	3.54039e-39	14.2022	-0.643837
112593967	chr12:112593967:G:A	3.63284e-45	-1.06889e-09	-0.231349
112594104	chr12:112594104:C:T	3.32637e-46	-2.62207	-1.03578e-09
112594153	chr12:112594153:C:T	4.78272e-34	25.3306	0.0414887
112594655	chr12:112594655:A:T	6.42164e-45	-1.06889e-09	0.338309
112594849	chr12:112594849:T:C	7.48327e-46	-1.06889e-09	-1.81128
112595106	chr12:112595106:A:G	6.43199e-45	-1.06889e-09	0.339918
112595165	chr12:112595165:TA:T	3.88702e-36	22.3054	-1.74582
112595815	chr12:112595815:C:T	2.726e-45	-1.06889e-09	-0.51853
112596351	chr12:112596351:AGGTCATATGGTCT:A	8.11706e-46	-1.06889e-09	-1.72998
112596519	chr12:112596519:T:C	6.08426e-45	-1.06889e-09	0.28434
112596606	chr12:112596606:C:T	1.01954e-45	-1.06889e-09	-1.50201
112596772	chr12:112596772:T:C	1.05121e-46	-1.91667	-1.85734
112597198	chr12:112597198:C:T	8.85143e-47	-2.47033	-1.47562
112597466	chr12:112597466:C:T	1.52995e-34	24.0264	0.205939
112597467	chr12:112597467:C:T	9.96086e-46	-1.06889e-09	-1.52529
112597483	chr12:112597483:C:T	6.1038e-46	-2.01504	-1.03578e-09
112597746	chr12:112597746:G:T	2.43916e-34	24.368	0.330774
112598091	chr12:112598091:A:C	7.45792e-46	-1.06889e-09	-1.81467
112598344	chr12:112598344:G:T	8.54258e-46	-1.06889e-09	-1.67889
112598989	chr12:112598989:A:G	1.30728e-45	-1.06889e-09	-1.25342
112599013	chr12:112599013:A:G	1.73035e-34	24.1472	0.208231
112599267	chr12:112599267:T:C	3.70688e-44	-1.06889e-09	2.09141
112600435	chr12:112600435:G:A	8.68335e-46	-1.06889e-09	-1.66254
112601047	chr12:112601047:C:A	7.05181e-46	-1.06889e-09	-1.87067
112601569	chr12:112601569:A:AT	1.26182e-45	-1.06889e-09	-1.28881
112601636	chr12:112601636:G:A	9.53739e-47	-2.6693	-1.20202
112602139	chr12:112602139:C:T	2.37375e-36	21.9248	-1.85842
112602361	chr12:112602361:G:A	1.20211e-44	-1.06889e-09	0.965301
112602838	chr12:112602838:A:G	3.78574e-45	-1.06889e-09	-0.190122
112603585	chr12:112603585:TTTTC:T	8.31411e-46	-1.06889e-09	-1.706
112603666	chr12:112603666:C:T	2.28558e-45	-1.06889e-09	-0.694746
112603806	chr12:112603806:C:G	3.20905e-44	-1.06889e-09	1.94719
112603854	chr12:112603854:G:T	1.62704e-46	-2.599	-0.738188
112604552	chr12:112604552:C:T	7.86979e-46	-1.06889e-09	-1.76092
112604741	chr12:112604741:C:T	2.11255e-45	-1.06889e-09	-0.773468
112604939	chr12:112604939:G:A	3.79231e-45	-1.06889e-09	-0.188389
112605533	chr12:112605533:C:T	2.27075e-45	-1.06889e-09	-0.701255
112605780	chr12:112605780:C:T	7.28246e-46	-1.06889e-09	-1.83848
112606120	chr12:112606120:A:G	3.59089e-46	-2.54555	-1.03578e-09
112606531	chr12:112606531:C:T	4.71501e-45	-1.06889e-09	0.029387
112606701	chr12:112606701:T:C	4.37352e-45	-1.06889e-09	-0.0457974
112607434	chr12:112607434:C:T	7.04078e-46	-1.06889e-09	-1.87223
112607596	chr12:112607596:C:T	1.42629e-46	-2.67232	-0.796559
112607685	chr12:112607685:C:T	2.96885e-45	-1.06889e-09	-0.43319
112607997	chr12:112607997:C:A	3.09009e-28	38.8312	-0.0804334
112608193	chr12:112608193:G:A	7.17823e-46	-1.06889e-09	-1.8529
112608314	chr12:112608314:C:T	7.21893e-46	-1.06889e-09	-1.84724
112608655	chr12:112608655:A:G	2.82078e-46	-2.58669	-0.200241
112609014	chr12:112609014:T:C	2.23383e-45	-1.06889e-09	-0.717646
112609094	chr12:112609094:C:T	3.06095e-45	-1.06889e-09	-0.40264
112609578	chr12:112609578:C:A	4.43972e-45	-1.06889e-09	-0.0307728
112609951	chr12:112609951:A:G	3.41712e-44	-1.06889e-09	2.01002
112610257	chr12:112610257:C:G	1.70322e-45	-1.06889e-09	-0.988847
112610375	chr12:112610375:C:T	1.9406e-29	36.6919	-0.70889
112610612	chr12:112610612:A:G	1.66899e-42	-1.06889e-09	5.89861
112610750	chr12:112610750:G:C	3.46869e-46	-2.58017	-1.03578e-09
112610783	chr12:112610783:C:T	4.32349e-34	25.2074	0.0637276
112611028	chr12:112611028:T:C	2.5321e-44	-1.06889e-09	1.71027
112611057	chr12:112611057:A:G	2.43378e-44	-1.06889e-09	1.67067
112611209	chr12:112611209:T:C	1.97539e-45	-1.06889e-09	-0.840597
112611493	chr12:112611493:C:T	3.75369e-34	25.1892	-0.0594136
112611532	chr12:112611532:G:A	1.27046e-46	-2.21187	-1.37269
112611585	chr12:112611585:C:T	1.09593e-42	5.47799	-1.03578e-09
112611623	chr12:112611623:G:C	5.6764e-45	-1.06889e-09	0.214951
112612279	chr12:112612279:A:G	8.83654e-46	-1.06889e-09	-1.64505
112612359	chr12:112612359:C:T	7.6165e-46	-1.06889e-09	-1.79363
112612782	chr12:112612782:C:T	2.29317e-44	-1.06889e-09	1.61116
112612929	chr12:112612929:C:T	1.48494e-44	-1.06889e-09	1.17659
112613258	chr12:112613258:G:A	1.43834e-46	-2.44923	-1.01124
112613326	chr12:112613326:G:A	9.35621e-46	-1.06889e-09	-1.58791
112613472	chr12:112613472:A:G	2.11376e-46	-2.63721	-0.438277
112613560	chr12:112613560:G:C	7.8007e-46	-1.06889e-09	-1.76974
112613700	chr12:112613700:G:A	7.08228e-46	-1.06889e-09	-1.86635
112613709	chr12:112613709:G:A	2.74744e-44	1.79189	-1.03578e-09
112613829	chr12:112613829:A:G	6.01178e-45	-1.06889e-09	0.272357
112614064	chr12:112614064:A:G	1.49829e-45	-1.06889e-09	-1.11704
112614247	chr12:112614247:T:C	7.78983e-46	-1.06889e-09	-1.77113
112614301	chr12:112614301:G:A	7.08225e-46	-1.06889e-09	-1.86636
112614383	chr12:112614383:C:T	5.71375e-45	-1.06889e-09	0.221511
112614390	chr12:112614390:G:A	5.80738e-45	-1.06889e-09	0.237764
112614455	chr12:112614455:G:A	7.23725e-45	-1.06889e-09	0.457876
112614494	chr12:112614494:G:T	1.93141e-45	-1.06889e-09	-0.863113
112615375	chr12:112615375:C:G	1.79467e-44	-1.06889e-09	1.36604
112615537	chr12:112615537:T:A	2.1292e-44	-1.06889e-09	1.53697
112615630	chr12:112615630:T:C	2.80135e-45	-1.06889e-09	-0.491262
112616112	chr12:112616112:A:G	7.05267e-46	-1.06889e-09	-1.87054
112616585	chr12:112616585:G:A	4.49734e-45	-1.06889e-09	-0.0178795
112616595	chr12:112616595:G:A	1.35111e-46	-1.71702	-1.806
112616660	chr12:112616660:A:G	1.47468e-45	-1.06889e-09	-1.13292
112616692	chr12:112616692:C:T	3.33509e-44	-1.06889e-09	1.98572
112616723	chr12:112616723:C:T	7.09593e-46	-1.06889e-09	-1.86443
112616756	chr12:112616756:G:T	1.44596e-45	0.595775	-1.74837
112617411	chr12:112617411:T:G	5.00183e-47	-2.67223	-1.84451
112617647	chr12:112617647:A:C	4.48811e-45	-1.06889e-09	-0.0199325
112617867	chr12:112617867:A:AGTT	7.70692e-46	-1.78183	-1.03578e-09
112618116	chr12:112618116:C:T	1.93608e-46	-2.4053	-0.757988
112618292	chr12:112618292:TCTC:T	5.6796e-47	-2.6749	-1.71475
112618534	chr12:112618534:C:G	9.72336e-46	-1.06889e-09	-1.54942
112618769	chr12:112618769:C:T	5.12467e-45	-1.06889e-09	0.112701
112619022	chr12:112619022:T:C	2.13075e-46	-2.67913	-0.388342
112619241	chr12:112619241:T:C	1.49729e-45	-1.06889e-09	-1.11771
112619563	chr12:112619563:G:A	1.63042e-44	-1.06889e-09	1.27006
112619648	chr12:112619648:G:A	5.24947e-47	-2.65302	-1.81539
112619783	chr12:112619783:G:A	1.78493e-45	-1.06889e-09	-0.941985
112620012	chr12:112620012:G:C	2.19085e-45	-1.06889e-09	-0.737077
112620817	chr12:112620817:CCTT:C	8.33891e-45	-1.06889e-09	0.599568
112621013	chr12:112621013:T:A	7.84394e-46	-1.06889e-09	-1.76421
112621216	chr12:112621216:G:A	2.60426e-45	-1.06889e-09	-0.564215
112621670	chr12:112621670:A:G	8.54411e-46	-2.60193	0.923223
112621780	chr12:112621780:A:C	1.73177e-45	-1.06889e-09	-0.972222
112622857	chr12:112622857:CT:C	8.44836e-46	-1.06889e-09	-1.68998
112624381	chr12:112624381:C:A	7.03647e-46	-1.06889e-09	-1.87284
112628113	chr12:112628113:C:T	3.16625e-46	-2.53299	-0.138412
112628155	chr12:112628155:G:A	5.29976e-45	-1.06889e-09	0.146296
112628412	chr12:112628412:T:G	2.69337e-46	-2.51953	-0.313627
112628926	chr12:112628926:C:T	7.4712e-46	-1.06889e-09	-1.81289
112628978	chr12:112628978:G:C	7.13891e-46	-1.06889e-09	-1.85839
112629823	chr12:112629823:A:G	5.30805e-45	-1.06889e-09	0.147859
112630562	chr12:112630562:G:A	1.95434e-44	-1.06889e-09	1.45127
112630967	chr12:112630967:T:C	2.97462e-46	-2.53454	-0.199292
112631369	chr12:112631369:G:C	1.82552e-46	-2.35264	-0.869442
112631402	chr12:112631402:A:G	1.06039e-46	-2.33115	-1.43416
112631421	chr12:112631421:A:G	1.52043e-46	-1.58668	-1.81827
112631654	chr12:112631654:G:C	1.92692e-46	-1.46108	-1.70695
112631661	chr12:112631661:C:T	4.53085e-44	0.715153	1.57698
112631739	chr12:112631739:G:A	5.02513e-45	-1.06889e-09	0.0930869
112632123	chr12:112632123:C:T	1.97532e-44	-1.06889e-09	1.46195
112632622	chr12:112632622:A:G	4.93564e-45	-1.06889e-09	0.0751176
112632984	chr12:112632984:G:C	4.84726e-45	-1.06889e-09	0.0570488
112633990	chr12:112633990:A:C	7.29269e-46	-1.06889e-09	-1.83708
112634027	chr12:112634027:G:A	8.16477e-46	-1.06889e-09	-1.72412
112634430	chr12:112634430:C:T	1.33316e-45	-1.23382	-1.03578e-09
112635264	chr12:112635264:C:T	7.33094e-46	-1.06889e-09	-1.83185
112636827	chr12:112636827:A:G	7.54374e-46	-1.06889e-09	-1.80323
112636935	chr12:112636935:T:A	6.51268e-45	0.352386	-1.03578e-09
112637605	chr12:112637605:T:C	2.98227e-46	-2.5529	-0.178365
112638191	chr12:112638191:A:C	3.21393e-46	-2.50199	-0.154465
112638240	chr12:112638240:A:G	2.35402e-46	-1.64318	-1.32465
112638571	chr12:112638571:C:T	5.19891e-45	-1.06889e-09	0.127084
112638608	chr12:112638608:A:C	1.01219e-45	-1.06889e-09	-1.50925
112638876	chr12:112638876:T:G	1.08498e-46	-2.34403	-1.39835
112639493	chr12:112639493:C:T	7.67536e-46	-1.06889e-09	-1.78593
112639772	chr12:112639772:G:C	4.44682e-45	-1.06889e-09	-0.029175
112640181	chr12:112640181:C:T	7.6922e-46	-1.06889e-09	-1.78374
112640272	chr12:112640272:C:T	8.92047e-46	-1.6356	-1.03578e-09
112640458	chr12:112640458:C:T	4.1185e-45	-1.06889e-09	-0.105875
112640588	chr12:112640588:T:C	3.82763e-45	-1.06889e-09	-0.179119
112640590	chr12:112640590:G:A	1.00877e-45	0.166324	-1.67896
112640897	chr12:112640897:G:C	9.16119e-47	-2.45876	-1.45279
112641105	chr12:112641105:A:T	8.02584e-46	-1.06889e-09	-1.74128
112641134	chr12:112641134:G:A	1.01179e-46	-2.67814	-1.13409
112641156	chr12:112641156:G:A	7.07923e-46	-1.06889e-09	-1.86679
112641641	chr12:112641641:G:A	9.71618e-46	-1.06889e-09	-1.55016
112643485	chr12:112643485:C:G	1.36591e-44	-1.06889e-09	1.09304
112643787	chr12:112643787:A:C	2.03975e-45	-1.06889e-09	-0.80854
112644194	chr12:112644194:C:CA	8.45522e-46	-1.06889e-09	-1.68917
112644571	chr12:112644571:T:C	9.22813e-46	-1.06889e-09	-1.60169
112644584	chr12:112644584:T:C	4.67621e-45	-1.06889e-09	0.021122
112644625	chr12:112644625:G:C	2.55615e-46	-1.59979	-1.28565
112644634	chr12:112644634:G:T	1.54224e-44	-1.06889e-09	1.21445
112644985	chr12:112644985:G:A	1.84542e-46	-2.67903	-0.532209
112645027	chr12:112645027:T:A	3.01641e-46	-2.53861	-0.181277
112645473	chr12:112645473:T:C	7.05434e-46	-1.06889e-09	-1.87031
112646387	chr12:112646387:C:T	2.66165e-46	-2.3304	-0.514607
112646778	chr12:112646778:G:A	7.45216e-46	-1.06889e-09	-1.81545
112646883	chr12:112646883:G:A	1.58121e-44	-1.06889e-09	1.23941
112647750	chr12:112647750:A:C	8.43401e-46	-1.06889e-09	-1.69168
112648165	chr12:112648165:T:C	7.21183e-46	-1.06889e-09	-1.84823
112648261	chr12:112648261:A:G	5.55508e-45	1.74729	-1.55394
112648470	chr12:112648470:C:T	8.58566e-46	-1.67386	-1.03578e-09
112648973	chr12:112648973:C:T	1.33778e-45	-1.43802	0.207667
112649475	chr12:112649475:C:T	1.76666e-45	-1.06889e-09	-0.952274
112649855	chr12:112649855:A:C	4.35044e-46	-2.35367	-1.03578e-09
112650402	chr12:112650402:C:T	1.08856e-45	-1.06889e-09	-1.43651
112650791	chr12:112650791:A:G	4.09419e-44	-1.06889e-09	2.19079
112651097	chr12:112651097:T:A	8.54899e-46	-1.06889e-09	-1.67814
112651149	chr12:112651149:C:T	1.38859e-45	-1.06889e-09	-1.19307
112651185	chr12:112651185:C:T	1.73975e-45	-1.06889e-09	-0.967624
112651288	chr12:112651288:T:C	8.45341e-46	-1.06889e-09	-1.68938
112651736	chr12:112651736:A:G	7.01444e-45	-1.06889e-09	0.426606
112651934	chr12:112651934:T:C	7.0943e-46	-1.06889e-09	-1.86466
112652136	chr12:112652136:T:C	7.54805e-46	-1.80266	-1.03578e-09
112652296	chr12:112652296:T:A	3.86247e-45	-1.06889e-09	-0.170057
112653042	chr12:112653042:A:G	8.63476e-46	-1.06889e-09	-1.66815
112653188	chr12:112653188:C:T	8.86161e-46	-1.06889e-09	-1.64222
112654129	chr12:112654129:G:A	4.08702e-44	-1.06889e-09	2.18904
112654490	chr12:112654490:C:G	6.50026e-45	-1.06889e-09	0.350477
112655097	chr12:112655097:A:G	3.98387e-45	-1.06889e-09	-0.139113
112655195	chr12:112655195:A:G	1.63857e-45	-1.06889e-09	-1.02754
112655264	chr12:112655264:C:T	2.44951e-44	-1.06889e-09	1.67711
112655869	chr12:112655869:A:G	4.35009e-44	-1.06889e-09	2.25142
112656512	chr12:112656512:C:T	2.26539e-33	26.9027	0.0247221
112656710	chr12:112656710:A:G	5.06052e-45	-1.06889e-09	0.100104
112656797	chr12:112656797:A:G	2.9533e-46	-1.70724	-1.03379
112656986	chr12:112656986:G:A	1.60474e-45	-1.06889e-09	-1.0484
112657535	chr12:112657535:C:T	4.4572e-45	-1.06889e-09	-0.0268451
112658160	chr12:112658160:A:G	2.60144e-44	-1.06889e-09	1.73729
112658378	chr12:112658378:T:C	1.08958e-45	-1.06889e-09	-1.43558
112658443	chr12:112658443:T:TTGGG	6.49786e-45	-1.06889e-09	0.350108
112659116	chr12:112659116:A:G	8.4655e-46	-1.06889e-09	-1.68795
112659486	chr12:112659486:T:A	3.72701e-45	0.218468	-0.424227
112659841	chr12:112659841:T:C	1.74989e-45	-1.06889e-09	-0.961812
112659854	chr12:112659854:G:A	4.03142e-45	0.283465	-0.410711
112659950	chr12:112659950:T:C	1.00025e-45	-1.06889e-09	-1.52111
112660890	chr12:112660890:C:T	4.06891e-44	-1.06889e-09	2.1846
112660928	chr12:112660928:G:A	3.35116e-46	-2.61464	-1.03578e-09
112661010	chr12:112661010:G:A	5.77854e-45	-1.06889e-09	0.232787
112661125	chr12:112661125:G:A	8.34963e-46	-1.70173	-1.03578e-09
112661260	chr12:112661260:A:C	1.20787e-44	-1.06889e-09	0.970082
112661701	chr12:112661701:G:T	8.89624e-46	-1.06889e-09	-1.63832
112661835	chr12:112661835:G:A	4.90843e-45	-1.06889e-09	0.069589
112662192	chr12:112662192:G:A	5.72308e-46	-2.07944	-1.03578e-09
112662228	chr12:112662228:A:G	2.15094e-45	-0.755462	-1.03578e-09
112662855	chr12:112662855:C:T	6.93411e-46	-1.8875	-1.03578e-09
112662943	chr12:112662943:G:T	1.04508e-45	-1.06889e-09	-1.47727
112663189	chr12:112663189:C:A	3.19834e-34	25.6439	-0.674152
112663378	chr12:112663378:T:G	1.78912e-45	-1.06889e-09	-0.93964
112664159	chr12:112664159:AG:A	7.0365e-46	-1.06889e-09	-1.87284
112664440	chr12:112664440:T:A	4.42545e-45	-1.06889e-09	-0.0339941
112664486	chr12:112664486:A:G	7.03565e-46	-1.06889e-09	-1.87296
112665073	chr12:112665073:G:T	3.12101e-44	-1.06889e-09	1.91938
112666175	chr12:112666175:G:A	8.07395e-45	-1.06889e-09	0.567278
112666436	chr12:112666436:C:G	1.90647e-39	12.7965	0.142886
112666700	chr12:112666700:G:T	1.05164e-45	-1.06889e-09	-1.47102
112666980	chr12:112666980:G:A	2.20925e-46	-1.8588	-1.1725
112667098	chr12:112667098:T:C	1.12478e-38	14.5237	0.190602
112667225	chr12:112667225:G:A	6.04348e-34	26.2433	-0.637294
112668147	chr12:112668147:A:C	8.42147e-46	-1.06889e-09	-1.69317
112668329	chr12:112668329:C:T	1.4063e-46	-1.8791	-1.60389
112668805	chr12:112668805:T:C	7.97415e-46	-1.06889e-09	-1.74774
112670286	chr12:112670286:G:T	7.04251e-46	-1.06889e-09	-1.87199
112670396	chr12:112670396:T:G	8.28585e-45	-1.06889e-09	0.593184
112670725	chr12:112670725:C:T	8.20839e-45	-1.06889e-09	0.583792
112670933	chr12:112670933:G:A	7.04306e-46	-1.06889e-09	-1.87191
112671923	chr12:112671923:T:C	1.1497e-45	-1.06889e-09	-1.38186
112672807	chr12:112672807:C:T	7.30362e-46	-1.06889e-09	-1.83558
112672970	chr12:112672970:T:C	1.22443e-45	-1.06889e-09	-1.31889
112673044	chr12:112673044:T:C	1.32355e-45	-1.06889e-09	-1.24105
112673185	chr12:112673185:G:A	1.74614e-46	-2.39679	-0.869752
112673205	chr12:112673205:A:G	1.25234e-45	-1.06889e-09	-1.29635
112673562	chr12:112673562:A:G	1.15129e-45	-1.06889e-09	-1.38048
112673602	chr12:112673602:G:T	7.10386e-46	-1.06889e-09	-1.86331
112673751	chr12:112673751:G:C	7.14166e-46	-1.06889e-09	-1.858
112674209	chr12:112674209:C:T	1.6061e-45	-1.06889e-09	-1.04755
112674409	chr12:112674409:C:A	2.16646e-45	-1.06889e-09	-0.748271
112674845	chr12:112674845:T:C	1.10931e-46	-2.417	-1.30321
112675357	chr12:112675357:C:T	1.27218e-45	-1.06889e-09	-1.28063
112675891	chr12:112675891:A:C	1.39663e-44	-1.06889e-09	1.11528
112676084	chr12:112676084:C:T	1.02396e-46	-2.5641	-1.23617
112676155	chr12:112676155:G:A	8.70731e-46	-1.06889e-09	-1.65979
112676562	chr12:112676562:G:A	1.5602e-45	-1.06889e-09	-1.07655
112677071	chr12:112677071:T:C	2.08102e-45	-0.788505	-1.03578e-09
112677212	chr12:112677212:G:A	1.55368e-45	-1.06889e-09	-1.08074
112677493	chr12:112677493:C:T	2.84501e-45	-0.475798	-1.03578e-09
112677565	chr12:112677565:G:T	1.89187e-37	14.8407	2.69614
112677593	chr12:112677593:C:T	1.37394e-45	-1.06889e-09	-1.20368
112677764	chr12:112677764:G:A	2.76063e-46	-2.54795	-0.260539
112677777	chr12:112677777:G:T	1.77389e-45	-1.06889e-09	-0.94819
112677823	chr12:112677823:T:C	7.59693e-37	16.2449	2.68211
112678183	chr12:112678183:C:T	2.25908e-43	-1.06889e-09	3.89876
112678195	chr12:112678195:G:A	5.42166e-35	22.8142	0.380675
112678768	chr12:112678768:A:G	1.10895e-45	-1.06889e-09	-1.41795
112678846	chr12:112678846:A:G	3.42123e-45	-1.06889e-09	-0.291365
112678879	chr12:112678879:C:T	1.2353e-45	-1.06889e-09	-1.31005
112678881	chr12:112678881:G:A	1.9157e-43	-1.06889e-09	3.73389
112679228	chr12:112679228:A:G	2.93611e-45	-1.06889e-09	-0.444279
112679442	chr12:112679442:C:T	1.52524e-45	-1.06889e-09	-1.09922
112679519	chr12:112679519:G:A	7.47384e-46	-1.06889e-09	-1.81254
112679586	chr12:112679586:C:T	1.65862e-36	20.8079	-1.10004
112679592	chr12:112679592:A:T	9.62056e-45	-1.06889e-09	0.742538
112679715	chr12:112679715:C:T	7.37693e-35	23.019	0.483795
112679985	chr12:112679985:G:A	6.05706e-46	-2.02273	-1.03578e-09
112680038	chr12:112680038:T:A	8.19579e-46	-1.06889e-09	-1.72033
112680056	chr12:112680056:C:T	6.19839e-45	-1.06889e-09	0.302924
112680112	chr12:112680112:A:C	9.33189e-46	-1.06889e-09	-1.59051
112680253	chr12:112680253:T:A	9.51404e-46	-1.06889e-09	-1.57118
112680415	chr12:112680415:C:T	3.96042e-36	22.2852	-1.70692
112680730	chr12:112680730:G:A	4.62239e-36	22.3347	-1.60191
112680807	chr12:112680807:T:C	2.28323e-46	-2.67316	-0.325203
112680967	chr12:112680967:T:C	2.2394e-46	-2.67544	-0.342301
112681412	chr12:112681412:C:G	1.12245e-45	-1.06889e-09	-1.40585
112681532	chr12:112681532:A:C	1.24133e-45	-1.06889e-09	-1.30518
112681797	chr12:112681797:A:G	2.27125e-45	-1.06889e-09	-0.701035
112682008	chr12:112682008:G:A	3.51555e-36	22.1872	-1.72806
112682151	chr12:112682151:T:C	1.06374e-45	-1.06889e-09	-1.45957
112682221	chr12:112682221:T:C	2.2531e-45	-1.06889e-09	-0.709057
112682583	chr12:112682583:T:C	1.02771e-44	-1.06889e-09	0.808556
112682654	chr12:112682654:T:C	2.47386e-36	21.7835	-1.67587
112683034	chr12:112683034:A:G	1.00431e-44	-1.06889e-09	0.785523
112683326	chr12:112683326:C:T	2.14483e-45	-1.06889e-09	-0.758305
112683437	chr12:112683437:T:C	3.14192e-46	-2.67912	-1.03578e-09
112683466	chr12:112683466:A:G	8.08161e-45	-1.06889e-09	0.568226
112683647	chr12:112683647:G:A	1.48366e-45	-1.06889e-09	-1.12685
112683923	chr12:112683923:G:C	7.73063e-46	-1.06889e-09	-1.77876
112684004	chr12:112684004:T:A	1.03938e-45	-1.06889e-09	-1.48274
112684043	chr12:112684043:A:G	1.8487e-44	-1.06889e-09	1.3957
112684232	chr12:112684232:G:A	9.69458e-45	1.11566	-0.365459
112684921	chr12:112684921:G:A	1.13603e-44	-1.06889e-09	0.908763
112685121	chr12:112685121:G:A	7.09032e-46	-1.06889e-09	-1.86522
112685153	chr12:112685153:T:C	4.62888e-46	-2.29164	-1.03578e-09
112686266	chr12:112686266:GT:G	9.1619e-46	-1.06889e-09	-1.6089
112686546	chr12:112686546:G:A	3.06887e-36	21.9372	-1.61397
112686550	chr12:112686550:G:A	1.6847e-44	-1.06889e-09	1.30281
112686569	chr12:112686569:G:A	1.24984e-45	-1.06889e-09	-1.29835
112686628	chr12:112686628:A:T	1.09291e-45	-1.06889e-09	-1.43252
112686772	chr12:112686772:A:T	3.58886e-36	22.1223	-1.64259
112686862	chr12:112686862:T:A	1.08066e-45	-1.06889e-09	-1.44379
112686965	chr12:112686965:T:A	3.5644e-46	-2.66541	0.11246
112687103	chr12:112687103:G:A	9.23285e-46	-1.06889e-09	-1.60118
112687506	chr12:112687506:G:T	7.34712e-37	20.4348	-1.54114
112687623	chr12:112687623:T:C	1.18323e-45	-1.06889e-09	-1.35311
112688028	chr12:112688028:G:A	1.41135e-45	-1.06889e-09	-1.17682
112688590	chr12:112688590:A:G	7.61586e-46	-1.06889e-09	-1.79372
112688621	chr12:112688621:A:G	1.07713e-45	-1.06889e-09	-1.44706
112689205	chr12:112689205:A:G	1.49353e-45	-1.06889e-09	-1.12022
112689254	chr12:112689254:G:A	1.43395e-44	-2.1747	3.31635
112689548	chr12:112689548:A:G	2.70744e-44	-1.06889e-09	1.77723
112689599	chr12:112689599:G:A	3.99351e-36	19.0839	1.50268
112690086	chr12:112690086:G:A	3.44252e-46	-2.58775	-1.03578e-09
112690376	chr12:112690376:T:C	3.41523e-45	-0.293122	-1.03578e-09
112690542	chr12:112690542:A:T	1.73611e-45	-1.06889e-09	-0.969717
112690803	chr12:112690803:G:A	1.3514e-45	-1.06889e-09	-1.22022
112690949	chr12:112690949:C:T	7.64838e-42	-2.41239	9.83327
112691181	chr12:112691181:C:T	4.0562e-43	-2.67902	7.16307
112691253	chr12:112691253:C:G	1.34479e-45	-1.06889e-09	-1.22513
112691477	chr12:112691477:A:G	2.29829e-46	-2.5912	-0.400589
112691660	chr12:112691660:G:A	8.74902e-45	0.647577	-1.03578e-09
112691779	chr12:112691779:T:C	1.93152e-43	-2.6789	6.42101
112691975	chr12:112691975:G:A	1.51701e-45	-1.06889e-09	-1.10463
112692183	chr12:112692183:G:C	7.94594e-46	-1.06889e-09	-1.75129
112692479	chr12:112692479:A:G	1.51416e-45	-1.06889e-09	-1.10651
112693269	chr12:112693269:T:C	1.82286e-44	-1.06889e-09	1.38163
112693438	chr12:112693438:C:A	7.0549e-46	-1.06889e-09	-1.87023
112693572	chr12:112693572:G:T	2.17277e-45	-1.06889e-09	-0.745362
112694599	chr12:112694599:G:C	1.65192e-45	-1.06889e-09	-1.01943
112694614	chr12:112694614:A:G	2.26493e-39	14.983	-1.87134
112694878	chr12:112694878:G:A	8.84495e-46	-1.06889e-09	-1.6441
112694890	chr12:112694890:C:T	1.95859e-44	-1.06889e-09	1.45344
112695646	chr12:112695646:G:A	1.23647e-45	-1.06889e-09	-1.3091
112695696	chr12:112695696:T:C	7.27146e-46	-1.06889e-09	-1.83999
112696110	chr12:112696110:T:C	6.46059e-41	10.2094	-0.654748
112697212	chr12:112697212:G:A	2.32031e-46	-2.6785	-0.303752
112697726	chr12:112697726:A:G	5.64609e-33	29.402	-1.56142
112697773	chr12:112697773:A:G	5.8032e-41	6.90613	2.54126
112698826	chr12:112698826:A:C	5.62349e-40	12.2338	-0.515279
112699191	chr12:112699191:G:C	9.64182e-41	11.653	-1.6979
112699250	chr12:112699250:A:G	1.09855e-45	-1.06889e-09	-1.42737
112699579	chr12:112699579:C:T	3.77702e-41	10.874	-1.85607
112699661	chr12:112699661:T:G	1.16124e-45	-1.06889e-09	-1.37187
112699726	chr12:112699726:G:A	7.81675e-39	6.30818	8.04223
112700027	chr12:112700027:G:T	2.28171e-46	-2.67837	-0.320655
112700226	chr12:112700226:C:T	1.07849e-45	-1.06889e-09	-1.44581
112700724	chr12:112700724:A:T	7.0573e-46	-1.06889e-09	-1.86989
112701705	chr12:112701705:A:G	2.67168e-45	-1.06889e-09	-0.538657
112702134	chr12:112702134:C:T	8.04985e-46	-1.06889e-09	-1.7383
112702236	chr12:112702236:C:T	2.14572e-40	10.721	0.0340177
112702348	chr12:112702348:A:G	1.29418e-45	-1.26349	-1.03578e-09
112702355	chr12:112702355:G:A	1.4796e-40	11.0724	-0.68903
112702523	chr12:112702523:T:C	5.88574e-41	6.83706	2.62445
112702696	chr12:112702696:A:G	1.38095e-40	10.8091	-0.494744
112702715	chr12:112702715:T:C	1.0276e-45	-1.06889e-09	-1.49413
112703106	chr12:112703106:A:G	7.98067e-46	-1.06889e-09	-1.74693
112703305	chr12:112703305:A:G	7.98807e-46	-1.06889e-09	-1.746
112703959	chr12:112703959:ATCT:A	8.05816e-41	11.529	-1.75338
112704052	chr12:112704052:T:C	5.67861e-41	11.2772	-1.85149
112704238	chr12:112704238:G:A	5.47522e-44	-1.06889e-09	2.48145
112704335	chr12:112704335:C:T	6.87146e-45	0.406011	-1.03578e-09
112704366	chr12:112704366:A:G	9.56838e-47	-2.66342	-1.20465
112704560	chr12:112704560:G:T	5.53298e-40	13.5581	-1.85585
112704986	chr12:112704986:C:T	1.02517e-45	-1.06889e-09	-1.49651
112705760	chr12:112705760:T:C	1.92755e-40	11.2336	-0.585783
112706600	chr12:112706600:C:A	7.08778e-46	-1.06889e-09	-1.86558
112706928	chr12:112706928:T:C	1.95903e-44	-1.06889e-09	1.45367
112707141	chr12:112707141:T:G	7.96371e-41	11.5174	-1.75351
112707666	chr12:112707666:A:C	1.14524e-46	-2.67069	-1.01765
112708369	chr12:112708369:C:T	1.17462e-45	-1.06889e-09	-1.36042
112709264	chr12:112709264:T:C	1.2185e-45	-1.32374	-1.03578e-09
112709666	chr12:112709666:A:G	1.34214e-42	7.25713	-1.57648
112709758	chr12:112709758:G:A	1.26889e-42	7.39018	-1.76565
112709778	chr12:112709778:G:A	3.1418e-46	-2.67916	-1.03578e-09
112709924	chr12:112709924:G:A	1.81639e-45	-1.06889e-09	-0.924514
112710060	chr12:112710060:C:T	2.6855e-45	-1.06889e-09	-0.533498
112710166	chr12:112710166:C:T	2.4092e-44	-1.06889e-09	1.66052
112710501	chr12:112710501:C:T	1.36311e-40	11.9213	-1.62
112710901	chr12:112710901:C:T	1.07986e-45	-1.06889e-09	-1.44454
112711017	chr12:112711017:TC:T	1.53283e-45	-1.09425	-1.03578e-09
112711623	chr12:112711623:C:T	2.47689e-45	-1.06889e-09	-0.614362
112712123	chr12:112712123:T:G	3.0292e-45	-1.06889e-09	-0.413067
112713177	chr12:112713177:A:T	1.31241e-41	7.58459	0.376253
112713232	chr12:112713232:T:C	9.98081e-46	-1.06889e-09	-1.52329
112713507	chr12:112713507:G:T	1.30884e-38	6.49517	8.3707
112714292	chr12:112714292:A:G	9.68681e-42	7.23357	0.423587
112714401	chr12:112714401:C:T	5.4882e-41	6.83926	2.55231
112714782	chr12:112714782:A:G	1.11926e-40	6.78635	3.31788
112715068	chr12:112715068:A:G	1.0197e-45	-1.06889e-09	-1.50185
112715162	chr12:112715162:G:T	1.23657e-45	-1.06889e-09	-1.30902
112715549	chr12:112715549:A:G	1.11629e-45	-1.06889e-09	-1.41135
112715635	chr12:112715635:C:T	1.66553e-45	-1.01122	-1.03578e-09
112715738	chr12:112715738:G:A	2.39177e-44	-1.06889e-09	1.65325
112715864	chr12:112715864:A:G	6.73708e-41	10.8428	-1.24615
112716389	chr12:112716389:A:G	1.13046e-45	-1.06889e-09	-1.39874
112716679	chr12:112716679:G:A	1.12838e-45	-1.06889e-09	-1.40058
112716989	chr12:112716989:A:G	7.0484e-45	0.431435	-1.03578e-09
112717435	chr12:112717435:C:T	4.40439e-40	12.0474	-0.573241
112717950	chr12:112717950:C:T	7.10976e-46	-1.06889e-09	-1.86248
112718483	chr12:112718483:G:C	1.14051e-45	-1.06889e-09	-1.38989
112718496	chr12:112718496:T:C	3.16676e-46	-2.67124	-1.03578e-09
112718616	chr12:112718616:G:A	2.65332e-45	-1.06889e-09	-0.545555
112718618	chr12:112718618:G:A	1.52933e-40	12.2349	-1.81847
112719095	chr12:112719095:G:A	6.42368e-42	8.83431	-1.58793
112719096	chr12:112719096:T:C	6.70761e-42	8.87793	-1.5883
112719097	chr12:112719097:G:A	2.40872e-45	-1.06889e-09	-0.642271
112719581	chr12:112719581:T:C	7.76483e-46	-1.06889e-09	-1.77435
112719966	chr12:112719966:T:C	4.25334e-45	-2.63157	2.55791
112720233	chr12:112720233:G:A	7.20794e-47	-2.48862	-1.66273
112720491	chr12:112720491:T:C	3.24671e-46	-2.64631	-1.03578e-09
112721046	chr12:112721046:C:T	3.17792e-46	-2.66772	-1.03578e-09
112721939	chr12:112721939:G:T	3.42418e-46	-2.59309	-1.03578e-09
112722043	chr12:112722043:A:T	1.03723e-46	-2.63001	-1.15739
112722145	chr12:112722145:A:T	7.04404e-46	-1.06889e-09	-1.87177
112722238	chr12:112722238:G:A	7.04498e-46	-1.06889e-09	-1.87163
112722430	chr12:112722430:A:G	2.14514e-45	-1.06889e-09	-0.758158
112723000	chr12:112723000:A:C	1.66087e-45	-1.06889e-09	-1.01403
112723007	chr12:112723007:T:C	2.25201e-45	0.547758	-1.2573
112723633	chr12:112723633:T:C	2.00904e-41	6.48728	1.89935
112723964	chr12:112723964:T:C	2.42034e-45	-1.06889e-09	-0.637459
112724023	chr12:112724023:C:T	1.19581e-46	-2.62408	-1.02104
112724150	chr12:112724150:C:T	1.05827e-46	-2.54514	-1.22218
112724323	chr12:112724323:T:C	7.09074e-46	-1.06889e-09	-1.86516
112724375	chr12:112724375:T:A	7.29577e-46	-1.06889e-09	-1.83666
112724393	chr12:112724393:T:C	8.67485e-46	-1.06889e-09	-1.66352
112724467	chr12:112724467:C:T	7.09015e-46	-1.06889e-09	-1.86524
112724665	chr12:112724665:A:G	7.72553e-46	-1.06889e-09	-1.77942
112724953	chr12:112724953:G:A	1.0698e-45	-1.06889e-09	-1.45389
112725336	chr12:112725336:C:T	7.24571e-46	-1.06889e-09	-1.84354
112725851	chr12:112725851:G:A	9.52338e-36	22.6603	-1.20469
112725855	chr12:112725855:A:G	9.61913e-36	22.6772	-1.21158
112725919	chr12:112725919:A:G	3.44295e-42	5.8559	0.76682
112725961	chr12:112725961:A:G	2.41783e-36	21.2722	-1.18743
112726751	chr12:112726751:A:G	1.98956e-35	23.3546	-1.16223
112726905	chr12:112726905:C:A	2.1684e-45	-1.51649	0.76911
112726962	chr12:112726962:G:A	8.88417e-45	2.42615	-1.76324
112726992	chr12:112726992:A:C	3.22327e-35	23.7571	-1.08226
112727387	chr12:112727387:C:T	1.20053e-35	22.2691	-0.581899
112727991	chr12:112727991:G:T	2.37029e-46	-2.41473	-0.546211
112728047	chr12:112728047:C:G	7.0456e-35	24.8324	-1.37551
112728352	chr12:112728352:G:C	1.36285e-46	-2.59435	-0.920023
112728640	chr12:112728640:T:A	8.19523e-46	-1.06889e-09	-1.7204
112728715	chr12:112728715:C:T	3.02548e-36	21.0425	-0.733531
112728764	chr12:112728764:A:G	1.73672e-36	21.6133	-1.85944
112728860	chr12:112728860:G:A	1.32999e-44	-1.06889e-09	1.06639
112729201	chr12:112729201:C:T	7.49129e-46	-1.06889e-09	-1.81021
112729401	chr12:112729401:G:A	7.583e-46	-1.06889e-09	-1.79804
112729670	chr12:112729670:A:G	1.10717e-45	-1.06889e-09	-1.41956
112729883	chr12:112729883:C:G	3.32307e-44	-1.06889e-09	1.98211
112730481	chr12:112730481:G:C	6.91318e-46	-2.67725	0.786728
112730561	chr12:112730561:G:A	1.0137e-45	-1.50776	-1.03578e-09
112730563	chr12:112730563:A:G	2.4444e-39	14.926	-1.73808
112730591	chr12:112730591:C:T	2.15244e-45	-1.06889e-09	-0.754764
112730995	chr12:112730995:C:T	7.68976e-46	-1.06889e-09	-1.78406
112731520	chr12:112731520:C:G	8.25633e-46	-1.06889e-09	-1.71297
112731595	chr12:112731595:A:G	8.67918e-45	-1.06889e-09	0.639562
112731750	chr12:112731750:G:A	1.02023e-45	-1.06889e-09	-1.50133
112731860	chr12:112731860:C:T	1.20279e-45	-1.06889e-09	-1.33672
112731965	chr12:112731965:C:T	4.48319e-38	16.551	-0.453913
112732045	chr12:112732045:T:C	1.00072e-45	-1.06889e-09	-1.52064
112732189	chr12:112732189:C:G	1.31503e-45	-1.06889e-09	-1.2475
112732299	chr12:112732299:G:A	1.19592e-45	-1.06889e-09	-1.34245
112732362	chr12:112732362:G:A	3.6157e-42	6.47717	0.194502
112732586	chr12:112732586:T:C	7.80703e-46	-1.06889e-09	-1.76893
112732641	chr12:112732641:G:A	1.23939e-45	-1.06889e-09	-1.30674
112732715	chr12:112732715:G:A	8.78226e-46	-1.06889e-09	-1.65122
112733066	chr12:112733066:T:A	7.16416e-45	-1.06889e-09	0.447726
112733933	chr12:112733933:T:C	2.23416e-45	-1.06889e-09	-0.717501
112734506	chr12:112734506:T:C	2.23181e-45	-1.06889e-09	-0.718553
112734713	chr12:112734713:C:T	1.01884e-45	-1.06889e-09	-1.5027
112734801	chr12:112734801:G:A	1.49608e-45	-1.06889e-09	-1.11852
112735204	chr12:112735204:G:A	2.18196e-42	6.03591	0.130705
112735380	chr12:112735380:A:G	8.47837e-46	-1.06889e-09	-1.68643
112735635	chr12:112735635:C:T	9.47185e-46	-1.06889e-09	-1.57563
112735735	chr12:112735735:A:G	9.4717e-46	-1.06889e-09	-1.57564
112735757	chr12:112735757:C:T	2.75765e-42	6.69405	-0.29328
112735968	chr12:112735968:C:T	2.13697e-45	-1.06889e-09	-0.761977
112736208	chr12:112736208:C:T	1.36596e-45	-1.06889e-09	-1.2095
112736678	chr12:112736678:G:A	7.37283e-46	-1.06889e-09	-1.82615
112737562	chr12:112737562:C:T	1.53004e-45	-1.06889e-09	-1.09607
112737775	chr12:112737775:T:C	8.20075e-45	-1.06889e-09	0.582861
112738361	chr12:112738361:A:T	2.95789e-38	15.9729	-0.291691
112738673	chr12:112738673:A:G	8.61585e-46	-1.67035	-1.03578e-09
112738696	chr12:112738696:C:T	4.74177e-38	16.3858	-0.232674
112738743	chr12:112738743:G:A	4.20951e-46	-2.29445	-0.0921559
112738764	chr12:112738764:T:C	7.9612e-46	-1.06889e-09	-1.74937
112738783	chr12:112738783:T:C	2.3463e-45	-1.06889e-09	-0.668527
112738884	chr12:112738884:C:T	3.59279e-46	-2.54502	-1.03578e-09
112739234	chr12:112739234:A:T	1.02285e-46	-2.56152	-1.23983
112739338	chr12:112739338:A:G	1.05161e-44	-1.06889e-09	0.831544
112739446	chr12:112739446:C:A	2.69632e-42	6.01046	0.367818
112739454	chr12:112739454:A:G	1.5609e-45	-1.06889e-09	-1.0761
112740598	chr12:112740598:C:T	8.19759e-46	-1.06889e-09	-1.72011
112741051	chr12:112741051:G:A	1.37468e-45	-1.06889e-09	-1.20315
112741125	chr12:112741125:TCTGTGTAGTAGGCTTTTA:T	2.2334e-45	-1.06889e-09	-0.717841
112741171	chr12:112741171:A:G	5.54524e-45	-1.06889e-09	0.191576
112741173	chr12:112741173:A:C	2.49437e-37	19.668	-1.8546
112741248	chr12:112741248:G:A	2.06907e-45	-1.06889e-09	-0.794264
112741369	chr12:112741369:T:C	5.08841e-45	-1.06889e-09	0.1056
112741497	chr12:112741497:G:T	9.85395e-45	-1.06889e-09	0.766507
112741752	chr12:112741752:A:G	1.25591e-44	-1.06889e-09	1.00908
112741852	chr12:112741852:C:T	3.40354e-45	-1.06889e-09	-0.296548
112742149	chr12:112742149:A:C	2.10749e-44	-1.06889e-09	1.52672
112742165	chr12:112742165:AAATTTTGGGATTGG:A	2.7369e-45	-1.06889e-09	-0.514539
112742517	chr12:112742517:T:C	2.86429e-37	19.7809	-1.82926
112742529	chr12:112742529:C:G	1.52486e-46	-2.18664	-1.2154
112743336	chr12:112743336:T:A	3.32167e-45	-1.06889e-09	-0.320898
112743378	chr12:112743378:T:A	8.4514e-46	-1.06889e-09	-1.68962
112743394	chr12:112743394:T:C	1.19356e-45	-1.06889e-09	-1.34442
112743401	chr12:112743401:C:T	1.12166e-45	-1.06889e-09	-1.40655
112743588	chr12:112743588:C:T	1.33616e-42	5.98902	-0.312823
112744145	chr12:112744145:G:A	2.44791e-45	-1.06889e-09	-0.62613
112744493	chr12:112744493:G:A	4.81665e-37	19.3859	-0.914544
112744534	chr12:112744534:G:A	1.63409e-43	5.3982	-1.82331
112744890	chr12:112744890:T:C	1.0959e-45	-1.06889e-09	-1.42979
112744953	chr12:112744953:A:G	2.43442e-45	-1.06889e-09	-0.631655
112744981	chr12:112744981:G:A	1.09426e-45	-1.06889e-09	-1.43129
112745024	chr12:112745024:A:C	2.53439e-45	-1.06889e-09	-0.591411
112745554	chr12:112745554:G:A	5.87723e-43	6.12056	-1.26567
112745681	chr12:112745681:T:C	1.43447e-36	20.5357	-0.97298
112745727	chr12:112745727:C:T	5.08877e-46	-2.19691	-1.03578e-09
112745926	chr12:112745926:G:A	2.92213e-43	5.99111	-1.83499
112746486	chr12:112746486:C:T	1.06058e-43	4.9245	-1.78188
112746925	chr12:112746925:C:T	2.62319e-45	-1.06889e-09	-0.556975
112746934	chr12:112746934:C:A	1.85345e-37	18.0301	-0.51375
112747334	chr12:112747334:T:C	9.0667e-46	-1.06889e-09	-1.61934
112747362	chr12:112747362:A:G	3.67572e-45	-1.06889e-09	-0.219617
112747434	chr12:112747434:A:G	9.06055e-46	-1.06889e-09	-1.62002
112747593	chr12:112747593:G:T	1.21695e-45	-1.06889e-09	-1.32502
112747801	chr12:112747801:T:C	2.62758e-45	-1.06889e-09	-0.555301
112748215	chr12:112748215:G:A	8.06463e-45	1.58268	-1.01656
112748260	chr12:112748260:G:A	7.54543e-46	-1.06889e-09	-1.80301
112748813	chr12:112748813:A:T	7.80439e-46	-1.06889e-09	-1.76926
112748931	chr12:112748931:G:A	5.25476e-46	-2.48918	0.324364
112749061	chr12:112749061:C:T	2.62319e-45	-1.06889e-09	-0.556975
112749428	chr12:112749428:G:A	2.79165e-45	-1.06889e-09	-0.494732
112749549	chr12:112749549:C:T	4.27829e-37	18.7901	-0.437261
112749625	chr12:112749625:G:A	7.79051e-46	-1.06889e-09	-1.77104
112749885	chr12:112749885:GT:G	1.48373e-45	-1.06889e-09	-1.12681
112750307	chr12:112750307:C:G	7.503e-46	-1.06889e-09	-1.80865
112750906	chr12:112750906:T:C	1.07569e-45	-2.50467	1.05627
112751108	chr12:112751108:A:G	8.02602e-46	-1.06889e-09	-1.74126
112751178	chr12:112751178:C:T	7.04071e-46	-1.06889e-09	-1.87224
112751443	chr12:112751443:A:T	7.52685e-46	-1.06889e-09	-1.80547
112751499	chr12:112751499:C:G	7.19385e-46	-1.06889e-09	-1.85072
112752224	chr12:112752224:G:T	4.7194e-37	20.0338	-1.58276
112752974	chr12:112752974:T:C	6.8662e-45	-2.61807	3.02332
112753192	chr12:112753192:A:G	7.18216e-46	-1.85235	-1.03578e-09
112753641	chr12:112753641:G:A	7.18034e-46	-1.06889e-09	-1.8526
112754131	chr12:112754131:T:C	4.94971e-45	-2.61776	2.69573
112754343	chr12:112754343:T:C	7.14105e-46	-1.06889e-09	-1.85809
112754363	chr12:112754363:T:TA	9.96634e-38	15.38	1.51593
112754871	chr12:112754871:T:C	2.61125e-45	-1.06889e-09	-0.561537
112755122	chr12:112755122:A:G	1.45673e-37	14.9082	2.36735
112755598	chr12:112755598:C:A	1.21175e-46	-2.45263	-1.17925
112755840	chr12:112755840:A:G	4.49507e-45	-0.0183842	-1.03578e-09
112756081	chr12:112756081:T:C	1.34337e-46	-2.41368	-1.11509
112756299	chr12:112756299:G:A	7.50473e-46	-1.06889e-09	-1.80842
112756559	chr12:112756559:A:C	1.24652e-46	-2.44348	-1.16011
112756728	chr12:112756728:T:C	7.38323e-46	-1.06889e-09	-1.82474
112756924	chr12:112756924:C:T	7.8166e-45	-2.61686	3.15174
112756968	chr12:112756968:A:T	2.60526e-45	-1.06889e-09	-0.563834
112757116	chr12:112757116:C:T	8.48453e-46	-1.06889e-09	-1.68571
112757260	chr12:112757260:A:G	1.40402e-46	-2.56018	-0.924428
112758109	chr12:112758109:C:T	2.49944e-46	-2.65991	-0.247977
112758307	chr12:112758307:A:G	1.39325e-46	-2.51409	-0.978225
112758901	chr12:112758901:A:G	7.88679e-46	-1.06889e-09	-1.75876
112758928	chr12:112758928:G:A	4.81087e-46	-1.25646	-0.996607
112759110	chr12:112759110:C:T	4.63569e-37	19.4907	-1.0576
112759510	chr12:112759510:T:C	1.64605e-44	-2.63912	3.91872
112759523	chr12:112759523:G:A	1.21983e-46	-2.46106	-1.16418
112759983	chr12:112759983:C:T	1.31487e-45	-1.06889e-09	-1.24763
112760219	chr12:112760219:G:A	4.62697e-46	-2.67449	0.382447
112760481	chr12:112760481:A:G	2.60645e-45	-1.06889e-09	-0.563377
112760511	chr12:112760511:A:T	4.45318e-37	19.2685	-0.875563
112760628	chr12:112760628:C:T	8.0815e-46	-1.06889e-09	-1.73437
112761316	chr12:112761316:G:T	4.05934e-45	-1.06889e-09	-0.120344
112761521	chr12:112761521:G:A	7.30944e-46	-1.06889e-09	-1.83478
112761538	chr12:112761538:A:G	2.21574e-46	-2.53898	-0.489388
112762039	chr12:112762039:T:C	1.0345e-45	-1.06889e-09	-1.48745
112762705	chr12:112762705:T:C	7.67878e-46	-1.06889e-09	-1.78549
112762853	chr12:112762853:A:G	7.78097e-46	-1.06889e-09	-1.77227
112762902	chr12:112762902:A:G	8.49545e-46	-1.06889e-09	-1.68442
112762920	chr12:112762920:G:A	1.24046e-46	-2.42406	-1.18441
112763111	chr12:112763111:T:C	7.40599e-45	0.480925	-1.03578e-09
112763235	chr12:112763235:T:C	2.1074e-46	-2.51797	-0.560523
112763332	chr12:112763332:C:T	7.69348e-46	-1.06889e-09	-1.78358
112763609	chr12:112763609:G:A	7.84848e-46	-1.06889e-09	-1.76363
112763696	chr12:112763696:A:G	2.56539e-44	-2.63914	4.36247
112763816	chr12:112763816:C:T	7.8606e-46	-1.06889e-09	-1.76209
112764249	chr12:112764249:T:C	8.92202e-46	-1.06889e-09	-1.63543
112764291	chr12:112764291:C:T	9.93758e-46	-1.06889e-09	-1.52763
112764674	chr12:112764674:T:C	1.8603e-46	-2.46686	-0.736352
112764748	chr12:112764748:T:C	1.22306e-36	20.381	-0.977766
112764906	chr12:112764906:T:C	7.51931e-46	-1.06889e-09	-1.80648
112765066	chr12:112765066:G:C	7.98897e-46	-2.6095	0.863609
112765162	chr12:112765162:C:T	9.451e-44	1.96857	1.05877
112765304	chr12:112765304:C:T	2.28826e-45	-1.06889e-09	-0.693575
112765318	chr12:112765318:T:C	6.62035e-43	5.83005	-0.856093
112765352	chr12:112765352:C:G	1.05495e-45	-1.06889e-09	-1.46787
112765374	chr12:112765374:T:G	7.04332e-46	-1.06889e-09	-1.87187
112765452	chr12:112765452:C:G	8.57036e-43	5.96392	-0.731804
112765842	chr12:112765842:C:T	4.76288e-45	-2.67578	2.71527
112766236	chr12:112766236:A:G	6.85034e-45	2.08104	-1.67811
112766300	chr12:112766300:G:A	1.08567e-45	-1.06889e-09	-1.43917
112766304	chr12:112766304:T:C	1.16689e-45	-1.06889e-09	-1.36702
112766409	chr12:112766409:C:T	7.52257e-45	-1.06889e-09	0.496543
112766414	chr12:112766414:C:T	7.05283e-46	-1.06889e-09	-1.87052
112766843	chr12:112766843:A:G	1.01788e-45	-1.06889e-09	-1.50365
112766853	chr12:112766853:T:A	3.45143e-45	-1.06889e-09	-0.282576
112766880	chr12:112766880:C:T	1.49264e-44	2.42576	-1.244
112766920	chr12:112766920:A:G	1.06382e-45	-1.06889e-09	-1.4595
112767081	chr12:112767081:G:A	7.69276e-45	2.25313	-1.73421
112767199	chr12:112767199:A:G	8.89933e-46	-1.06889e-09	-1.63797
112767492	chr12:112767492:T:C	1.12941e-45	-1.06889e-09	-1.39967
112767525	chr12:112767525:A:G	7.1304e-46	-1.06889e-09	-1.85958
112767920	chr12:112767920:A:G	7.33447e-45	2.23648	-1.76526
112768501	chr12:112768501:G:A	1.36496e-36	20.4181	-0.905057
112768578	chr12:112768578:AAAC:A	9.10985e-46	-1.06889e-09	-1.61459
112768657	chr12:112768657:A:C	5.188e-46	-2.63671	0.459109
112768675	chr12:112768675:G:A	1.13208e-45	-1.06889e-09	-1.39731
112769530	chr12:112769530:C:T	7.82199e-46	-1.06889e-09	-1.76701
112769538	chr12:112769538:G:A	1.66625e-42	6.31254	-0.415574
112770013	chr12:112770013:G:T	3.12191e-44	2.53939	-0.619724
112770630	chr12:112770630:C:T	8.794e-46	-1.06889e-09	-1.64988
112771217	chr12:112771217:T:C	4.03708e-45	1.74416	-1.87001
112771714	chr12:112771714:A:G	4.5034e-45	1.81733	-1.83386
112772206	chr12:112772206:T:G	1.2478e-45	-1.06889e-09	-1.29998
112772502	chr12:112772502:G:A	7.04252e-46	-1.06889e-09	-1.87198
112772849	chr12:112772849:A:G	7.14396e-46	-1.06889e-09	-1.85768
112773105	chr12:112773105:A:ATT	1.03696e-45	-1.06889e-09	-1.48507
112773360	chr12:112773360:G:C	2.05639e-45	-2.67872	1.87831
112773377	chr12:112773377:C:T	3.82797e-45	-1.06889e-09	-0.179031
112773721	chr12:112773721:G:T	2.5736e-45	-2.67761	2.10155
112773778	chr12:112773778:T:C	7.06232e-46	-1.06889e-09	-1.86918
112773867	chr12:112773867:G:T	9.02371e-43	7.11634	-1.83268
112774128	chr12:112774128:A:G	4.23597e-45	1.70995	-1.7877
112774566	chr12:112774566:G:C	8.96863e-44	1.75252	1.22243
112774724	chr12:112774724:C:T	4.04723e-42	7.25019	-0.465769
112774827	chr12:112774827:ATAG:A	1.95785e-45	-1.06889e-09	-0.849517
112775849	chr12:112775849:A:G	2.48389e-45	-1.06889e-09	-0.61154
112775975	chr12:112775975:CAG:C	3.95458e-46	-2.44908	-1.03578e-09
112775992	chr12:112775992:T:C	9.54697e-45	-2.64704	3.3819
112776023	chr12:112776023:C:A	3.45478e-46	-0.7143	-1.86989
112776957	chr12:112776957:G:A	7.0358e-46	-1.06889e-09	-1.87294
112777298	chr12:112777298:T:C	8.49727e-46	-1.06889e-09	-1.68421
112777450	chr12:112777450:C:T	5.37516e-46	-1.71977	-0.422391
112777647	chr12:112777647:T:G	5.1632e-46	-1.57572	-0.606671
112777755	chr12:112777755:C:T	8.5656e-46	-1.06889e-09	-1.6762
112778042	chr12:112778042:G:A	4.96713e-47	-2.65951	-1.86419
112778409	chr12:112778409:C:T	8.46268e-46	-1.06889e-09	-1.68828
112778421	chr12:112778421:G:A	1.82509e-44	-1.06889e-09	1.38285
112778600	chr12:112778600:G:C	9.09338e-46	-1.06889e-09	-1.6164
112778888	chr12:112778888:G:A	1.98794e-44	-2.56696	4.03528
112779226	chr12:112779226:C:T	6.30672e-43	-2.18149	7.10691
112779663	chr12:112779663:A:G	1.55329e-45	-2.65102	1.57003
112779893	chr12:112779893:A:C	8.11177e-47	-2.60157	-1.43165
112780013	chr12:112780013:G:A	8.10196e-47	-2.60278	-1.43165
112780394	chr12:112780394:G:T	2.44124e-45	-2.66594	2.03708
112780492	chr12:112780492:C:T	5.29597e-47	-2.6529	-1.80669
112780724	chr12:112780724:T:C	3.10717e-45	-1.06889e-09	-0.387652
112781063	chr12:112781063:G:A	5.26986e-38	17.7597	-1.50101
112781109	chr12:112781109:C:A	1.54546e-45	-2.64842	1.56237
112781153	chr12:112781153:C:T	4.40559e-45	-1.95789	1.9194
112781709	chr12:112781709:G:A	5.06141e-46	-2.66232	0.460017
112781861	chr12:112781861:T:A	3.72272e-45	-1.06889e-09	-0.206911
112781967	chr12:112781967:T:A	3.05038e-45	-2.62275	2.21665
112782416	chr12:112782416:T:G	3.81082e-45	-1.06889e-09	-0.183521
112782587	chr12:112782587:C:A	3.63283e-45	-1.06889e-09	-0.231353
112783127	chr12:112783127:G:A	1.1913e-45	-1.06889e-09	-1.34632
112783793	chr12:112783793:C:T	1.4843e-44	-1.06889e-09	1.17616
112784070	chr12:112784070:C:G	1.17374e-45	-1.06889e-09	-1.36117
112784684	chr12:112784684:A:G	2.05031e-45	-2.66703	1.86365
112784899	chr12:112784899:C:T	3.90513e-46	-2.58496	0.123302
112784961	chr12:112784961:G:A	1.24853e-45	-1.06889e-09	-1.2994
112785210	chr12:112785210:G:A	3.59099e-46	-2.54552	-1.03578e-09
112785272	chr12:112785272:C:A	7.84661e-46	-1.06889e-09	-1.76387
112785459	chr12:112785459:A:T	1.3156e-45	-1.06889e-09	-1.24707
112785597	chr12:112785597:T:C	4.15874e-46	-2.50019	0.101456
112785642	chr12:112785642:T:C	1.27274e-45	-1.06889e-09	-1.28019
112785672	chr12:112785672:C:T	7.52727e-47	-2.6785	-1.4295
112785698	chr12:112785698:C:A	5.83461e-45	-2.63588	2.87832
112785776	chr12:112785776:A:G	7.44592e-46	-1.06889e-09	-1.81628
112785855	chr12:112785855:G:A	1.47421e-45	-2.67889	1.54564
112785859	chr12:112785859:C:T	1.45804e-45	-2.6782	1.53393
112785970	chr12:112785970:C:T	7.43637e-46	-1.06889e-09	-1.81757
112786184	chr12:112786184:G:A	3.32417e-45	-2.62108	2.30093
112786204	chr12:112786204:T:C	1.29595e-45	-1.06889e-09	-1.26212
112786257	chr12:112786257:T:C	3.666e-45	-1.06889e-09	-0.222264
112786456	chr12:112786456:G:A	6.20964e-47	-2.61225	-1.68818
112786486	chr12:112786486:C:T	1.4283e-45	-1.06889e-09	-1.16488
112787124	chr12:112787124:A:G	7.08676e-46	-1.06889e-09	-1.86572
112787144	chr12:112787144:A:G	6.81271e-45	-2.54558	2.943
112787402	chr12:112787402:C:T	2.21582e-44	1.57684	-1.03578e-09
112787519	chr12:112787519:G:A	7.086e-46	-1.06889e-09	-1.86583
112787582	chr12:112787582:G:A	1.06951e-44	-1.06889e-09	0.848418
112787727	chr12:112787727:T:C	3.48939e-45	-1.06889e-09	-0.271639
112787778	chr12:112787778:G:A	1.02139e-45	-1.97062	0.470419
112787862	chr12:112787862:T:C	7.14254e-46	-1.06889e-09	-1.85788
112788020	chr12:112788020:G:C	1.66516e-46	-2.58815	-0.725874
112788491	chr12:112788491:T:C	1.59414e-46	-2.6005	-0.757117
112788555	chr12:112788555:G:A	3.49221e-45	-1.06889e-09	-0.270829
112788735	chr12:112788735:T:C	4.71176e-46	-2.53335	0.259459
112789669	chr12:112789669:A:T	3.30288e-46	-2.64457	0.0154097
112790000	chr12:112790000:A:G	3.4713e-45	-1.06889e-09	-0.276837
112790187	chr12:112790187:G:C	7.05282e-46	-1.06889e-09	-1.87052
112790707	chr12:112790707:T:A	7.4872e-46	-1.06889e-09	-1.81076
112790749	chr12:112790749:C:G	3.28648e-45	-1.06889e-09	-0.331549
112791189	chr12:112791189:A:G	1.28605e-44	-2.6686	3.7014
112791210	chr12:112791210:G:A	8.06429e-45	-1.06889e-09	0.566081
112791218	chr12:112791218:G:T	2.44063e-45	-1.06889e-09	-0.62911
112791714	chr12:112791714:G:GCACTGGGAA	2.50806e-46	-1.44032	-1.46412
112792359	chr12:112792359:GGGA:G	1.63759e-46	-2.62746	-0.703269
112792693	chr12:112792693:A:T	7.71664e-46	-1.06889e-09	-1.78057
112792865	chr12:112792865:C:T	3.43484e-45	-1.06889e-09	-0.287394
112792944	chr12:112792944:G:A	3.80466e-45	-1.06889e-09	-0.185138
112792973	chr12:112792973:G:A	2.95882e-46	-1.29774	-1.44142
112793097	chr12:112793097:C:T	3.42517e-45	-1.06889e-09	-0.290214
112793119	chr12:112793119:T:C	8.37161e-46	-1.06889e-09	-1.6991
112793243	chr12:112793243:C:T	3.42517e-45	-1.06889e-09	-0.290214
112794107	chr12:112794107:A:G	7.017e-46	-2.52891	0.653298
112794257	chr12:112794257:A:T	7.67483e-46	-1.06889e-09	-1.786
112794447	chr12:112794447:A:G	7.58183e-47	-2.66952	-1.43126
112794904	chr12:112794904:C:T	3.87215e-46	-0.907093	-1.56305
112795010	chr12:112795010:G:A	7.20761e-46	-1.06889e-09	-1.84881
112795011	chr12:112795011:C:A	7.21077e-46	-1.06889e-09	-1.84837
112795080	chr12:112795080:C:T	3.29421e-44	-1.06889e-09	1.97339
112795159	chr12:112795159:T:C	2.25729e-45	-0.24853	-0.458672
112795326	chr12:112795326:T:C	1.04494e-45	-1.4774	-1.03578e-09
112795596	chr12:112795596:G:T	9.09502e-47	-2.67489	-1.24392
112795870	chr12:112795870:A:G	2.06253e-46	-2.61162	-0.488396
112795947	chr12:112795947:A:G	7.03561e-46	-1.06889e-09	-1.87297
112796174	chr12:112796174:G:C	2.86279e-45	-1.06889e-09	-0.469569
112796313	chr12:112796313:G:A	2.18353e-45	-1.06889e-09	-0.740421
112796579	chr12:112796579:T:A	2.48153e-45	-1.06889e-09	-0.612488
112797367	chr12:112797367:A:C	8.11463e-46	-1.06889e-09	-1.73028
112797469	chr12:112797469:A:G	1.57106e-40	10.5528	-0.109464
112797474	chr12:112797474:C:T	3.14848e-44	1.87175	0.0563905
112797517	chr12:112797517:A:G	6.87373e-47	-2.56506	-1.63377
112797531	chr12:112797531:C:G	3.03614e-45	-1.06889e-09	-0.410779
112797784	chr12:112797784:C:T	5.91949e-47	-2.60349	-1.7448
112797788	chr12:112797788:G:A	9.22092e-46	-1.06889e-09	-1.60247
112797815	chr12:112797815:G:C	8.12606e-46	-0.550794	-1.17808
112797836	chr12:112797836:A:G	7.03831e-46	-1.06889e-09	-1.87258
112798028	chr12:112798028:G:C	5.93964e-47	-2.49812	-1.84677
112798143	chr12:112798143:C:T	8.32708e-46	-1.06889e-09	-1.70444
112798382	chr12:112798382:A:C	3.75721e-45	-1.06889e-09	-0.197688
112798638	chr12:112798638:A:G	8.33566e-46	-1.06889e-09	-1.70341
112798713	chr12:112798713:C:T	5.49222e-45	-1.06889e-09	0.181967
112798792	chr12:112798792:ATAAT:A	4.58698e-45	-1.06889e-09	0.00185715
112799081	chr12:112799081:C:T	2.43561e-46	-1.39921	-1.53454
112799129	chr12:112799129:TA:T	1.89895e-44	-1.06889e-09	1.42252
112799329	chr12:112799329:T:A	8.82422e-44	0.424186	2.53454
112799337	chr12:112799337:G:C	6.64797e-46	-0.392243	-1.5374
112799606	chr12:112799606:C:T	1.12223e-44	-1.06889e-09	0.896537
112799634	chr12:112799634:T:G	1.09962e-44	-1.06889e-09	0.876181
112799879	chr12:112799879:A:G	1.13528e-44	-1.06889e-09	0.908098
112799891	chr12:112799891:T:C	1.15154e-44	-1.06889e-09	0.922321
112799963	chr12:112799963:C:A	1.14918e-44	-1.06889e-09	0.920273
112800221	chr12:112800221:A:G	9.1796e-45	-0.953588	1.64921
112800386	chr12:112800386:C:T	1.10397e-44	-1.06889e-09	0.880133
112800449	chr12:112800449:A:G	8.86315e-45	-1.04101	1.70155
112800503	chr12:112800503:G:A	9.28453e-46	-1.06889e-09	-1.5956
112801103	chr12:112801103:G:A	7.10667e-46	-1.06889e-09	-1.86292
112801567	chr12:112801567:G:A	4.42388e-45	-1.06889e-09	-0.0343482
112801908	chr12:112801908:T:C	1.16902e-45	-1.06889e-09	-1.3652
112801911	chr12:112801911:C:T	7.62315e-46	-1.06889e-09	-1.79276
112802453	chr12:112802453:AG:A	7.60548e-46	-1.06889e-09	-1.79508
112803038	chr12:112803038:A:G	7.421e-46	-1.06889e-09	-1.81964
112803202	chr12:112803202:C:G	7.42053e-46	-1.06889e-09	-1.8197
112803419	chr12:112803419:T:C	8.04924e-46	-1.06889e-09	-1.73837
112803421	chr12:112803421:G:A	4.13333e-45	-1.06889e-09	-0.102281
112803679	chr12:112803679:C:T	8.30913e-46	-1.06889e-09	-1.7066
112803942	chr12:112803942:G:A	8.06079e-45	-1.06889e-09	0.565647
112804075	chr12:112804075:G:A	8.3654e-45	-1.06889e-09	0.602739
112804137	chr12:112804137:C:G	9.09517e-45	-1.06889e-09	0.686378
112804363	chr12:112804363:G:C	2.19521e-45	-1.06889e-09	-0.735088
112805160	chr12:112805160:C:T	9.25175e-46	0.00329413	-1.60243
112805303	chr12:112805303:T:C	5.30689e-45	-1.06889e-09	0.147642
112805402	chr12:112805402:G:A	1.96137e-45	-1.06889e-09	-0.847722
112805636	chr12:112805636:A:G	3.18848e-46	-2.6644	-1.03578e-09
112805887	chr12:112805887:A:G	5.68481e-45	-1.06889e-09	0.216432
112806290	chr12:112806290:G:A	3.18799e-45	-1.06889e-09	-0.361974
112806339	chr12:112806339:A:G	1.69358e-46	-1.77285	-1.52426
112806449	chr12:112806449:A:T	2.76402e-45	-1.06889e-09	-0.50468
112806496	chr12:112806496:A:G	5.14725e-45	-1.06889e-09	0.117097
112806570	chr12:112806570:A:T	4.67883e-45	-1.06889e-09	0.0216828
112806971	chr12:112806971:G:GA	6.47477e-45	-1.06889e-09	0.346547
112807477	chr12:112807477:C:T	7.49991e-46	-1.06889e-09	-1.80906
112807543	chr12:112807543:G:A	7.45708e-46	-1.06889e-09	-1.81479
112807575	chr12:112807575:T:C	8.70762e-46	-1.06889e-09	-1.65975
112807862	chr12:112807862:C:T	1.00034e-45	-1.93695	0.415927
112808759	chr12:112808759:T:C	4.63505e-45	-1.06889e-09	0.0122824
112809939	chr12:112809939:T:A	7.0837e-46	-1.06889e-09	-1.86615
112810445	chr12:112810445:G:C	7.11406e-46	-1.06889e-09	-1.86188
112810683	chr12:112810683:C:A	3.24321e-44	-1.06889e-09	1.95778
112811312	chr12:112811312:C:T	2.97517e-45	-0.0247103	-0.406352
112812091	chr12:112812091:A:T	7.29687e-46	-1.06889e-09	-1.8365
112812956	chr12:112812956:C:T	7.07435e-46	-1.06889e-09	-1.86747
112813056	chr12:112813056:A:G	8.55726e-46	-1.06889e-09	-1.67717
112813097	chr12:112813097:G:A	7.35968e-46	-1.06889e-09	-1.82793
112813738	chr12:112813738:TG:T	3.87365e-46	-0.789415	-1.68034
112813844	chr12:112813844:TG:T	7.0651e-46	-1.06889e-09	-1.86878
112813988	chr12:112813988:T:C	2.32196e-45	-1.06889e-09	-0.678954
112814292	chr12:112814292:G:A	8.28512e-46	-1.06889e-09	-1.70949
112815055	chr12:112815055:G:C	7.08512e-46	-1.06889e-09	-1.86595
112815182	chr12:112815182:C:T	1.21442e-45	-1.06889e-09	-1.3271
112815463	chr12:112815463:G:T	7.17994e-46	-1.06889e-09	-1.85266
112815821	chr12:112815821:T:C	5.05147e-46	-2.20427	-1.03578e-09
112816335	chr12:112816335:A:G	1.74793e-44	-1.28992	2.62957
112816577	chr12:112816577:C:T	7.03813e-46	-1.06889e-09	-1.87261
112816761	chr12:112816761:C:T	7.45046e-46	-1.06889e-09	-1.81567
112817151	chr12:112817151:A:G	1.64092e-44	-1.06889e-09	1.27648
112817637	chr12:112817637:C:A	1.18741e-44	0.952997	-1.03578e-09
112817834	chr12:112817834:G:A	7.43024e-46	-2.62459	0.806196
112818149	chr12:112818149:A:T	7.76618e-46	-1.06889e-09	-1.77417
112818214	chr12:112818214:G:T	9.94031e-46	-1.06889e-09	-1.52735
112818254	chr12:112818254:G:A	1.11682e-45	-1.06889e-09	-1.41088
112818544	chr12:112818544:A:G	7.1796e-46	-1.06889e-09	-1.85271
112818736	chr12:112818736:G:A	1.28315e-45	-1.06889e-09	-1.27205
112818998	chr12:112818998:C:T	1.24805e-46	-1.79597	-1.8064
112819022	chr12:112819022:C:A	7.13388e-46	-1.06889e-09	-1.8591
112819110	chr12:112819110:A:G	7.12674e-46	-1.06889e-09	-1.8601
112819385	chr12:112819385:G:A	1.26278e-45	-1.28805	-1.03578e-09
112819608	chr12:112819608:C:A	1.22624e-46	-2.02671	-1.59329
112819815	chr12:112819815:C:A	5.71991e-46	-1.52364	-0.556359
112819871	chr12:112819871:G:A	7.52573e-46	-1.06889e-09	-1.80562
112819972	chr12:112819972:G:A	7.03576e-46	-1.06889e-09	-1.87294
112820165	chr12:112820165:T:C	8.39269e-47	-2.12734	-1.87184
112820459	chr12:112820459:C:T	8.86916e-46	-1.06889e-09	-1.64137
112820859	chr12:112820859:G:A	7.17428e-46	-1.06889e-09	-1.85345
112820870	chr12:112820870:T:G	7.4555e-46	-1.06889e-09	-1.815
112821304	chr12:112821304:G:A	7.31672e-46	-1.06889e-09	-1.83379
112821403	chr12:112821403:A:G	5.58588e-45	-0.254161	0.453038
112821526	chr12:112821526:T:C	6.40759e-44	-2.06384	4.70254
112821891	chr12:112821891:C:A	3.15338e-46	-0.869919	-1.80556
112821987	chr12:112821987:C:A	1.19395e-45	-1.34409	-1.03578e-09
112822056	chr12:112822056:G:T	3.42762e-44	-2.3337	4.34679
112822467	chr12:112822467:C:T	5.07801e-46	-2.36323	0.164196
112822844	chr12:112822844:A:G	3.71633e-44	-2.22043	4.31438
112823148	chr12:112823148:A:G	1.90128e-43	-1.06889e-09	3.72633
112823299	chr12:112823299:C:T	6.30207e-47	-2.62793	-1.65773
112823783	chr12:112823783:T:G	1.20785e-44	-1.06889e-09	0.970059
112823860	chr12:112823860:T:C	1.26618e-43	-1.06889e-09	3.31981
112823921	chr12:112823921:G:A	5.95956e-44	-1.06889e-09	2.56622
112823966	chr12:112823966:T:C	8.82701e-46	-1.06889e-09	-1.64613
112824160	chr12:112824160:G:A	7.71969e-46	-1.06889e-09	-1.78018
112825232	chr12:112825232:C:T	7.06098e-46	-1.06889e-09	-1.86937
112825310	chr12:112825310:A:C	1.80691e-45	-1.06889e-09	-0.929746
112825652	chr12:112825652:A:G	1.06764e-45	-1.06889e-09	-1.45591
112825764	chr12:112825764:T:G	2.74396e-41	8.58478	0.113594
112825846	chr12:112825846:A:C	1.4763e-46	-1.87293	-1.56149
112825985	chr12:112825985:C:T	8.69036e-46	-1.06889e-09	-1.66174
112826072	chr12:112826072:A:G	1.29585e-45	-1.2622	-1.03578e-09
112826073	chr12:112826073:T:C	4.22212e-45	1.74946	-1.83049
112826124	chr12:112826124:C:T	7.54799e-46	-1.06889e-09	-1.80267
112826128	chr12:112826128:G:A	9.39354e-46	-1.06889e-09	-1.58393
112826129	chr12:112826129:C:T	1.54842e-46	-2.388	-0.998715
112826140	chr12:112826140:G:A	7.06722e-46	-1.06889e-09	-1.86848
112826150	chr12:112826150:A:G	2.00578e-45	-1.06889e-09	-0.82533
112826285	chr12:112826285:T:C	8.78424e-46	-1.06889e-09	-1.65099
112826496	chr12:112826496:C:T	7.16153e-46	-1.06889e-09	-1.85523
112826985	chr12:112826985:G:A	3.39014e-45	-1.06889e-09	-0.300493
112827068	chr12:112827068:T:C	7.47466e-46	-1.06889e-09	-1.81243
112827092	chr12:112827092:T:C	1.9955e-46	-2.64172	-0.491333
112827127	chr12:112827127:T:G	3.51614e-45	-1.92	1.656
112827255	chr12:112827255:CT:C	4.46106e-45	-1.06889e-09	-0.0259782
112827443	chr12:112827443:T:G	8.17381e-47	-2.35163	-1.67397
112827690	chr12:112827690:A:T	2.43461e-45	-1.06889e-09	-0.63158
112827885	chr12:112827885:C:G	1.05525e-46	-2.13837	-1.6318
112829050	chr12:112829050:T:C	1.73062e-45	-0.559434	-0.413453
112829147	chr12:112829147:C:T	7.06928e-46	-1.06889e-09	-1.86819
112829213	chr12:112829213:G:T	3.45252e-45	-1.06889e-09	-0.28226
112829276	chr12:112829276:T:C	4.32709e-46	-0.858433	-1.50062
112829326	chr12:112829326:C:T	7.05211e-46	-1.06889e-09	-1.87062
112829387	chr12:112829387:C:CA	8.10446e-47	-2.18151	-1.85261
112830781	chr12:112830781:T:A	9.22852e-46	-1.06889e-09	-1.60165
112831358	chr12:112831358:A:G	7.93649e-46	-1.06889e-09	-1.75248
112831607	chr12:112831607:A:G	5.21691e-47	-2.60487	-1.86976
112831792	chr12:112831792:T:C	5.48798e-47	-2.63403	-1.78995
112831931	chr12:112831931:A:G	3.10075e-46	-0.852639	-1.83967
112832041	chr12:112832041:C:T	1.82554e-46	-1.36766	-1.85441
112832198	chr12:112832198:G:A	7.6381e-46	-1.06889e-09	-1.7908
112832204	chr12:112832204:T:A	8.82204e-46	-1.06889e-09	-1.6467
112833288	chr12:112833288:C:A	2.478e-46	-1.06926	-1.84723
112833366	chr12:112833366:G:C	1.12872e-46	-1.83403	-1.86884
112833676	chr12:112833676:T:C	8.41144e-46	-1.06889e-09	-1.69436
112834390	chr12:112834390:C:T	1.14607e-45	-1.06889e-09	-1.38503
112834684	chr12:112834684:C:T	8.56101e-46	-1.06889e-09	-1.67673
112835245	chr12:112835245:C:T	1.91991e-46	-1.42083	-1.75085
112835356	chr12:112835356:A:G	7.56798e-47	-2.23841	-1.8642
112835685	chr12:112835685:A:G	8.83593e-47	-2.60315	-1.34456
112835726	chr12:112835726:T:C	7.55837e-47	-2.28668	-1.8172
112835757	chr12:112835757:A:G	7.03563e-46	-1.06889e-09	-1.87296
112835872	chr12:112835872:T:TC	7.69723e-47	-2.27015	-1.81552
112836143	chr12:112836143:G:C	7.76853e-46	-1.06889e-09	-1.77387
112836874	chr12:112836874:A:G	9.55091e-47	-2.25476	-1.61514
112837121	chr12:112837121:G:A	4.58641e-46	-2.64841	0.347553
112837258	chr12:112837258:C:A	2.37332e-45	0.723602	-1.38068
112837281	chr12:112837281:C:T	7.42936e-46	-1.06889e-09	-1.81851
112837327	chr12:112837327:T:G	7.42756e-46	-1.06889e-09	-1.81875
112837395	chr12:112837395:A:G	7.07041e-46	-1.06889e-09	-1.86803
112837581	chr12:112837581:C:A	8.66035e-46	-1.06889e-09	-1.66519
112838102	chr12:112838102:A:T	7.74413e-46	-1.06889e-09	-1.77702
112838813	chr12:112838813:T:C	5.97742e-47	-2.5604	-1.77815
112838931	chr12:112838931:A:G	5.47288e-47	-2.58927	-1.83746
112839163	chr12:112839163:C:A	4.92192e-47	-2.66216	-1.87067
112839399	chr12:112839399:G:A	8.27897e-46	-1.06889e-09	-1.71023
112839431	chr12:112839431:T:G	1.71359e-44	-1.06889e-09	1.31981
112839519	chr12:112839519:C:T	1.28178e-45	-1.06889e-09	-1.27311
112839757	chr12:112839757:A:G	4.8746e-47	-2.66974	-1.87275
112840276	chr12:112840276:G:A	5.50685e-47	-2.66205	-1.75849
112840515	chr12:112840515:G:A	1.36889e-46	-2.03846	-1.47149
112840567	chr12:112840567:G:C	1.86243e-44	-1.06889e-09	1.4031
112840919	chr12:112840919:T:G	4.89346e-47	-2.66659	-1.87205
112840989	chr12:112840989:G:C	5.28619e-47	-2.66445	-1.79698
112841351	chr12:112841351:G:A	7.42479e-46	-1.06889e-09	-1.81913
112842120	chr12:112842120:C:G	7.15975e-46	-1.06889e-09	-1.85547
112842196	chr12:112842196:G:A	1.73056e-44	-1.06889e-09	1.32966
112842213	chr12:112842213:T:C	1.37808e-46	-2.29712	-1.20615
112842680	chr12:112842680:T:C	5.12017e-47	-2.62039	-1.87296
112842802	chr12:112842802:T:C	1.56875e-44	-1.06889e-09	1.2315
112842950	chr12:112842950:C:A	9.10734e-46	-1.06889e-09	-1.61487
112843168	chr12:112843168:G:A	7.38443e-46	-1.06889e-09	-1.82458
112843233	chr12:112843233:C:T	1.11151e-45	0.4553	-1.87094
112843500	chr12:112843500:A:G	5.02677e-47	-2.65501	-1.85675
112843627	chr12:112843627:C:T	1.27507e-45	-1.06889e-09	-1.27836
112843659	chr12:112843659:T:C	8.49434e-46	-1.06889e-09	-1.68455
112843683	chr12:112843683:A:G	4.99752e-47	-2.66227	-1.85533
112844021	chr12:112844021:G:C	2.70013e-45	-1.06889e-09	-0.528066
112844032	chr12:112844032:C:T	1.33934e-44	-1.06889e-09	1.07339
112845118	chr12:112845118:G:A	2.56408e-45	-1.06889e-09	-0.579767
112845655	chr12:112845655:T:C	2.45636e-45	-1.06889e-09	-0.622685
112845770	chr12:112845770:T:C	2.47267e-45	-1.06889e-09	-0.616067
112846617	chr12:112846617:C:T	7.44551e-46	-1.06889e-09	-1.81634
112846708	chr12:112846708:T:C	4.20591e-45	-1.06889e-09	-0.0848735
112846953	chr12:112846953:G:A	7.03663e-46	-1.06889e-09	-1.87282
112847268	chr12:112847268:G:A	5.13484e-47	-2.62396	-1.86653
112847338	chr12:112847338:G:A	8.23009e-46	-1.06889e-09	-1.71615
112847631	chr12:112847631:T:G	8.33504e-46	-1.06889e-09	-1.70348
112848043	chr12:112848043:A:T	3.53141e-46	-2.56225	-1.03578e-09
112848046	chr12:112848046:A:C	1.22293e-45	-1.06889e-09	-1.32012
112848081	chr12:112848081:C:T	1.181e-46	-2.14367	-1.51392
112849016	chr12:112849016:A:C	2.27078e-45	-1.06889e-09	-0.70124
112849309	chr12:112849309:G:A	2.49924e-45	-1.06889e-09	-0.605377
112849364	chr12:112849364:C:T	1.28862e-45	0.541229	-1.80903
112849376	chr12:112849376:T:A	6.05571e-45	-1.06889e-09	0.279636
112849423	chr12:112849423:GTGTGTGTGTGTGCA:G	7.45062e-46	-1.06889e-09	-1.81565
112849475	chr12:112849475:G:A	8.37207e-46	-1.06889e-09	-1.69905
112849616	chr12:112849616:G:A	2.6204e-45	-1.06889e-09	-0.558037
112849638	chr12:112849638:T:C	2.54203e-45	-1.06889e-09	-0.588404
112849965	chr12:112849965:A:G	7.06125e-46	-1.06889e-09	-1.86933
112850107	chr12:112850107:G:A	1.42902e-45	-1.06889e-09	-1.16438
112850113	chr12:112850113:T:C	1.41159e-45	-1.06889e-09	-1.17665
112850987	chr12:112850987:A:G	9.74622e-47	-2.57943	-1.27023
112851148	chr12:112851148:G:T	4.97702e-47	-2.65335	-1.86835
112851219	chr12:112851219:G:A	6.63871e-47	-2.67888	-1.55474
112851265	chr12:112851265:G:A	5.19094e-47	-2.66849	-1.81113
112852193	chr12:112852193:T:G	7.89153e-46	-1.06889e-09	-1.75816
112852918	chr12:112852918:G:A	8.15488e-45	-1.06889e-09	0.577252
112853213	chr12:112853213:T:C	7.14024e-46	-1.06889e-09	-1.8582
112853277	chr12:112853277:C:T	9.77015e-46	-1.06889e-09	-1.54462
112854264	chr12:112854264:G:A	2.60263e-45	-1.06889e-09	-0.564841
112854646	chr12:112854646:CT:C	9.33735e-46	-1.06889e-09	-1.58993
112855543	chr12:112855543:G:C	8.0824e-45	-1.06889e-09	0.568323
112855649	chr12:112855649:C:T	9.05835e-45	-1.06889e-09	0.682322
112856364	chr12:112856364:G:A	6.171e-47	-2.55924	-1.74743
112856408	chr12:112856408:C:T	9.33479e-46	-1.06889e-09	-1.5902
112856598	chr12:112856598:T:C	1.90634e-44	-1.06889e-09	1.42641
112856742	chr12:112856742:T:C	5.69162e-47	-2.63774	-1.7498
112856800	chr12:112856800:G:A	7.58317e-46	-1.06889e-09	-1.79802
112856911	chr12:112856911:A:C	1.00094e-45	-1.06889e-09	-1.52042
112856963	chr12:112856963:G:A	1.07206e-45	-1.06889e-09	-1.45178
112857596	chr12:112857596:C:T	1.78582e-45	-1.06889e-09	-0.941489
112857857	chr12:112857857:TCC:T	3.15927e-46	-2.67361	-1.03578e-09
112857860	chr12:112857860:A:T	3.16023e-46	-2.67331	-1.03578e-09
112858104	chr12:112858104:A:C	1.20304e-45	-1.06889e-09	-1.33651
112858499	chr12:112858499:G:A	1.51698e-45	-1.06889e-09	-1.10464
112859530	chr12:112859530:C:T	8.17138e-47	-2.15371	-1.87218
112859865	chr12:112859865:C:T	7.09917e-46	-1.06889e-09	-1.86397
112860286	chr12:112860286:C:A	3.41884e-46	-2.59465	-1.03578e-09
112860682	chr12:112860682:G:A	7.18691e-46	-1.06889e-09	-1.85169
112861153	chr12:112861153:G:A	7.07669e-46	-1.06889e-09	-1.86714
112861166	chr12:112861166:C:T	7.1152e-46	-1.06889e-09	-1.86172
112861221	chr12:112861221:A:G	2.89255e-45	-1.06889e-09	-0.459228
112861323	chr12:112861323:G:A	2.57537e-45	-0.575371	-1.03578e-09
112862224	chr12:112862224:A:AGTGAGAC	7.85435e-46	-1.06889e-09	-1.76288
112862382	chr12:112862382:A:G	8.15156e-46	-1.06889e-09	-1.72574
112862942	chr12:112862942:T:C	9.88955e-46	-1.06889e-09	-1.53247
112863085	chr12:112863085:A:C	8.81272e-46	-1.06889e-09	-1.64775
112863093	chr12:112863093:A:T	7.67116e-46	-1.06889e-09	-1.78648
112863182	chr12:112863182:G:A	3.64415e-45	-1.06889e-09	-0.228242
112863874	chr12:112863874:C:T	7.65525e-45	-1.06889e-09	0.514027
112864313	chr12:112864313:T:C	7.47205e-46	-1.06889e-09	-1.81278
112864671	chr12:112864671:G:T	7.08087e-46	-1.06889e-09	-1.86655
112864880	chr12:112864880:G:A	5.73198e-46	-2.67799	0.600099
112864949	chr12:112864949:G:A	5.40284e-46	-2.13703	-1.03578e-09
112865920	chr12:112865920:G:A	1.78717e-46	-1.8336	-1.40972
112866109	chr12:112866109:G:A	1.30353e-45	-1.06889e-09	-1.25629
112866117	chr12:112866117:A:G	1.13305e-45	-1.06889e-09	-1.39645
112866150	chr12:112866150:T:C	7.03973e-46	-1.06889e-09	-1.87238
112866996	chr12:112866996:C:T	1.6848e-46	-1.98072	-1.32159
112867245	chr12:112867245:T:C	1.06251e-45	-1.06889e-09	-1.46073
112867546	chr12:112867546:A:G	7.21845e-46	-1.06889e-09	-1.84731
112867901	chr12:112867901:C:A	7.04493e-46	-1.06889e-09	-1.87164
112868593	chr12:112868593:G:A	7.77564e-46	-1.06889e-09	-1.77295
112868953	chr12:112868953:A:T	2.03862e-45	-1.06889e-09	-0.809092
112869487	chr12:112869487:CCTT:C	1.66281e-46	-1.93758	-1.37786
112870265	chr12:112870265:T:G	1.75097e-45	-1.06889e-09	-0.961197
112870453	chr12:112870453:C:G	9.01225e-46	-1.06889e-09	-1.62536
112870461	chr12:112870461:T:A	7.59105e-46	-1.06889e-09	-1.79698
112870701	chr12:112870701:C:T	7.51114e-46	-1.06889e-09	-1.80756
112870702	chr12:112870702:A:G	5.08838e-47	-2.67219	-1.82738
112870721	chr12:112870721:C:T	7.69235e-46	-1.06889e-09	-1.78372
112871590	chr12:112871590:C:T	7.35799e-46	-1.06889e-09	-1.82816
112871964	chr12:112871964:T:C	2.17508e-45	-1.06889e-09	-0.744298
112872843	chr12:112872843:G:A	8.17192e-46	-1.06889e-09	-1.72325
112874142	chr12:112874142:G:A	8.54659e-46	-1.06889e-09	-1.67842
112874303	chr12:112874303:C:T	1.57316e-45	-1.06889e-09	-1.06828
112874720	chr12:112874720:GCCTGTTTGTGTCATTGTATCTT:G	3.00667e-45	-1.06889e-09	-0.420531
112875166	chr12:112875166:G:T	7.03998e-46	-1.06889e-09	-1.87234
112875233	chr12:112875233:C:T	5.14408e-45	-1.06889e-09	0.116481
112875481	chr12:112875481:T:C	1.45589e-45	-1.06889e-09	-1.14575
112875665	chr12:112875665:C:T	4.93299e-47	-2.67902	-1.85157
112875966	chr12:112875966:A:T	7.1386e-46	-1.06889e-09	-1.85843
112876485	chr12:112876485:C:T	1.01994e-45	-1.06889e-09	-1.50163
112877216	chr12:112877216:A:T	7.16409e-46	-1.06889e-09	-1.85487
112877586	chr12:112877586:G:A	2.05853e-45	1.00317	-1.80254
112877932	chr12:112877932:C:A	2.22711e-45	1.15072	-1.87138
112877945	chr12:112877945:A:G	4.99865e-46	-2.6516	0.436815
112878312	chr12:112878312:C:T	3.39441e-45	-1.06889e-09	-0.299236
112878567	chr12:112878567:G:A	3.58105e-46	-2.54829	-1.03578e-09
112879017	chr12:112879017:T:TCTC	7.63883e-46	-1.06889e-09	-1.79071
112879258	chr12:112879258:C:T	8.70817e-46	-1.06889e-09	-1.65969
112879771	chr12:112879771:T:C	7.06594e-46	-1.06889e-09	-1.86866
112880337	chr12:112880337:T:C	2.70184e-45	-1.06889e-09	-0.527432
112880515	chr12:112880515:C:G	4.83088e-47	-2.67886	-1.87265
112880753	chr12:112880753:C:T	1.26441e-46	-1.96184	-1.6275
112881165	chr12:112881165:G:T	2.74938e-45	-1.06889e-09	-0.509988
112881236	chr12:112881236:C:T	5.91833e-47	-2.61247	-1.73601
112881281	chr12:112881281:A:T	7.87837e-45	-1.06889e-09	0.542756
112881337	chr12:112881337:C:T	5.28789e-47	-2.64914	-1.81197
112881354	chr12:112881354:C:A	7.65753e-46	-1.06889e-09	-1.78826
112881465	chr12:112881465:T:C	7.15231e-45	-1.06889e-09	0.446071
112881666	chr12:112881666:G:A	5.55357e-47	-2.63997	-1.77212
112881795	chr12:112881795:C:T	5.62142e-47	-2.65511	-1.74484
112881973	chr12:112881973:G:A	5.58801e-47	-2.65327	-1.75265
112882052	chr12:112882052:A:G	9.05067e-46	-1.06889e-09	-1.62111
112882142	chr12:112882142:C:T	5.46467e-47	-2.65594	-1.77229
112882353	chr12:112882353:C:G	4.93394e-45	-1.06889e-09	0.074773
112882688	chr12:112882688:C:G	4.83971e-45	-1.06889e-09	0.0554903
112883083	chr12:112883083:C:G	5.40931e-47	-2.65487	-1.78354
112883136	chr12:112883136:C:G	4.92803e-45	-1.06889e-09	0.0735747
112883206	chr12:112883206:C:T	3.64956e-46	-2.52934	-1.03578e-09
112884147	chr12:112884147:T:A	1.29239e-44	1.03772	-1.03578e-09
112884160	chr12:112884160:C:T	5.03637e-47	-2.64902	-1.86083
112884775	chr12:112884775:A:G	1.66577e-46	-2.60831	-0.705357
112884962	chr12:112884962:A:G	3.98039e-45	-1.06889e-09	-0.139986
112885262	chr12:112885262:C:T	5.09347e-47	-2.64274	-1.85584
112885365	chr12:112885365:C:T	9.31418e-46	-1.06889e-09	-1.59241
112886010	chr12:112886010:T:C	7.11361e-46	-1.06889e-09	-1.86194
112886474	chr12:112886474:G:A	6.18841e-47	-2.64917	-1.65469
112886511	chr12:112886511:G:A	5.44667e-45	-1.06889e-09	0.17364
112886565	chr12:112886565:A:G	5.58583e-47	-2.61864	-1.78767
112886926	chr12:112886926:A:G	5.54081e-47	-2.58493	-1.82946
112886934	chr12:112886934:G:A	5.43435e-47	-2.62831	-1.80549
112887278	chr12:112887278:C:T	6.42769e-47	-2.58264	-1.68328
112887591	chr12:112887591:T:C	5.09416e-47	-2.63497	-1.86347
112887655	chr12:112887655:T:C	5.38497e-47	-2.65612	-1.7868
112887824	chr12:112887824:T:C	5.25994e-47	-2.63126	-1.83515
112888258	chr12:112888258:C:T	1.02249e-45	-1.06889e-09	-1.49912
112888908	chr12:112888908:A:G	8.76195e-46	-1.06889e-09	-1.65353
112889213	chr12:112889213:C:T	5.56311e-47	-2.65651	-1.75386
112890370	chr12:112890370:C:T	9.62294e-46	-1.06889e-09	-1.5598
112890707	chr12:112890707:A:G	5.29863e-47	-2.62935	-1.82974
112890872	chr12:112890872:C:T	7.10336e-46	-1.06889e-09	-1.86338
112891176	chr12:112891176:G:A	7.08094e-47	-2.62662	-1.54251
112891380	chr12:112891380:T:C	2.23734e-45	-1.06889e-09	-0.716076
112891414	chr12:112891414:G:A	7.04733e-46	-1.06889e-09	-1.8713
112892200	chr12:112892200:G:C	2.40501e-46	-1.09328	-1.85312
112892650	chr12:112892650:G:A	2.64157e-45	-1.06889e-09	-0.549991
112892786	chr12:112892786:T:C	3.57282e-45	-1.06889e-09	-0.24801
112893302	chr12:112893302:C:G	1.04681e-45	-1.06889e-09	-1.47562
112893648	chr12:112893648:T:C	6.22833e-47	-2.66688	-1.63055
112893727	chr12:112893727:C:G	3.25031e-45	-1.06889e-09	-0.342613
112893811	chr12:112893811:G:A	3.61358e-46	-1.03168	-1.50757
112893900	chr12:112893900:G:A	3.19657e-46	-2.66187	-1.03578e-09
112893922	chr12:112893922:A:C	8.51892e-46	-1.06889e-09	-1.68166
112895391	chr12:112895391:C:T	1.1794e-45	-1.06889e-09	-1.35636
112895435	chr12:112895435:A:G	5.9385e-47	-2.57635	-1.76873
112895682	chr12:112895682:TCCTTGGCCCATAACC:T	8.83074e-46	-1.06889e-09	-1.64571
112897520	chr12:112897520:T:A	1.33354e-45	-1.06889e-09	-1.23353
112897856	chr12:112897856:C:A	6.32971e-47	-2.67264	-1.60864
112897876	chr12:112897876:G:A	2.45915e-46	-1.67879	-1.24535
112897882	chr12:112897882:G:A	1.53868e-46	-1.91791	-1.47512
112897926	chr12:112897926:G:T	1.94895e-46	-2.60451	-0.552143
112897992	chr12:112897992:A:G	7.11409e-46	-1.06889e-09	-1.86187
112898166	chr12:112898166:A:C	8.10055e-46	-1.06889e-09	-1.73202
112898237	chr12:112898237:G:A	3.5433e-46	-2.55889	-1.03578e-09
112898255	chr12:112898255:A:C	8.92886e-46	-1.06889e-09	-1.63466
112898450	chr12:112898450:C:T	5.61704e-47	-2.66984	-1.73089
112899358	chr12:112899358:A:G	8.59342e-47	-2.10937	-1.86617
112899784	chr12:112899784:T:C	8.88052e-46	-1.06889e-09	-1.64009
112899926	chr12:112899926:C:T	1.82903e-46	-2.01639	-1.20378
112900217	chr12:112900217:T:A	7.97407e-46	-1.06889e-09	-1.74776
112900833	chr12:112900833:T:C	8.74308e-46	-1.06889e-09	-1.65569
112901047	chr12:112901047:G:A	7.28051e-46	-1.06889e-09	-1.83875
112901218	chr12:112901218:TGAG:T	9.75958e-46	-1.06889e-09	-1.5457
112901247	chr12:112901247:T:C	4.09689e-45	-1.06889e-09	-0.111136
112901422	chr12:112901422:T:C	1.86886e-44	1.40655	-1.03578e-09
112901622	chr12:112901622:T:C	8.07266e-47	-2.33085	-1.70721
112902068	chr12:112902068:G:A	5.0253e-46	-2.20947	-1.03578e-09
112902606	chr12:112902606:T:C	3.19725e-46	-2.66166	-1.03578e-09
112902764	chr12:112902764:G:A	4.44522e-45	-1.06889e-09	-0.0295353
112903309	chr12:112903309:G:A	5.83835e-47	-2.62188	-1.7402
112903793	chr12:112903793:T:C	5.21374e-47	-2.62055	-1.85469
112903797	chr12:112903797:G:A	9.38886e-46	-1.06889e-09	-1.58443
112904114	chr12:112904114:G:A	1.27287e-46	-2.66009	-0.922587
112904357	chr12:112904357:A:G	1.12032e-46	-2.28481	-1.42552
112904406	chr12:112904406:C:A	7.49402e-46	-1.06889e-09	-1.80985
112904467	chr12:112904467:C:T	9.27271e-46	-1.06889e-09	-1.59687
112905507	chr12:112905507:G:A	7.06672e-46	-1.06889e-09	-1.86855
112905570	chr12:112905570:C:G	5.10188e-47	-2.64428	-1.85265
112905758	chr12:112905758:A:G	5.3162e-47	-2.61389	-1.84189
112906367	chr12:112906367:A:G	1.93964e-45	-1.06889e-09	-0.858861
112906823	chr12:112906823:G:A	8.45803e-46	-1.06889e-09	-1.68883
112907285	chr12:112907285:A:G	7.03591e-46	-1.06889e-09	-1.87292
112907362	chr12:112907362:A:C	5.24079e-47	-2.62916	-1.8409
112907894	chr12:112907894:A:C	6.86286e-47	-2.36343	-1.83698
112908322	chr12:112908322:C:A	5.33761e-47	-2.6676	-1.78416
112908626	chr12:112908626:C:G	1.12403e-45	-1.06889e-09	-1.40444
112909277	chr12:112909277:G:A	2.39531e-46	-1.34263	-1.60781
112909417	chr12:112909417:T:G	3.67021e-45	-1.06889e-09	-0.221115
112909812	chr12:112909812:A:G	1.6171e-45	-1.06889e-09	-1.04073
112909813	chr12:112909813:C:G	1.9273e-46	-1.53504	-1.63279
112909910	chr12:112909910:T:A	3.14464e-46	-2.67825	-1.03578e-09
112910707	chr12:112910707:T:C	7.03718e-46	-1.06889e-09	-1.87274
112910845	chr12:112910845:C:A	7.60905e-46	-1.06889e-09	-1.79461
112911065	chr12:112911065:G:A	4.6873e-45	1.05643	-1.03293
112911803	chr12:112911803:G:A	1.02542e-45	-1.06889e-09	-1.49626
112911881	chr12:112911881:T:C	1.92304e-46	-1.46343	-1.70661
112912028	chr12:112912028:A:G	8.41495e-46	-0.731148	-0.962792
112912300	chr12:112912300:A:G	8.12485e-47	-2.6669	-1.36471
112912550	chr12:112912550:A:G	4.13577e-46	-2.40428	-1.03578e-09
112912770	chr12:112912770:T:G	7.16777e-46	-1.06889e-09	-1.85436
112912991	chr12:112912991:G:T	2.28218e-45	1.11773	-1.81396
112913092	chr12:112913092:G:T	4.60341e-45	-1.06889e-09	0.00543284
112913885	chr12:112913885:C:T	1.55326e-46	-1.67766	-1.70594
112914270	chr12:112914270:C:T	7.25422e-46	-1.06889e-09	-1.84237
112914354	chr12:112914354:T:C	7.55015e-45	1.95203	-1.45183
112915458	chr12:112915458:A:G	8.7714e-46	-1.06889e-09	-1.65245
112916579	chr12:112916579:G:A	8.58947e-46	-1.06889e-09	-1.67341
112917283	chr12:112917283:G:A	6.66473e-46	-1.92712	-1.03578e-09
112918230	chr12:112918230:A:G	1.01494e-46	-1.98238	-1.82674
112918466	chr12:112918466:C:T	4.69597e-45	-1.06889e-09	0.0253402
112919388	chr12:112919388:G:A	1.21148e-44	2.44946	-1.4764
112919404	chr12:112919404:G:A	1.84444e-45	0.853651	-1.76284
112919502	chr12:112919502:G:A	8.58031e-46	-1.06889e-09	-1.67448
112919637	chr12:112919637:G:A	1.84304e-45	0.869123	-1.77907
112920301	chr12:112920301:A:G	3.32688e-45	1.40184	-1.72117
112920986	chr12:112920986:T:C	1.62977e-45	0.810374	-1.8433
112920989	chr12:112920989:C:T	1.65365e-45	0.820392	-1.83877
112921327	chr12:112921327:A:G	3.55485e-45	1.57777	-1.83082
112921352	chr12:112921352:T:C	2.13387e-45	1.07849	-1.84192
112921383	chr12:112921383:A:G	3.37415e-45	1.45925	-1.76447
112921513	chr12:112921513:G:A	2.04916e-45	1.02194	-1.82588
112921772	chr12:112921772:C:T	1.86915e-45	0.850235	-1.74612
112922220	chr12:112922220:A:G	1.92951e-45	0.977715	-1.84181
112922497	chr12:112922497:A:G	3.10481e-45	1.44038	-1.82879
112922663	chr12:112922663:C:T	1.92585e-45	0.962313	-1.82831
112922758	chr12:112922758:T:C	2.02463e-45	1.0124	-1.82837
112922770	chr12:112922770:T:C	1.99606e-45	0.998186	-1.82837
112922932	chr12:112922932:G:T	2.63163e-45	1.27391	-1.82767
112922981	chr12:112922981:T:C	2.10563e-45	1.04468	-1.82143
112923231	chr12:112923231:T:C	7.61217e-47	-2.47729	-1.61949
112923312	chr12:112923312:C:T	4.0102e-45	1.65785	-1.79037
112923353	chr12:112923353:C:T	2.38093e-45	1.17046	-1.82433
112923369	chr12:112923369:T:C	2.16481e-45	1.08418	-1.83321
112923432	chr12:112923432:C:T	3.89814e-45	1.67471	-1.83557
112923638	chr12:112923638:G:A	3.07088e-45	1.44663	-1.84603
112923769	chr12:112923769:G:T	3.74048e-45	1.64346	-1.84561
112923901	chr12:112923901:CA:C	2.93454e-45	1.22127	-1.66608
112924253	chr12:112924253:G:C	3.54203e-45	1.40826	-1.66492
112924602	chr12:112924602:A:G	3.30852e-45	1.34264	-1.6675
112924616	chr12:112924616:G:A	3.20249e-45	1.31688	-1.67431
112925169	chr12:112925169:A:G	2.96431e-45	1.23858	-1.6733
112925272	chr12:112925272:T:G	2.82175e-45	1.22043	-1.70443
112925304	chr12:112925304:T:C	2.9432e-45	1.22727	-1.66914
112925373	chr12:112925373:G:A	3.04315e-45	1.26538	-1.67385
112925478	chr12:112925478:C:T	2.90329e-45	1.23726	-1.69278
112925479	chr12:112925479:A:G	2.93087e-45	1.22865	-1.67471
112925603	chr12:112925603:A:G	2.9703e-45	1.25134	-1.68404
112925745	chr12:112925745:C:T	3.83614e-45	1.60791	-1.78481
112925887	chr12:112925887:G:C	3.63818e-45	1.40912	-1.639
112926026	chr12:112926026:A:G	7.47477e-46	-1.06889e-09	-1.81242
112926321	chr12:112926321:T:C	1.47857e-45	-1.13029	-1.03578e-09
112926376	chr12:112926376:C:G	4.61424e-46	-2.2948	-1.03578e-09
112926527	chr12:112926527:A:G	3.16271e-45	1.30457	-1.6745
112926561	chr12:112926561:A:AG	3.37105e-45	1.36716	-1.6733
112926570	chr12:112926570:A:G	3.30664e-45	1.34864	-1.67407
112926577	chr12:112926577:T:A	3.48506e-45	1.402	-1.67488
112926665	chr12:112926665:C:T	1.11111e-45	-1.06889e-09	-1.41601
112926666	chr12:112926666:A:G	3.31622e-45	1.40178	-1.72432
112926707	chr12:112926707:T:C	3.47215e-45	1.37339	-1.64998
112926771	chr12:112926771:G:A	3.95675e-45	-1.06889e-09	-0.145943
112926828	chr12:112926828:G:A	3.0732e-45	1.29278	-1.69143
112926906	chr12:112926906:T:A	2.9762e-46	-1.21639	-1.51691
112926975	chr12:112926975:T:C	3.08362e-45	1.26777	-1.66303
112927068	chr12:112927068:A:G	3.30286e-45	1.34677	-1.67335
112927260	chr12:112927260:A:G	3.3063e-45	1.3264	-1.65194
112927343	chr12:112927343:A:G	3.03709e-45	1.3702	-1.78067
112927356	chr12:112927356:A:G	3.1191e-45	1.28948	-1.6733
112927476	chr12:112927476:A:G	3.15496e-46	-2.67497	-1.03578e-09
112927648	chr12:112927648:A:T	3.10943e-45	1.2694	-1.65633
112927776	chr12:112927776:C:T	3.58552e-45	1.41199	-1.65645
112927862	chr12:112927862:T:C	3.33049e-45	1.3327	-1.65095
112927998	chr12:112927998:T:C	3.33129e-45	1.3553	-1.6733
112928023	chr12:112928023:C:T	3.36991e-45	1.36682	-1.6733
112928239	chr12:112928239:C:A	4.06482e-45	-1.06889e-09	-0.118996
112928244	chr12:112928244:G:T	3.29762e-45	1.34514	-1.6733
112928886	chr12:112928886:G:A	2.90745e-45	1.38928	-1.84337
112929077	chr12:112929077:C:T	2.43928e-46	-2.1285	-0.803747
112929094	chr12:112929094:A:G	3.30849e-45	1.36656	-1.69143
112929504	chr12:112929504:C:T	3.32314e-45	1.36914	-1.6896
112929520	chr12:112929520:C:T	3.41154e-45	1.3791	-1.6733
112929527	chr12:112929527:C:T	3.27153e-45	1.35532	-1.69143
112929538	chr12:112929538:A:G	3.22735e-45	1.3236	-1.6733
112929617	chr12:112929617:T:C	3.21459e-45	1.33776	-1.69143
112930090	chr12:112930090:A:G	3.01292e-45	1.25438	-1.67284
112930139	chr12:112930139:T:C	7.21603e-46	-1.06889e-09	-1.84765
112930225	chr12:112930225:G:A	3.44604e-45	1.38916	-1.6733
112930250	chr12:112930250:G:A	3.36239e-45	1.38453	-1.69325
112930700	chr12:112930700:A:G	3.76679e-45	1.44658	-1.64172
112930800	chr12:112930800:T:C	3.28518e-45	1.34136	-1.6733
112930911	chr12:112930911:A:C	7.43633e-46	-1.06889e-09	-1.81757
112930929	chr12:112930929:G:A	1.53731e-46	-1.72279	-1.67113
112931372	chr12:112931372:T:G	3.35199e-45	1.49767	-1.80948
112931558	chr12:112931558:T:C	7.78436e-46	-1.06889e-09	-1.77183
112931839	chr12:112931839:C:T	6.29142e-46	-1.98476	-1.03578e-09
112931935	chr12:112931935:G:A	5.83381e-47	-2.66597	-1.69689
112932728	chr12:112932728:A:C	7.57832e-46	-1.06889e-09	-1.79866
112932906	chr12:112932906:C:T	4.05893e-46	-2.42303	-1.03578e-09
112933161	chr12:112933161:T:C	3.21618e-45	1.32479	-1.67796
112933309	chr12:112933309:T:C	3.61522e-45	1.49304	-1.72925
112933523	chr12:112933523:G:A	8.11704e-46	-1.06889e-09	-1.72998
112933718	chr12:112933718:G:C	2.55058e-45	1.15569	-1.74073
112933841	chr12:112933841:A:C	6.25082e-45	2.00257	-1.69123
112934734	chr12:112934734:A:G	4.01525e-45	1.68821	-1.81948
112934784	chr12:112934784:T:C	4.67444e-46	-2.28184	-1.03578e-09
112935061	chr12:112935061:G:C	3.94683e-45	1.66868	-1.81713
112935156	chr12:112935156:C:G	3.54623e-45	1.42098	-1.67646
112935624	chr12:112935624:C:A	7.0948e-46	-1.06889e-09	-1.86459
112935758	chr12:112935758:A:G	3.79794e-45	1.48955	-1.67646
112935783	chr12:112935783:A:G	3.82895e-45	1.49768	-1.67646
112936040	chr12:112936040:A:G	7.0461e-46	-1.06889e-09	-1.87148
112936212	chr12:112936212:G:C	4.10213e-45	1.71094	-1.82079
112936262	chr12:112936262:A:G	1.37433e-46	-1.94352	-1.56246
112937944	chr12:112937944:A:G	3.2481e-46	-2.64588	-1.03578e-09
112938178	chr12:112938178:T:C	2.67423e-45	1.13468	-1.67238
112938515	chr12:112938515:C:T	2.70197e-45	1.16079	-1.68817
112938526	chr12:112938526:C:A	6.3883e-45	2.06074	-1.72764
112938583	chr12:112938583:G:A	7.124e-45	2.1082	-1.66609
112938647	chr12:112938647:C:T	3.38878e-45	1.37051	-1.6714
112938675	chr12:112938675:G:A	1.09285e-45	-1.06889e-09	-1.43258
112940017	chr12:112940017:G:A	3.16125e-45	1.338	-1.70839
112940276	chr12:112940276:T:A	3.65704e-45	1.4525	-1.67721
112940872	chr12:112940872:G:A	2.65405e-45	1.32684	-1.87212
112941234	chr12:112941234:C:T	2.60598e-45	1.3087	-1.87225
112941585	chr12:112941585:C:T	2.11508e-45	-0.772271	-1.03578e-09
112942018	chr12:112942018:C:T	8.00602e-46	-1.06889e-09	-1.74376
112942203	chr12:112942203:G:A	2.57395e-45	1.29119	-1.86711
112942408	chr12:112942408:A:G	2.45107e-45	-1.06889e-09	-0.624839
112942424	chr12:112942424:T:TA	1.87222e-45	-1.06889e-09	-0.894239
112942466	chr12:112942466:C:T	3.32732e-45	1.3845	-1.7037
112942724	chr12:112942724:T:A	3.51711e-45	1.59186	-1.85558
112942903	chr12:112942903:A:T	2.52748e-45	1.27694	-1.87108
112943412	chr12:112943412:A:T	2.62286e-45	1.28847	-1.84557
112943571	chr12:112943571:G:A	3.61803e-45	1.46937	-1.70481
112943859	chr12:112943859:G:A	1.63216e-45	-1.06889e-09	-1.03146
112943890	chr12:112943890:A:C	4.87485e-45	1.80585	-1.74313
112943944	chr12:112943944:T:C	1.10968e-44	2.51078	-1.62548
112944151	chr12:112944151:C:T	8.03441e-45	2.41582	-1.85345
112944406	chr12:112944406:C:T	7.63851e-46	-1.79075	-1.03578e-09
112945172	chr12:112945172:C:T	8.05393e-45	1.8797	-1.3149
112945626	chr12:112945626:G:A	2.52125e-46	-1.25782	-1.64137
112945665	chr12:112945665:G:T	9.62842e-46	-1.06889e-09	-1.55923
112945997	chr12:112945997:T:A	2.44001e-46	-1.24043	-1.69152
112946006	chr12:112946006:A:C	7.7706e-46	-1.06889e-09	-1.7736
112946314	chr12:112946314:G:A	1.32246e-45	-1.06889e-09	-1.24187
112946412	chr12:112946412:C:T	1.72757e-46	-1.52944	-1.74779
112947195	chr12:112947195:A:T	3.59737e-44	3.40822	-1.3468
112947273	chr12:112947273:A:G	8.41259e-46	-1.06889e-09	-1.69422
112947317	chr12:112947317:G:C	3.45563e-46	-2.58394	-1.03578e-09
112947375	chr12:112947375:G:A	3.14314e-46	-2.67873	-1.03578e-09
112947441	chr12:112947441:C:T	5.55828e-46	-0.237989	-1.87067
112947570	chr12:112947570:T:C	1.07114e-46	-2.04707	-1.70816
112947631	chr12:112947631:T:C	1.30769e-45	-1.2531	-1.03578e-09
112948113	chr12:112948113:C:T	5.66272e-46	-0.217093	-1.87295
112948440	chr12:112948440:T:G	9.4438e-47	-2.08965	-1.79153
112948651	chr12:112948651:C:T	1.60943e-46	-1.47949	-1.86857
112948811	chr12:112948811:T:C	1.04502e-46	-2.10108	-1.67883
112948964	chr12:112948964:G:A	7.1899e-46	-1.06889e-09	-1.85127
112948974	chr12:112948974:C:G	1.29438e-46	-1.69304	-1.87287
112949145	chr12:112949145:T:C	4.21691e-44	3.61169	-1.39137
112949280	chr12:112949280:A:G	8.74414e-46	-1.06889e-09	-1.65557
112949617	chr12:112949617:T:C	7.08454e-46	-1.06889e-09	-1.86604
112949695	chr12:112949695:C:T	4.76139e-46	-2.26341	-1.03578e-09
112949746	chr12:112949746:C:T	8.33923e-46	-1.06889e-09	-1.70298
112949997	chr12:112949997:C:T	1.21103e-45	-1.06889e-09	-1.32989
112950634	chr12:112950634:G:A	6.08724e-46	-2.01776	-1.03578e-09
112950640	chr12:112950640:C:T	9.32701e-46	-1.06889e-09	-1.59104
112950725	chr12:112950725:G:A	8.21973e-46	-1.06889e-09	-1.71741
112950793	chr12:112950793:G:A	7.32722e-46	-1.06889e-09	-1.83235
112951206	chr12:112951206:C:T	1.56542e-46	-1.50455	-1.87125
112952542	chr12:112952542:TG:T	1.08748e-46	-2.17214	-1.56795
112952558	chr12:112952558:G:A	4.1986e-46	-2.3892	-1.03578e-09
112952874	chr12:112952874:T:C	5.36677e-46	-0.273844	-1.86988
112952943	chr12:112952943:C:T	5.52679e-46	-0.244188	-1.87016
112952970	chr12:112952970:G:A	1.65737e-46	-1.49137	-1.82735
112953095	chr12:112953095:G:A	8.51613e-46	-1.68199	-1.03578e-09
112953151	chr12:112953151:C:T	9.11802e-46	-1.06889e-09	-1.6137
112953440	chr12:112953440:A:G	7.26882e-46	-1.06889e-09	-1.84036
112953558	chr12:112953558:A:G	2.2124e-44	3.43838	-1.86308
112953564	chr12:112953564:C:T	1.8671e-46	-1.4005	-1.79906
112954260	chr12:112954260:T:G	6.0667e-46	-0.20464	-1.8165
112954274	chr12:112954274:T:C	8.55928e-46	-1.06889e-09	-1.67693
112954377	chr12:112954377:A:G	3.18739e-44	3.62973	-1.68931
112954458	chr12:112954458:T:A	1.85102e-46	-1.40996	-1.79825
112954647	chr12:112954647:T:C	7.13892e-46	-1.06889e-09	-1.85839
112954864	chr12:112954864:A:G	8.32199e-46	-1.06889e-09	-1.70505
112954939	chr12:112954939:C:T	2.49252e-44	3.55673	-1.86221
112955358	chr12:112955358:G:T	7.08538e-46	-1.06889e-09	-1.86592
112955479	chr12:112955479:T:A	1.01872e-46	-2.11027	-1.69513
112955720	chr12:112955720:G:T	9.1767e-46	-1.06889e-09	-1.60728
112955869	chr12:112955869:T:G	8.69581e-46	-1.06889e-09	-1.66111
112956070	chr12:112956070:T:C	8.8996e-46	-1.06889e-09	-1.63794
112957067	chr12:112957067:A:G	9.33854e-46	-1.06889e-09	-1.5898
112957652	chr12:112957652:C:T	2.7349e-44	3.64441	-1.85709
112957855	chr12:112957855:T:C	8.85558e-47	-2.09488	-1.8506
112957899	chr12:112957899:G:A	3.09703e-44	3.76382	-1.85215
112957908	chr12:112957908:C:T	7.91818e-46	-1.06889e-09	-1.75479
112958205	chr12:112958205:T:C	3.03522e-44	3.74287	-1.85136
112958554	chr12:112958554:C:T	9.44222e-46	-1.06889e-09	-1.57876
112958890	chr12:112958890:A:C	7.2676e-46	-1.06889e-09	-1.84052
112959034	chr12:112959034:C:T	9.32672e-46	-1.06889e-09	-1.59107
112959173	chr12:112959173:C:T	1.3345e-45	-1.06889e-09	-1.23281
112959261	chr12:112959261:G:A	1.3129e-46	-1.68376	-1.86795
112959277	chr12:112959277:G:A	1.4816e-45	-1.06889e-09	-1.12825
112959320	chr12:112959320:C:T	6.24288e-46	-0.12069	-1.87182
112959338	chr12:112959338:T:C	3.64803e-44	3.9367	-1.8613
112959630	chr12:112959630:T:G	3.23153e-46	-2.651	-1.03578e-09
112959825	chr12:112959825:C:T	1.34405e-46	-2.06335	-1.46492
112960042	chr12:112960042:T:G	7.08649e-46	-1.06889e-09	-1.86576
112960092	chr12:112960092:G:A	1.84724e-46	-1.38022	-1.83003
112960334	chr12:112960334:C:A	5.95412e-46	-0.184553	-1.85531
112960342	chr12:112960342:C:T	1.45765e-45	-1.06889e-09	-1.14454
112960487	chr12:112960487:C:T	1.82814e-46	-1.39206	-1.82859
112960492	chr12:112960492:TG:T	1.79701e-46	-1.41022	-1.82761
112960556	chr12:112960556:T:C	1.77764e-46	-1.41942	-1.82925
112960558	chr12:112960558:T:C	1.79139e-46	-1.40545	-1.83551
112960617	chr12:112960617:A:G	8.45097e-47	-2.15307	-1.83919
112960749	chr12:112960749:C:T	8.45985e-46	-1.06889e-09	-1.68862
112961114	chr12:112961114:G:A	1.14227e-46	-2.12638	-1.56455
112961116	chr12:112961116:G:A	8.16933e-46	-1.06889e-09	-1.72356
112961374	chr12:112961374:C:T	3.53905e-46	-1.19319	-1.3669
112961848	chr12:112961848:T:G	8.88181e-46	-1.06889e-09	-1.63994
112962013	chr12:112962013:T:G	7.06634e-46	-1.06889e-09	-1.86861
112963000	chr12:112963000:G:A	8.85468e-46	-1.06889e-09	-1.643
112963019	chr12:112963019:CA:C	1.25148e-46	-2.046	-1.55363
112963021	chr12:112963021:C:T	1.2635e-46	-2.03405	-1.55602
112963151	chr12:112963151:C:T	8.23026e-46	-1.06889e-09	-1.71613
112963394	chr12:112963394:G:A	2.30807e-46	-1.42913	-1.55841
112963786	chr12:112963786:G:A	7.24026e-46	-0.251285	-1.59301
112963961	chr12:112963961:C:T	5.59057e-46	-2.10287	-1.03578e-09
112964170	chr12:112964170:G:A	8.68095e-46	-1.06889e-09	-1.66282
112964492	chr12:112964492:C:T	6.64631e-46	-0.31776	-1.61213
112965094	chr12:112965094:C:A	5.883e-44	3.6289	-1.07562
112965571	chr12:112965571:C:T	1.45826e-45	-1.06889e-09	-1.14412
112965692	chr12:112965692:G:A	8.19303e-46	-0.565801	-1.15487
112966190	chr12:112966190:A:G	2.40392e-46	-1.11252	-1.83433
112966580	chr12:112966580:C:T	9.3249e-46	-1.06889e-09	-1.59126
112967282	chr12:112967282:T:C	1.00676e-45	-1.06889e-09	-1.51463
112967347	chr12:112967347:G:A	4.74371e-46	-2.26713	-1.03578e-09
112967376	chr12:112967376:A:C	5.30236e-44	3.74011	-1.29074
112967523	chr12:112967523:G:A	7.54897e-46	-1.80254	-1.03578e-09
112967667	chr12:112967667:C:G	8.91178e-46	-1.06889e-09	-1.63658
112968385	chr12:112968385:A:G	9.14346e-46	-0.154088	-1.45682
112968391	chr12:112968391:A:G	5.58309e-44	3.79321	-1.29225
112968607	chr12:112968607:C:T	8.92266e-46	-1.06889e-09	-1.63536
112968655	chr12:112968655:G:C	4.91565e-44	3.7321	-1.35845
112968757	chr12:112968757:C:CT	5.43733e-44	3.7576	-1.28309
112968894	chr12:112968894:T:C	7.33917e-46	-1.06889e-09	-1.83072
112969087	chr12:112969087:A:C	8.94066e-46	-0.188666	-1.44468
112969102	chr12:112969102:A:C	1.01892e-45	-1.06889e-09	-1.50262
112969140	chr12:112969140:T:A	5.22168e-44	3.7942	-1.36017
112969455	chr12:112969455:G:T	9.34051e-46	-1.06889e-09	-1.58959
112969774	chr12:112969774:C:T	7.04162e-46	-1.06889e-09	-1.87211
112969896	chr12:112969896:G:A	1.61641e-45	-1.04116	-1.03578e-09
112969968	chr12:112969968:G:A	7.95603e-46	-1.06889e-09	-1.75002
112970051	chr12:112970051:C:T	9.32672e-46	-1.06889e-09	-1.59107
112970066	chr12:112970066:G:C	1.50711e-45	-1.06889e-09	-1.11117
112970188	chr12:112970188:A:G	9.17082e-46	-1.06889e-09	-1.60792
112970260	chr12:112970260:A:G	7.03584e-46	-1.06889e-09	-1.87293
112971069	chr12:112971069:A:G	4.9087e-46	-0.70699	-1.52595
112971430	chr12:112971430:G:A	8.75308e-46	-1.06889e-09	-1.65454
112971455	chr12:112971455:T:C	8.59667e-46	-0.230537	-1.44204
112971473	chr12:112971473:C:T	3.65498e-46	-2.52786	-1.03578e-09
112971608	chr12:112971608:C:T	4.70113e-44	3.68919	-1.36017
112971709	chr12:112971709:T:C	1.03412e-45	-1.06889e-09	-1.48781
112971792	chr12:112971792:A:T	9.32672e-46	-1.06889e-09	-1.59107
112971896	chr12:112971896:A:C	3.76128e-46	-2.49919	-1.03578e-09
112971989	chr12:112971989:C:T	5.43494e-47	-2.67897	-1.75472
112972160	chr12:112972160:A:G	1.59541e-45	-1.06889e-09	-1.05424
112972165	chr12:112972165:C:T	6.56719e-47	-2.66493	-1.57952
112972511	chr12:112972511:G:A	4.56256e-44	3.65325	-1.35414
112972616	chr12:112972616:C:T	1.51924e-45	-1.06889e-09	-1.10316
112973170	chr12:112973170:C:A	4.96633e-46	-0.746008	-1.47526
112973470	chr12:112973470:G:A	1.33357e-45	-1.06889e-09	-1.2335
112973576	chr12:112973576:C:G	9.32672e-46	-1.06889e-09	-1.59107
112973789	chr12:112973789:AT:A	2.87416e-46	-0.911176	-1.85701
112973867	chr12:112973867:A:C	6.65331e-46	-0.3507	-1.57814
112973956	chr12:112973956:G:C	7.05188e-46	-1.06889e-09	-1.87066
112974001	chr12:112974001:G:A	1.77323e-44	3.00456	-1.65054
112974064	chr12:112974064:C:T	6.85903e-46	-0.769799	-1.12859
112974066	chr12:112974066:T:C	5.75148e-46	-0.574217	-1.50028
112974563	chr12:112974563:C:T	9.95679e-46	-1.06889e-09	-1.5257
112974750	chr12:112974750:C:T	4.64017e-46	-0.538307	-1.75089
112974903	chr12:112974903:A:G	8.48179e-46	-1.06889e-09	-1.68603
112974978	chr12:112974978:G:A	7.17916e-46	-1.85277	-1.03578e-09
112975123	chr12:112975123:C:T	5.0003e-46	-0.686927	-1.52752
112975220	chr12:112975220:A:G	7.71545e-47	-2.65449	-1.42882
112975749	chr12:112975749:C:G	1.07663e-45	-1.06889e-09	-1.44753
112975922	chr12:112975922:C:T	9.21072e-46	-1.06889e-09	-1.60358
112975940	chr12:112975940:G:A	8.78922e-46	-1.06889e-09	-1.65042
112976010	chr12:112976010:C:T	9.07972e-46	-1.06889e-09	-1.61791
112976235	chr12:112976235:T:C	7.23085e-47	-2.66875	-1.47943
112976363	chr12:112976363:C:T	5.0178e-47	-2.67394	-1.83961
112977579	chr12:112977579:A:G	1.04825e-45	-1.06889e-09	-1.47424
112977857	chr12:112977857:G:A	6.68807e-46	-0.815022	-1.1086
112977858	chr12:112977858:C:A	7.07469e-46	-0.758824	-1.1086
112977991	chr12:112977991:G:A	1.21648e-45	0.166295	-1.4917
112978097	chr12:112978097:C:T	9.67944e-46	-1.06889e-09	-1.55395
112979000	chr12:112979000:T:C	7.66919e-46	-1.06889e-09	-1.78674
112979960	chr12:112979960:C:G	1.53665e-45	-1.09176	-1.03578e-09
112980363	chr12:112980363:G:A	8.52759e-46	-1.06889e-09	-1.68064
112980797	chr12:112980797:T:A	5.26602e-46	-2.16268	-1.03578e-09
112980917	chr12:112980917:G:A	7.31825e-46	-1.06889e-09	-1.83358
112981045	chr12:112981045:G:C	1.19304e-44	2.82905	-1.87132
112981094	chr12:112981094:G:A	4.95503e-47	-2.65374	-1.87239
112981951	chr12:112981951:A:C	7.14994e-46	-1.06889e-09	-1.85685
112982202	chr12:112982202:A:G	2.22067e-45	0.0417143	-0.765268
112982550	chr12:112982550:C:T	9.18732e-46	-1.06889e-09	-1.60613
112982583	chr12:112982583:TG:T	1.33062e-46	-1.67898	-1.85932
112982746	chr12:112982746:T:C	4.97644e-47	-2.65105	-1.87077
112982799	chr12:112982799:A:G	1.42724e-44	3.00869	-1.87173
112983312	chr12:112983312:GC:G	9.23364e-46	-1.06889e-09	-1.6011
112983469	chr12:112983469:C:T	1.02213e-45	-1.06889e-09	-1.49948
112983490	chr12:112983490:A:G	1.34766e-44	2.95121	-1.87161
112983624	chr12:112983624:G:C	1.28138e-45	-1.06889e-09	-1.27343
112983812	chr12:112983812:C:T	5.97409e-45	-1.06889e-09	0.266066
112984064	chr12:112984064:A:G	4.92239e-47	-2.66149	-1.87125
112984172	chr12:112984172:A:C	1.31576e-46	-1.68113	-1.86841
112984508	chr12:112984508:T:A	2.85848e-46	-2.21525	-0.558411
112984782	chr12:112984782:C:T	8.52759e-46	-1.06889e-09	-1.68064
112984879	chr12:112984879:A:G	1.98555e-45	0.0305548	-0.866025
112985198	chr12:112985198:TA:T	7.21503e-46	-1.06889e-09	-1.84778
112985227	chr12:112985227:TC:T	4.91634e-47	-2.66125	-1.87272
112985303	chr12:112985303:T:C	8.4601e-46	-1.06889e-09	-1.68859
112985618	chr12:112985618:T:G	4.95665e-46	-0.36252	-1.8607
112985895	chr12:112985895:G:A	7.21227e-46	-1.06889e-09	-1.84817
112985955	chr12:112985955:G:A	7.21621e-46	-1.06889e-09	-1.84762
112986086	chr12:112986086:T:A	8.52759e-46	-1.06889e-09	-1.68064
112986166	chr12:112986166:A:G	1.21807e-46	-1.75722	-1.86946
112986255	chr12:112986255:C:T	1.3273e-45	0.0970238	-1.33524
112986482	chr12:112986482:G:A	8.83045e-46	-1.06889e-09	-1.64574
112986636	chr12:112986636:G:A	9.42589e-46	-1.06889e-09	-1.58049
112986670	chr12:112986670:G:A	1.18489e-46	-1.79969	-1.85461
112986686	chr12:112986686:G:A	8.78686e-46	-1.06889e-09	-1.65069
112986696	chr12:112986696:T:G	1.45207e-44	3.02444	-1.87023
112987688	chr12:112987688:T:C	1.53297e-44	3.07858	-1.87015
112987732	chr12:112987732:G:A	2.37973e-45	0.0926287	-0.747008
112987874	chr12:112987874:T:C	1.18282e-44	2.81707	-1.86795
112988177	chr12:112988177:AG:A	4.99449e-47	-2.64523	-1.87297
112988375	chr12:112988375:G:A	1.23138e-46	-1.75781	-1.858
112988717	chr12:112988717:C:T	7.22223e-46	-1.06889e-09	-1.84679
112988827	chr12:112988827:T:C	5.55892e-47	-2.67043	-1.7407
112989173	chr12:112989173:T:C	1.79412e-46	-1.88912	-1.35031
112989179	chr12:112989179:T:C	1.5294e-45	-1.06889e-09	-1.09649
112990844	chr12:112990844:G:T	7.03925e-46	-1.06889e-09	-1.87245
112991297	chr12:112991297:G:T	1.11396e-44	2.57471	-1.68557
112991524	chr12:112991524:G:A	8.37697e-46	-0.341634	-1.35683
112991526	chr12:112991526:AAAGGC:A	2.69128e-46	-2.39461	-0.439322
112991663	chr12:112991663:A:G	1.0298e-44	2.50323	-1.69265
112991891	chr12:112991891:A:G	8.37388e-46	-1.06889e-09	-1.69883
112991924	chr12:112991924:T:C	1.03768e-45	-1.06889e-09	-1.48438
112992098	chr12:112992098:A:AC	6.45903e-47	-2.653	-1.60805
112992266	chr12:112992266:C:T	1.0283e-45	-1.06889e-09	-1.49346
112992398	chr12:112992398:A:G	1.2316e-45	-1.12993	-0.183116
112993031	chr12:112993031:T:G	6.86216e-46	-0.0915234	-1.8064
112993106	chr12:112993106:AC:A	1.50018e-46	-1.75887	-1.65949
112993135	chr12:112993135:C:T	1.23244e-44	2.41683	-1.42661
112993398	chr12:112993398:C:T	7.13448e-46	-1.06889e-09	-1.85901
112993613	chr12:112993613:C:G	1.01793e-45	-1.06889e-09	-1.5036
112993618	chr12:112993618:G:A	1.31256e-45	-1.06889e-09	-1.24938
112993623	chr12:112993623:TA:T	8.09188e-46	-1.06889e-09	-1.73309
112993647	chr12:112993647:A:G	3.83949e-46	-2.47861	-1.03578e-09
112993773	chr12:112993773:G:C	5.93017e-46	-0.251572	-1.79233
112993838	chr12:112993838:A:G	1.34874e-44	2.55773	-1.47734
112994665	chr12:112994665:G:A	1.26279e-45	-1.06889e-09	-1.28804
112995079	chr12:112995079:T:C	4.91378e-46	-1.209	-1.02291
112995345	chr12:112995345:C:T	3.20978e-46	-2.65775	-1.03578e-09
112995759	chr12:112995759:T:C	7.46202e-46	-1.06889e-09	-1.81412
112995782	chr12:112995782:T:C	4.00212e-46	-0.732827	-1.7043
112995836	chr12:112995836:C:T	7.71029e-46	-1.06889e-09	-1.78139
112995965	chr12:112995965:C:A	1.33366e-45	-1.06889e-09	-1.23344
112996197	chr12:112996197:G:A	3.19608e-46	-2.66203	-1.03578e-09
112996351	chr12:112996351:A:C	8.86185e-46	-0.565906	-1.07629
112996713	chr12:112996713:A:G	1.31398e-44	2.52646	-1.47217
112996786	chr12:112996786:C:T	8.67585e-46	-1.06889e-09	-1.66341
112996818	chr12:112996818:T:G	1.3066e-45	-1.06889e-09	-1.25393
112997304	chr12:112997304:A:G	1.33599e-44	2.62127	-1.55038
112997488	chr12:112997488:C:A	1.392e-44	2.66203	-1.55006
112997645	chr12:112997645:A:T	1.47224e-44	2.65343	-1.48542
112998450	chr12:112998450:G:A	7.19158e-46	-1.06889e-09	-1.85104
112998649	chr12:112998649:C:T	2.34143e-46	-1.20202	-1.77117
112998731	chr12:112998731:A:G	2.51561e-45	-1.06889e-09	-0.598851
112998792	chr12:112998792:T:C	1.37743e-44	2.58281	-1.48137
112998828	chr12:112998828:G:A	7.07972e-46	-1.06889e-09	-1.86672
112999018	chr12:112999018:A:G	3.8664e-46	-0.645569	-1.82606
112999164	chr12:112999164:G:A	7.89624e-46	-1.06889e-09	-1.75756
112999939	chr12:112999939:A:T	1.26592e-45	-1.06889e-09	-1.28557
113000029	chr12:113000029:G:C	6.76963e-47	-2.67667	-1.53742
113000173	chr12:113000173:T:C	1.2573e-46	-2.67433	-0.92065
113000234	chr12:113000234:C:T	1.02238e-45	-1.06889e-09	-1.49923
113000416	chr12:113000416:GA:G	7.09738e-46	-1.06889e-09	-1.86422
113000439	chr12:113000439:C:T	8.93085e-47	-2.26346	-1.67356
113000462	chr12:113000462:T:C	8.87907e-47	-2.29534	-1.6475
113000913	chr12:113000913:A:T	6.81926e-47	-2.62021	-1.58657
113001763	chr12:113001763:C:T	6.02452e-47	-2.5814	-1.7493
113001817	chr12:113001817:A:G	9.06955e-45	2.0625	-1.37894
113001895	chr12:113001895:C:T	4.89217e-46	-0.699013	-1.5373
113001948	chr12:113001948:T:A	1.75863e-45	-1.06889e-09	-0.95683
113002022	chr12:113002022:G:A	6.65506e-46	-0.0882573	-1.84032
113002230	chr12:113002230:A:G	1.20812e-45	-1.06889e-09	-1.3323
113002633	chr12:113002633:G:C	1.0272e-45	-1.06889e-09	-1.49452
113003116	chr12:113003116:T:C	2.06035e-44	3.10713	-1.60304
113003399	chr12:113003399:T:C	7.229e-46	-1.06889e-09	-1.84585
113003987	chr12:113003987:T:C	1.00678e-45	-1.06889e-09	-1.51461
113004033	chr12:113004033:G:T	7.03725e-46	-1.06889e-09	-1.87273
113004671	chr12:113004671:C:T	7.60903e-46	-1.06889e-09	-1.79461
113004816	chr12:113004816:CT:C	7.25227e-46	-1.06889e-09	-1.84264
113004873	chr12:113004873:C:T	7.34686e-46	-1.06889e-09	-1.82968
113005376	chr12:113005376:G:T	7.26513e-46	-1.06889e-09	-1.84086
113005415	chr12:113005415:G:A	7.74462e-47	-2.21083	-1.8687
113005417	chr12:113005417:C:G	8.14763e-45	2.39456	-1.8182
113005495	chr12:113005495:C:T	7.20052e-46	-1.06889e-09	-1.8498
113005933	chr12:113005933:A:C	1.70593e-45	-0.987253	-1.03578e-09
113006312	chr12:113006312:C:G	2.07844e-45	0.280769	-1.07052
113006480	chr12:113006480:C:T	8.08058e-46	-1.06889e-09	-1.73449
113006613	chr12:113006613:T:C	1.56779e-44	2.95807	-1.72718
113006738	chr12:113006738:C:T	7.90668e-46	-1.06889e-09	-1.75624
113007040	chr12:113007040:G:A	9.27339e-47	-2.42306	-1.47632
113007383	chr12:113007383:G:A	7.1357e-46	-1.06889e-09	-1.85884
113007800	chr12:113007800:G:A	1.07861e-45	-1.06889e-09	-1.44569
113007963	chr12:113007963:G:A	4.14189e-46	-2.25275	-0.150052
113008007	chr12:113008007:T:C	1.12645e-45	-1.06889e-09	-1.4023
113008141	chr12:113008141:A:C	8.05569e-46	-1.06889e-09	-1.73757
113008204	chr12:113008204:T:C	1.20731e-46	-2.16695	-1.46861
113008230	chr12:113008230:T:A	7.08756e-46	-1.06889e-09	-1.86561
113008393	chr12:113008393:G:A	1.29829e-46	-2.18192	-1.38098
113008461	chr12:113008461:G:A	7.04194e-46	-1.06889e-09	-1.87207
113008719	chr12:113008719:G:A	1.17539e-45	-1.06889e-09	-1.35977
113008760	chr12:113008760:G:A	7.68673e-46	-1.06889e-09	-1.78445
113008922	chr12:113008922:G:A	1.24113e-46	-2.19463	-1.4133
113009207	chr12:113009207:G:T	9.56871e-46	-1.06889e-09	-1.56545
113009298	chr12:113009298:A:G	6.36718e-47	-2.48109	-1.79428
113009437	chr12:113009437:T:C	7.52665e-46	-1.06889e-09	-1.8055
113009767	chr12:113009767:C:T	1.40805e-44	2.58424	-1.46081
113010196	chr12:113010196:C:A	7.91792e-46	-1.06889e-09	-1.75482
113010483	chr12:113010483:A:G	1.40814e-44	2.5205	-1.39701
113010847	chr12:113010847:C:A	1.36343e-45	0.612141	-1.8235
113011092	chr12:113011092:CT:C	1.38216e-46	-2.35834	-1.14196
113011311	chr12:113011311:G:C	1.15888e-44	2.26893	-1.34026
113011365	chr12:113011365:G:C	7.28921e-46	-1.06889e-09	-1.83756
113011508	chr12:113011508:A:G	7.30899e-46	-1.06889e-09	-1.83485
113011827	chr12:113011827:G:T	7.33922e-46	-1.06889e-09	-1.83072
113011900	chr12:113011900:T:C	7.66444e-47	-2.58249	-1.50746
113012227	chr12:113012227:G:A	1.20165e-45	0.484397	-1.82206
113012253	chr12:113012253:C:T	1.59928e-45	0.812575	-1.86439
113012268	chr12:113012268:C:T	1.26946e-45	0.53467	-1.81744
113012273	chr12:113012273:C:T	1.21946e-45	0.4947	-1.81766
113012275	chr12:113012275:G:T	1.23586e-45	0.508063	-1.81766
113012344	chr12:113012344:C:T	9.32586e-46	0.244367	-1.83553
113012395	chr12:113012395:A:G	1.21183e-44	2.32399	-1.35064
113012661	chr12:113012661:G:A	7.30543e-46	-1.06889e-09	-1.83533
113012704	chr12:113012704:A:C	7.3942e-46	-1.06889e-09	-1.82325
113012794	chr12:113012794:C:T	1.31762e-44	2.37062	-1.31358
113013093	chr12:113013093:C:T	2.4999e-45	1.07562	-1.68073
113013095	chr12:113013095:T:A	5.50269e-47	-2.56048	-1.86082
113013238	chr12:113013238:G:T	4.96998e-47	-2.67432	-1.8488
113013304	chr12:113013304:G:A	7.93829e-47	-2.58205	-1.47279
113013311	chr12:113013311:A:C	8.63819e-46	-1.06889e-09	-1.66776
113013320	chr12:113013320:G:A	8.63982e-46	-1.06889e-09	-1.66757
113013529	chr12:113013529:G:T	7.15978e-46	-1.06889e-09	-1.85547
113013683	chr12:113013683:C:T	7.95827e-46	-1.06889e-09	-1.74974
113013772	chr12:113013772:A:G	7.09936e-46	-1.06889e-09	-1.86395
113013865	chr12:113013865:T:G	1.02806e-45	-1.06889e-09	-1.49369
113014492	chr12:113014492:T:A	2.31925e-46	-2.67309	-0.309619
113014676	chr12:113014676:G:A	2.5195e-46	-1.45192	-1.44797
113014732	chr12:113014732:C:T	7.82763e-46	-1.06889e-09	-1.76629
113014822	chr12:113014822:CA:C	9.06917e-46	-1.06889e-09	-1.61907
113014954	chr12:113014954:T:G	1.00547e-45	-1.51591	-1.03578e-09
113015111	chr12:113015111:G:A	2.66812e-46	-1.03188	-1.8107
113015240	chr12:113015240:G:C	3.8666e-45	-1.06889e-09	-0.16899
113015258	chr12:113015258:C:T	8.77974e-46	-1.06889e-09	-1.6515
113015748	chr12:113015748:C:T	1.55832e-46	-1.50741	-1.87293
113015782	chr12:113015782:C:T	4.86813e-44	4.23064	-1.86671
113015796	chr12:113015796:G:A	4.29165e-46	-1.79912	-0.568155
113016249	chr12:113016249:G:A	7.24128e-46	-1.06889e-09	-1.84415
113016251	chr12:113016251:G:A	9.67578e-46	-1.06889e-09	-1.55432
113016341	chr12:113016341:A:G	2.17252e-46	-1.3052	-1.74286
113016397	chr12:113016397:G:A	2.13517e-46	-1.31396	-1.75144
113016400	chr12:113016400:T:G	5.59349e-47	-2.66274	-1.7422
113016451	chr12:113016451:C:T	2.062e-46	-1.35368	-1.74659
113016476	chr12:113016476:C:G	7.5641e-46	-1.06889e-09	-1.80054
113016477	chr12:113016477:C:T	8.0035e-46	-1.06889e-09	-1.74407
113016648	chr12:113016648:C:T	3.48894e-46	-0.708387	-1.86596
113016938	chr12:113016938:A:G	3.49217e-44	3.78386	-1.75211
113017091	chr12:113017091:A:G	2.03455e-46	-1.38629	-1.72738
113017160	chr12:113017160:T:A	8.69664e-46	-1.06889e-09	-1.66101
113017173	chr12:113017173:C:T	1.68315e-45	0.394241	-1.39494
113017302	chr12:113017302:T:C	6.69204e-47	-2.67783	-1.54779
113017356	chr12:113017356:G:C	7.4884e-46	-1.06889e-09	-1.81059
113017430	chr12:113017430:C:T	2.17209e-46	-1.35632	-1.69194
113017487	chr12:113017487:C:T	6.69919e-47	-2.67693	-1.54762
113017585	chr12:113017585:C:T	1.22649e-45	-1.06889e-09	-1.31721
113017708	chr12:113017708:T:C	2.55479e-46	-1.11053	-1.77545
113017731	chr12:113017731:C:CT	1.45598e-45	-1.14569	-1.03578e-09
113018003	chr12:113018003:CAGTT:C	7.43651e-45	0.48379	0.00124714
113018424	chr12:113018424:G:A	1.12193e-45	-1.06889e-09	-1.40632
113018665	chr12:113018665:C:T	3.1592e-46	-2.67363	-1.03578e-09
113018753	chr12:113018753:C:T	1.68238e-46	-1.49042	-1.81332
113019120	chr12:113019120:G:A	2.06427e-46	-1.39013	-1.70904
113019299	chr12:113019299:G:A	7.3188e-46	-1.06889e-09	-1.8335
113019347	chr12:113019347:G:A	8.47422e-46	-1.06889e-09	-1.68692
113019584	chr12:113019584:T:C	1.4388e-46	-2.66812	-0.792018
113019589	chr12:113019589:T:C	2.06763e-46	-1.22708	-1.87047
113019663	chr12:113019663:G:A	7.03573e-46	-1.06889e-09	-1.87295
113019812	chr12:113019812:C:A	2.24985e-46	-2.28664	-0.726448
113020119	chr12:113020119:C:T	7.4956e-46	-1.06889e-09	-1.80963
113020872	chr12:113020872:T:C	1.53775e-45	0.0067051	-1.09775
113021363	chr12:113021363:A:C	1.65151e-44	3.14462	-1.86171
113021486	chr12:113021486:T:C	1.53424e-44	3.07172	-1.86246
113021491	chr12:113021491:C:T	9.48701e-46	-1.06889e-09	-1.57403
113021658	chr12:113021658:C:A	1.0539e-45	-1.06889e-09	-1.46886
113021813	chr12:113021813:G:T	1.77913e-46	-1.44982	-1.798
113021828	chr12:113021828:A:G	6.7461e-47	-2.38873	-1.82884
113022691	chr12:113022691:A:G	7.03585e-46	-1.06889e-09	-1.87293
113022826	chr12:113022826:G:A	7.05929e-46	-1.06889e-09	-1.86961
113022968	chr12:113022968:T:C	6.81449e-47	-2.39969	-1.8078
113023080	chr12:113023080:A:G	9.55128e-45	0.586017	0.149293
113023443	chr12:113023443:C:T	6.27932e-47	-2.46626	-1.82301
113023673	chr12:113023673:G:A	7.22599e-46	-1.06889e-09	-1.84627
113023770	chr12:113023770:T:C	7.03708e-46	-1.06889e-09	-1.87276
113023808	chr12:113023808:G:A	8.77969e-45	0.457457	0.19362
113023962	chr12:113023962:A:G	7.0533e-46	-1.06889e-09	-1.87045
113023982	chr12:113023982:T:C	7.39763e-46	-1.06889e-09	-1.82279
113024146	chr12:113024146:T:C	7.04101e-46	-1.06889e-09	-1.8722
113024291	chr12:113024291:A:G	6.98516e-45	0.28978	0.132643
113024428	chr12:113024428:C:A	7.09922e-46	-1.06889e-09	-1.86397
113024500	chr12:113024500:G:A	7.8406e-46	-1.06889e-09	-1.76463
113024787	chr12:113024787:C:T	7.08081e-46	-1.06889e-09	-1.86656
113024854	chr12:113024854:T:C	1.75841e-46	-1.46163	-1.79791
113024874	chr12:113024874:C:A	1.25287e-46	-1.96617	-1.63235
113025241	chr12:113025241:G:A	5.73963e-45	0.242511	-0.0164816
113025510	chr12:113025510:T:C	6.54954e-47	-2.4523	-1.79484
113025607	chr12:113025607:A:G	7.05709e-46	-1.06889e-09	-1.86992
113025789	chr12:113025789:C:A	3.72669e-44	3.96574	-1.869
113025830	chr12:113025830:C:T	8.87991e-46	-1.06889e-09	-1.64016
113025860	chr12:113025860:A:T	1.80424e-44	2.77418	-1.40282
113025884	chr12:113025884:T:C	7.45717e-46	-1.06889e-09	-1.81477
113025910	chr12:113025910:TC:T	7.37965e-46	-1.06889e-09	-1.82522
113026194	chr12:113026194:G:A	7.09794e-46	-1.06889e-09	-1.86414
113026404	chr12:113026404:G:A	1.31788e-45	-0.455409	-0.789928
113026844	chr12:113026844:G:A	7.07118e-46	-1.06889e-09	-1.86792
113026972	chr12:113026972:A:G	7.10078e-46	-1.06889e-09	-1.86375
113027125	chr12:113027125:C:T	6.19894e-45	0.276847	0.0261665
113027141	chr12:113027141:A:C	2.14333e-44	3.34423	-1.80064
113027562	chr12:113027562:T:C	6.50893e-47	-2.44323	-1.81014
113027606	chr12:113027606:C:T	3.17577e-46	-2.6684	-1.03578e-09
113027672	chr12:113027672:C:T	7.09922e-46	-1.06889e-09	-1.86397
113027754	chr12:113027754:G:C	7.09655e-46	-1.06889e-09	-1.86434
113027758	chr12:113027758:C:A	1.71106e-46	-1.99919	-1.28764
113027806	chr12:113027806:T:G	2.7295e-44	3.20268	-1.41734
113027834	chr12:113027834:G:A	7.10463e-46	-1.06889e-09	-1.8632
113027966	chr12:113027966:T:C	7.07334e-46	-1.06889e-09	-1.86762
113028040	chr12:113028040:C:T	7.53381e-46	-1.06889e-09	-1.80455
113028098	chr12:113028098:G:T	7.0376e-46	-1.06889e-09	-1.87268
113028158	chr12:113028158:G:C	8.61377e-46	-1.06889e-09	-1.67059
113028256	chr12:113028256:G:T	7.24471e-46	-1.06889e-09	-1.84368
113028295	chr12:113028295:G:A	7.09318e-46	-1.06889e-09	-1.86482
113028340	chr12:113028340:T:C	1.3614e-46	-1.9528	-1.56264
113028510	chr12:113028510:A:G	7.10468e-46	-1.06889e-09	-1.8632
113028658	chr12:113028658:T:C	1.69866e-44	2.93929	-1.62824
113028705	chr12:113028705:T:C	8.95786e-45	2.54308	-1.87191
113028981	chr12:113028981:T:G	7.0371e-46	-1.06889e-09	-1.87275
113028982	chr12:113028982:T:C	7.03571e-46	-1.06889e-09	-1.87295
113029019	chr12:113029019:A:T	7.0356e-46	-1.06889e-09	-1.87297
113029198	chr12:113029198:C:T	7.04922e-46	-1.06889e-09	-1.87103
113029322	chr12:113029322:T:C	3.1572e-46	-0.901456	-1.77281
113029383	chr12:113029383:T:A	2.74943e-44	3.64965	-1.85704
113029514	chr12:113029514:A:G	7.89472e-46	-1.06889e-09	-1.75776
113029686	chr12:113029686:G:A	7.04151e-46	-1.06889e-09	-1.87213
113029765	chr12:113029765:G:T	5.22613e-46	-0.573371	-1.59691
113029927	chr12:113029927:G:A	9.54654e-46	-1.06889e-09	-1.56777
113030001	chr12:113030001:T:C	4.98274e-44	4.21773	-1.83053
113030012	chr12:113030012:T:C	7.11e-46	-1.06889e-09	-1.86245
113030224	chr12:113030224:G:T	7.16244e-46	-1.06889e-09	-1.8551
113030258	chr12:113030258:A:G	7.14936e-46	-1.06889e-09	-1.85693
113030260	chr12:113030260:C:T	3.37116e-46	-0.790548	-1.81814
113030345	chr12:113030345:G:A	7.24272e-46	-1.06889e-09	-1.84395
113030449	chr12:113030449:C:T	7.41636e-44	4.60551	-1.82061
113030735	chr12:113030735:C:T	2.64638e-45	-1.06889e-09	-0.548173
113030906	chr12:113030906:A:G	1.94543e-44	3.31819	-1.87149
113030916	chr12:113030916:G:A	2.02257e-44	2.9278	-1.44222
113031004	chr12:113031004:C:G	9.4937e-44	4.89229	-1.86044
113031336	chr12:113031336:T:C	2.53607e-46	-1.23496	-1.65838
113031470	chr12:113031470:A:G	9.77086e-46	-1.09162	-0.452927
113031587	chr12:113031587:AT:A	4.00979e-46	-1.26958	-1.16563
113031666	chr12:113031666:G:A	3.99083e-46	-1.28759	-1.15236
113031678	chr12:113031678:A:G	1.03377e-45	-1.06889e-09	-1.48816
113031752	chr12:113031752:A:G	1.6038e-46	-1.59208	-1.75949
113031800	chr12:113031800:C:T	7.29008e-46	-1.06889e-09	-1.83744
113031839	chr12:113031839:G:A	9.60181e-46	-1.06889e-09	-1.562
113031910	chr12:113031910:T:C	6.71259e-47	-2.35705	-1.8655
113032062	chr12:113032062:G:A	5.88035e-47	-2.48638	-1.86854
113032126	chr12:113032126:T:C	6.2388e-46	-0.611671	-1.38149
113032311	chr12:113032311:A:G	1.07668e-44	2.14726	-1.29216
113032346	chr12:113032346:T:G	1.88775e-46	-1.61316	-1.57541
113032688	chr12:113032688:A:G	7.29902e-46	-1.06889e-09	-1.83621
113032768	chr12:113032768:C:T	7.25567e-46	-1.06889e-09	-1.84217
113032852	chr12:113032852:T:C	9.66263e-46	-1.06889e-09	-1.55568
113032951	chr12:113032951:A:G	3.45193e-46	-1.24829	-1.33673
113033007	chr12:113033007:A:G	6.66846e-46	-1.47339	-0.453172
113033045	chr12:113033045:A:T	3.31974e-46	-1.27216	-1.35191
113033069	chr12:113033069:C:T	7.29884e-46	-1.06889e-09	-1.83624
113033070	chr12:113033070:A:G	7.29997e-46	-1.06889e-09	-1.83608
113033320	chr12:113033320:C:T	1.44779e-44	2.46557	-1.31431
113033402	chr12:113033402:T:C	9.78026e-46	-1.06889e-09	-1.54358
113033406	chr12:113033406:C:T	7.14117e-46	-1.06889e-09	-1.85807
113033425	chr12:113033425:G:A	7.29869e-46	-1.06889e-09	-1.83626
113033556	chr12:113033556:G:C	7.2698e-46	-1.06889e-09	-1.84022
113033710	chr12:113033710:T:C	5.0211e-46	-0.765763	-1.44454
113033711	chr12:113033711:G:A	3.65874e-46	-0.928579	-1.59825
113033814	chr12:113033814:A:G	1.1833e-44	2.29265	-1.34312
113033893	chr12:113033893:G:A	7.13924e-46	-1.06889e-09	-1.85834
113033915	chr12:113033915:T:C	2.01407e-46	-1.50737	-1.61643
113033926	chr12:113033926:T:C	4.27806e-46	-2.37045	-1.03578e-09
113033939	chr12:113033939:T:G	5.82926e-46	-0.629076	-1.43198
113034008	chr12:113034008:T:G	5.51236e-46	-0.367328	-1.74963
113034055	chr12:113034055:C:T	5.99998e-46	-0.580543	-1.45165
113034209	chr12:113034209:G:T	1.30602e-44	2.37607	-1.32787
113034538	chr12:113034538:A:C	3.34936e-46	-2.61518	-1.03578e-09
113034700	chr12:113034700:G:A	7.75579e-46	-1.06889e-09	-1.77551
113034706	chr12:113034706:G:A	8.01901e-46	-1.06889e-09	-1.74214
113034708	chr12:113034708:G:C	6.07579e-46	-0.246902	-1.77274
113035641	chr12:113035641:A:G	7.39222e-45	2.25547	-1.7764
113035910	chr12:113035910:T:C	2.12075e-46	-1.50364	-1.56854
113036494	chr12:113036494:C:T	1.20151e-44	2.20196	-1.23716
113036569	chr12:113036569:C:T	7.03609e-46	-1.06889e-09	-1.8729
113037038	chr12:113037038:C:T	7.89274e-46	-1.06889e-09	-1.75801
113037049	chr12:113037049:C:A	7.04047e-46	-1.06889e-09	-1.87227
113037299	chr12:113037299:G:A	2.35751e-46	-1.75981	-1.20653
113037982	chr12:113037982:G:A	5.60891e-46	-1.52708	-0.572512
113038370	chr12:113038370:C:A	7.69248e-46	-1.06889e-09	-1.78371
113038443	chr12:113038443:A:C	7.03757e-46	-1.06889e-09	-1.87269
113039398	chr12:113039398:G:A	7.86721e-46	-1.06889e-09	-1.76125
113039698	chr12:113039698:C:T	2.03907e-44	3.22214	-1.72843
113039771	chr12:113039771:T:C	3.15364e-46	-2.67539	-1.03578e-09
113039824	chr12:113039824:G:T	6.36339e-46	-0.264222	-1.70917
113040146	chr12:113040146:T:C	1.03015e-45	-1.06889e-09	-1.49166
113040267	chr12:113040267:A:C	1.07801e-44	2.66638	-1.81004
113040512	chr12:113040512:A:C	8.75215e-46	-1.06889e-09	-1.65465
113040816	chr12:113040816:A:G	7.04234e-46	-1.06889e-09	-1.87201
113041219	chr12:113041219:A:G	1.02955e-45	-1.06889e-09	-1.49224
113041293	chr12:113041293:C:T	9.79593e-47	-2.66376	-1.18081
113041343	chr12:113041343:CCG:C	6.01259e-47	-2.60172	-1.73096
113041476	chr12:113041476:T:C	1.32942e-45	0.333595	-1.57022
113041629	chr12:113041629:A:C	4.24704e-46	-2.37773	-1.03578e-09
113041758	chr12:113041758:C:T	8.91312e-46	-1.06889e-09	-1.63643
113041841	chr12:113041841:C:T	3.26974e-45	-1.05381	0.717153
113041861	chr12:113041861:T:C	2.13237e-46	-1.22292	-1.8438
113042500	chr12:113042500:A:C	7.20375e-46	-1.06889e-09	-1.84935
113042705	chr12:113042705:G:A	5.38424e-46	-0.311077	-1.8294
113042764	chr12:113042764:G:A	6.05826e-45	-1.06889e-09	0.280057
113043059	chr12:113043059:T:C	3.18681e-45	-1.09642	0.734075
113044062	chr12:113044062:A:G	3.80891e-45	-1.06766	0.883635
113044400	chr12:113044400:A:G	1.06727e-45	0.332086	-1.78835
113045120	chr12:113045120:G:T	6.3378e-47	-2.51018	-1.76982
113045550	chr12:113045550:C:T	7.31334e-46	-1.06889e-09	-1.83425
113046060	chr12:113046060:G:C	1.32006e-46	-2.67745	-0.868828
113046264	chr12:113046264:A:G	7.41699e-46	-1.06889e-09	-1.82018
113046492	chr12:113046492:G:A	7.03803e-46	-1.06889e-09	-1.87262
113047231	chr12:113047231:G:A	4.9343e-47	-2.67915	-1.85117
113047579	chr12:113047579:A:C	7.32347e-46	-1.06889e-09	-1.83287
113047794	chr12:113047794:G:A	3.18887e-46	-0.862037	-1.80225
113047882	chr12:113047882:G:A	7.0554e-46	-1.06889e-09	-1.87016
113047989	chr12:113047989:T:C	1.11592e-45	-1.82447	0.412789
113048010	chr12:113048010:G:A	1.11563e-45	-1.06889e-09	-1.41195
113048736	chr12:113048736:G:T	2.40669e-46	-1.54585	-1.39985
113048941	chr12:113048941:T:C	5.16384e-47	-2.61221	-1.87265
113048964	chr12:113048964:C:T	8.53749e-46	-1.67948	-1.03578e-09
113049015	chr12:113049015:CACACACACAA:C	7.41802e-46	-1.06889e-09	-1.82004
113049145	chr12:113049145:GAC:G	7.137e-46	-1.06889e-09	-1.85866
113049396	chr12:113049396:A:T	8.41179e-46	-1.06889e-09	-1.69432
113049440	chr12:113049440:G:A	9.93855e-46	-1.52753	-1.03578e-09
113049852	chr12:113049852:G:C	9.28252e-46	-1.06889e-09	-1.59582
113049977	chr12:113049977:C:G	7.11171e-46	-1.06889e-09	-1.86221
113050137	chr12:113050137:T:C	4.84824e-46	-2.55009	0.304756
113050478	chr12:113050478:G:A	9.31701e-46	-1.06889e-09	-1.59211
113050699	chr12:113050699:T:C	7.39569e-46	-1.06889e-09	-1.82305
113051015	chr12:113051015:G:A	1.01899e-46	-2.55222	-1.25292
113051176	chr12:113051176:T:TC	1.06297e-46	-2.4461	-1.31679
113051204	chr12:113051204:G:C	7.10726e-46	-1.06889e-09	-1.86283
113051311	chr12:113051311:G:A	3.14427e-46	-2.67837	-1.03578e-09
113051319	chr12:113051319:G:A	7.94691e-46	-1.06889e-09	-1.75117
113051497	chr12:113051497:T:C	4.53083e-46	-1.89057	-0.422473
113051740	chr12:113051740:G:A	2.1346e-46	-1.22267	-1.843
113051828	chr12:113051828:GATGA:G	3.52799e-46	-2.56322	-1.03578e-09
113052248	chr12:113052248:A:G	6.9024e-47	-2.66446	-1.53021
113052324	chr12:113052324:A:G	1.33935e-46	-2.29045	-1.24132
113053424	chr12:113053424:G:A	7.95989e-46	-1.06889e-09	-1.74954
113053430	chr12:113053430:T:C	7.29872e-46	-1.06889e-09	-1.83625
113053651	chr12:113053651:G:A	7.13863e-46	-1.06889e-09	-1.85843
113054077	chr12:113054077:G:A	7.95005e-46	-1.06889e-09	-1.75077
113054867	chr12:113054867:T:C	2.74774e-45	-1.06889e-09	-0.510588
113055047	chr12:113055047:A:G	7.05148e-46	-1.06889e-09	-1.87071
113055803	chr12:113055803:G:A	7.95485e-47	-2.29587	-1.75688
113056111	chr12:113056111:C:T	7.06916e-47	-2.35508	-1.81571
113056805	chr12:113056805:A:ATTTC	7.04621e-46	-1.06889e-09	-1.87146
113057196	chr12:113057196:C:G	7.05149e-47	-2.33287	-1.84042
113057841	chr12:113057841:G:A	5.83401e-47	-2.58907	-1.77376
113058508	chr12:113058508:C:T	7.94031e-47	-2.67518	-1.37941
113059004	chr12:113059004:T:C	7.77491e-46	-1.06889e-09	-1.77305
113059005	chr12:113059005:G:T	7.49961e-46	-1.06889e-09	-1.8091
113059122	chr12:113059122:C:T	3.33715e-46	-2.61883	-1.03578e-09
113059814	chr12:113059814:T:A	8.49583e-47	-2.67914	-1.30782
113059958	chr12:113059958:G:A	1.30723e-45	-1.06889e-09	-1.25346
113060140	chr12:113060140:T:C	8.72187e-47	-2.49264	-1.46806
113060540	chr12:113060540:G:A	1.15604e-46	-2.66514	-1.01381
113061141	chr12:113061141:T:C	8.22489e-46	-1.06889e-09	-1.71678
113061872	chr12:113061872:A:AT	1.77707e-46	-2.37188	-0.877109
113061986	chr12:113061986:G:A	2.19923e-45	-0.854326	0.121068
113062202	chr12:113062202:T:G	8.89965e-46	-1.06889e-09	-1.63794
113062323	chr12:113062323:G:A	1.33022e-46	-1.67163	-1.86697
113062350	chr12:113062350:G:T	7.46089e-46	-1.06889e-09	-1.81428
113062663	chr12:113062663:C:T	3.14359e-46	-2.67859	-1.03578e-09
113062999	chr12:113062999:C:T	1.12608e-45	-1.06889e-09	-1.40262
113063044	chr12:113063044:C:T	1.4333e-46	-2.52249	-0.941481
113063323	chr12:113063323:G:C	2.42184e-45	-0.858577	0.22174
113063562	chr12:113063562:C:A	2.5705e-46	-1.29505	-1.5848
113063594	chr12:113063594:T:G	4.66622e-46	-0.68276	-1.60084
113063628	chr12:113063628:G:A	2.35143e-45	-0.866584	0.200244
113063700	chr12:113063700:T:C	7.4605e-46	-1.06889e-09	-1.81433
113063739	chr12:113063739:G:A	2.4398e-45	-0.814198	0.184748
113064105	chr12:113064105:T:C	3.92751e-46	-1.14318	-1.31276
113064124	chr12:113064124:G:A	7.77155e-47	-2.47195	-1.60412
113064386	chr12:113064386:G:A	7.53945e-47	-2.49528	-1.61111
113064425	chr12:113064425:G:T	7.05922e-46	-1.06889e-09	-1.86962
113064849	chr12:113064849:A:G	7.18871e-46	-1.06889e-09	-1.85144
113064874	chr12:113064874:G:C	5.35838e-47	-2.58019	-1.86768
113065504	chr12:113065504:C:T	7.04247e-46	-1.06889e-09	-1.87199
113065828	chr12:113065828:CAGG:C	7.40539e-46	-1.06889e-09	-1.82174
113066062	chr12:113066062:C:T	8.35521e-47	-2.15725	-1.8464
113066237	chr12:113066237:GGGGTGTGTAGGCC:G	5.84655e-47	-2.67915	-1.68153
113066395	chr12:113066395:G:A	7.23919e-46	-1.06889e-09	-1.84444
113066568	chr12:113066568:G:T	7.84836e-46	-1.06889e-09	-1.76365
113066670	chr12:113066670:CTATT:C	3.90225e-46	-2.4624	-1.03578e-09
113066691	chr12:113066691:G:A	7.2938e-47	-2.30599	-1.83352
113066717	chr12:113066717:GGC:G	1.05486e-46	-2.0204	-1.75014
113066920	chr12:113066920:C:T	1.14975e-45	-0.931394	-0.450423
113066921	chr12:113066921:C:T	5.6326e-47	-2.67412	-1.72385
113067369	chr12:113067369:C:T	1.35562e-46	-2.05883	-1.46086
113067537	chr12:113067537:T:C	7.32105e-46	-1.06889e-09	-1.8332
113067925	chr12:113067925:G:C	7.19842e-46	-1.06889e-09	-1.85009
113067928	chr12:113067928:A:G	1.06872e-45	-1.06889e-09	-1.45491
113068091	chr12:113068091:C:A	1.13946e-45	-1.0377	-0.353106
113068239	chr12:113068239:C:T	1.28736e-46	-1.9037	-1.66766
113068717	chr12:113068717:A:G	7.58351e-46	-1.06889e-09	-1.79797
113069101	chr12:113069101:C:G	1.15967e-46	-2.533	-1.14281
113069280	chr12:113069280:C:T	1.57648e-45	-1.06617	-1.03578e-09
113069297	chr12:113069297:G:A	1.83839e-46	-1.51563	-1.69943
113069820	chr12:113069820:A:G	4.77284e-46	-2.47556	0.214555
113070021	chr12:113070021:G:C	3.15091e-46	-2.67626	-1.03578e-09
113070078	chr12:113070078:T:C	7.3264e-46	-1.06889e-09	-1.83247
113070179	chr12:113070179:C:T	5.17902e-47	-2.64198	-1.83994
113070259	chr12:113070259:G:A	4.76699e-46	-2.26223	-1.03578e-09
113070762	chr12:113070762:G:A	7.76877e-46	-1.06889e-09	-1.77384
113070818	chr12:113070818:A:G	7.38592e-46	-1.06889e-09	-1.82437
113070861	chr12:113070861:C:T	8.01265e-47	-2.23127	-1.81425
113071632	chr12:113071632:G:T	9.69274e-46	-1.06889e-09	-1.55257
113071795	chr12:113071795:G:A	3.47634e-46	-2.57797	-1.03578e-09
113071798	chr12:113071798:G:A	9.35011e-46	-1.06889e-09	-1.58856
113071806	chr12:113071806:C:T	3.52229e-46	-2.56484	-1.03578e-09
113071823	chr12:113071823:C:T	5.75471e-47	-2.51179	-1.86472
113071991	chr12:113071991:C:T	9.34401e-46	-1.06889e-09	-1.58921
113072847	chr12:113072847:G:T	5.43443e-47	-2.59728	-1.8365
113072908	chr12:113072908:T:C	5.91602e-47	-2.51785	-1.83102
113073425	chr12:113073425:A:G	4.89489e-47	-2.6656	-1.87274
113073873	chr12:113073873:CCT:C	1.56805e-45	-1.28634	0.21481
113074069	chr12:113074069:A:G	8.73405e-47	-2.20766	-1.75165
113074166	chr12:113074166:T:C	2.09156e-46	-2.35032	-0.735719
113074182	chr12:113074182:T:C	8.38981e-47	-2.17421	-1.82531
113074474	chr12:113074474:G:T	5.05807e-47	-2.67197	-1.83358
113074780	chr12:113074780:A:C	2.28754e-46	-1.12674	-1.86974
113074943	chr12:113074943:AG:A	5.09848e-47	-2.65587	-1.84172
113075140	chr12:113075140:C:T	1.72306e-45	-0.323593	-0.653673
113075146	chr12:113075146:A:G	2.42539e-45	-1.06889e-09	-0.635374
113075186	chr12:113075186:G:A	7.05658e-46	-1.06889e-09	-1.86999
113075444	chr12:113075444:G:T	8.24402e-46	-1.06889e-09	-1.71446
113075818	chr12:113075818:A:T	7.04888e-46	-1.06889e-09	-1.87108
113076153	chr12:113076153:A:G	3.43471e-46	-0.961658	-1.62836
113076269	chr12:113076269:G:A	1.409e-45	-1.06889e-09	-1.17848
113076389	chr12:113076389:C:T	1.19186e-46	-1.80607	-1.84236
113076494	chr12:113076494:T:C	8.05837e-46	-1.06889e-09	-1.73724
113076682	chr12:113076682:T:C	1.58064e-46	-1.49316	-1.87296
113077061	chr12:113077061:C:G	1.23746e-46	-2.51639	-1.0945
113077108	chr12:113077108:T:C	1.06016e-46	-2.5935	-1.17202
113077143	chr12:113077143:C:T	9.80823e-47	-2.67262	-1.17069
113077683	chr12:113077683:G:A	8.95336e-46	-1.06889e-09	-1.63192
113078119	chr12:113078119:CA:C	1.07463e-45	-0.91274	-0.536652
113078235	chr12:113078235:T:A	9.3104e-46	-1.06889e-09	-1.59282
113078311	chr12:113078311:A:T	9.36135e-47	-2.04149	-1.84846
113078385	chr12:113078385:T:C	3.2911e-46	-1.25718	-1.37555
113078640	chr12:113078640:C:T	4.52452e-46	-1.37371	-0.940724
113078641	chr12:113078641:G:A	1.91959e-46	-1.71798	-1.45386
113079125	chr12:113079125:T:C	9.10832e-47	-2.66443	-1.25291
113079157	chr12:113079157:C:T	1.32031e-46	-1.71513	-1.83096
113079330	chr12:113079330:A:C	2.05009e-45	-1.06889e-09	-0.803483
113079452	chr12:113079452:A:G	9.35141e-47	-2.53457	-1.35644
113079630	chr12:113079630:TG:T	3.1145e-45	-1.06889e-09	-0.385296
113079689	chr12:113079689:G:A	6.85878e-46	-0.909733	-0.988687
113079926	chr12:113079926:T:C	9.08762e-47	-2.65673	-1.26289
113080039	chr12:113080039:T:C	5.5688e-47	-2.61369	-1.79566
113080090	chr12:113080090:TG:T	1.04191e-46	-1.95331	-1.82959
113080234	chr12:113080234:G:A	7.11815e-46	-1.06889e-09	-1.8613
113080495	chr12:113080495:G:C	3.20238e-45	-1.06889e-09	-0.357472
113080691	chr12:113080691:G:A	6.31944e-47	-2.4433	-1.8396
113080818	chr12:113080818:T:G	7.38132e-46	-1.06889e-09	-1.825
113081745	chr12:113081745:G:A	3.177e-46	-2.66801	-1.03578e-09
113081782	chr12:113081782:T:C	1.05855e-45	-1.06889e-09	-1.46446
113081950	chr12:113081950:G:A	1.09752e-46	-2.37721	-1.35369
113082538	chr12:113082538:C:T	5.37723e-47	-2.57305	-1.87132
113082671	chr12:113082671:T:C	1.12305e-46	-2.39668	-1.31122
113082877	chr12:113082877:C:T	2.32261e-46	-1.17377	-1.80749
113082891	chr12:113082891:A:C	7.24043e-47	-2.66895	-1.4779
113083052	chr12:113083052:C:T	1.45703e-45	-1.19153	0.046559
113083074	chr12:113083074:T:C	1.21056e-46	-2.31568	-1.31718
113083152	chr12:113083152:A:G	2.37532e-45	-1.11532	0.459083
113083352	chr12:113083352:G:A	5.2743e-47	-2.64956	-1.81413
113083459	chr12:113083459:G:C	5.3057e-47	-2.64317	-1.81458
113084080	chr12:113084080:T:C	1.4781e-46	-2.37568	-1.05751
113084969	chr12:113084969:T:C	1.26173e-46	-1.75697	-1.8345
113085214	chr12:113085214:A:T	1.3413e-46	-2.48165	-1.04866
113085700	chr12:113085700:C:A	5.11642e-47	-2.63099	-1.86309
113086010	chr12:113086010:G:A	5.60055e-47	-2.67029	-1.73338
113087162	chr12:113087162:A:T	6.43349e-46	-1.96243	-1.03578e-09
113087422	chr12:113087422:C:T	1.77959e-46	-2.30816	-0.939406
113087847	chr12:113087847:G:A	3.48337e-46	-2.57595	-1.03578e-09
113087998	chr12:113087998:A:G	3.14199e-46	-2.67909	-1.03578e-09
113088299	chr12:113088299:T:C	1.27941e-46	-2.4719	-1.10565
113088440	chr12:113088440:C:T	5.55368e-47	-2.56739	-1.84469
113088540	chr12:113088540:A:G	7.53282e-47	-2.48046	-1.62681
113088657	chr12:113088657:G:A	6.84686e-47	-2.59766	-1.60508
113089566	chr12:113089566:A:T	3.5493e-46	-2.5572	-1.03578e-09
113090009	chr12:113090009:A:T	9.74013e-46	-1.06889e-09	-1.5477
113090062	chr12:113090062:C:T	1.25265e-46	-2.38922	-1.20947
113090135	chr12:113090135:A:C	5.09847e-47	-2.64748	-1.85012
113090783	chr12:113090783:G:A	1.16084e-46	-2.63755	-1.03726
113091019	chr12:113091019:G:A	1.55439e-46	-2.58724	-0.79563
113091088	chr12:113091088:C:T	8.51938e-47	-2.52314	-1.46105
113091127	chr12:113091127:A:G	8.21217e-47	-2.54306	-1.47786
113091392	chr12:113091392:A:G	1.08114e-45	-1.06889e-09	-1.44335
113092102	chr12:113092102:C:T	1.09343e-46	-2.4206	-1.31403
113092526	chr12:113092526:ATT:A	8.14773e-47	-2.63572	-1.39307
113092787	chr12:113092787:A:G	1.06858e-46	-2.43597	-1.32165
113092830	chr12:113092830:T:C	1.06045e-46	-2.45554	-1.30972
113093091	chr12:113093091:G:A	8.26144e-46	-1.71235	-1.03578e-09
113093234	chr12:113093234:G:A	1.47089e-45	-1.06889e-09	-1.1355
113093364	chr12:113093364:A:G	3.63844e-46	-2.53239	-1.03578e-09
113093760	chr12:113093760:C:G	3.8627e-46	-2.47258	-1.03578e-09
113094008	chr12:113094008:C:T	3.67987e-46	-2.52107	-1.03578e-09
113094165	chr12:113094165:C:T	3.91729e-46	-2.45855	-1.03578e-09
113094739	chr12:113094739:T:C	1.67381e-46	-2.54184	-0.767013
113094812	chr12:113094812:A:G	1.70659e-46	-2.52346	-0.765995
113095080	chr12:113095080:C:T	1.26964e-46	-2.56199	-1.02323
113095281	chr12:113095281:C:T	7.80557e-46	-1.06889e-09	-1.76911
113095319	chr12:113095319:C:T	2.57143e-46	-2.61798	-0.261511
113095541	chr12:113095541:G:A	1.37486e-46	-2.6267	-0.878893
113095677	chr12:113095677:G:A	3.78492e-46	-2.49293	-1.03578e-09
113096138	chr12:113096138:G:T	7.08529e-46	-1.06889e-09	-1.86593
113096283	chr12:113096283:C:A	7.07416e-46	-1.06889e-09	-1.8675
113096551	chr12:113096551:T:C	7.05379e-46	-1.06889e-09	-1.87039
113096580	chr12:113096580:C:T	3.94041e-46	-2.45266	-1.03578e-09
113096687	chr12:113096687:C:T	1.00766e-45	-1.06889e-09	-1.51374
113096828	chr12:113096828:C:T	5.54939e-47	-2.64239	-1.77046
113097161	chr12:113097161:T:C	1.89263e-46	-2.47017	-0.71582
113097240	chr12:113097240:C:T	1.28999e-45	-1.06889e-09	-1.26673
113097544	chr12:113097544:AG:A	2.22908e-46	-2.64077	-0.381597
113097589	chr12:113097589:C:T	1.17754e-46	-2.5314	-1.12913
113097950	chr12:113097950:A:G	3.24261e-45	-0.344986	-1.03578e-09
113098079	chr12:113098079:C:CT	9.70412e-46	-1.06889e-09	-1.5514
113098162	chr12:113098162:G:C	1.24975e-46	-2.63681	-0.964199
113098215	chr12:113098215:A:C	9.72158e-46	-1.06889e-09	-1.5496
113098391	chr12:113098391:G:A	1.2413e-46	-2.63498	-0.97281
113098788	chr12:113098788:C:T	1.23758e-46	-2.63025	-0.980543
113098894	chr12:113098894:C:T	9.53496e-46	-1.06889e-09	-1.56899
113098954	chr12:113098954:C:T	7.21203e-47	-2.60687	-1.54391
113099029	chr12:113099029:T:G	2.36782e-46	-2.50445	-0.457529
113099058	chr12:113099058:C:T	3.16229e-46	-2.67265	-1.03578e-09
113099130	chr12:113099130:C:T	3.15058e-46	-2.67636	-1.03578e-09
113099416	chr12:113099416:C:T	1.54815e-46	-2.66355	-0.723341
113099553	chr12:113099553:C:T	1.28787e-46	-2.52982	-1.04114
113099757	chr12:113099757:C:T	1.21419e-46	-2.52534	-1.10453
113099968	chr12:113099968:C:T	1.33121e-46	-2.49673	-1.04114
113100066	chr12:113100066:C:A	1.75703e-45	-1.06889e-09	-0.95774
113100228	chr12:113100228:T:C	1.26403e-46	-2.45482	-1.13483
113100309	chr12:113100309:T:G	9.95814e-46	-1.06889e-09	-1.52556
113100359	chr12:113100359:C:T	9.52194e-46	-1.06889e-09	-1.57035
113101571	chr12:113101571:C:A	1.82216e-46	-2.56893	-0.654997
113101700	chr12:113101700:A:AC	7.20505e-46	-1.06889e-09	-1.84917
113101759	chr12:113101759:T:C	1.3514e-46	-1.68838	-1.83444
113102008	chr12:113102008:G:A	2.67283e-45	-1.06889e-09	-0.538225
113102024	chr12:113102024:C:T	1.25159e-46	-2.51312	-1.08642
113102468	chr12:113102468:G:A	1.22884e-46	-2.62484	-0.993032
113102556	chr12:113102556:T:TCA	1.17473e-45	-1.06889e-09	-1.36033
113102595	chr12:113102595:G:A	2.55406e-46	-2.62536	-0.260903
113102829	chr12:113102829:C:T	7.21573e-46	-1.06889e-09	-1.84769
113102958	chr12:113102958:C:T	1.16185e-45	-1.06889e-09	-1.37135
113103659	chr12:113103659:A:G	9.24562e-46	-1.06889e-09	-1.5998
113103669	chr12:113103669:A:G	3.72859e-46	-2.50792	-1.03578e-09
113104293	chr12:113104293:A:G	3.61831e-46	-2.42335	-0.114596
113104712	chr12:113104712:G:A	1.39254e-46	-2.63962	-0.853201
113105155	chr12:113105155:G:A	1.76024e-46	-2.48661	-0.771886
113105308	chr12:113105308:C:T	7.09599e-46	-1.06889e-09	-1.86442
113105309	chr12:113105309:G:A	3.81822e-46	-2.43399	-0.0501742
113105418	chr12:113105418:T:C	3.19437e-46	-2.66256	-1.03578e-09
113105472	chr12:113105472:G:A	7.56879e-46	-1.06889e-09	-1.79992
113106023	chr12:113106023:G:A	6.90488e-47	-2.57964	-1.61467
113106127	chr12:113106127:G:T	5.783e-47	-2.65517	-1.71645
113106146	chr12:113106146:C:G	3.66636e-46	-2.44689	-0.0778666
113106262	chr12:113106262:C:T	1.96584e-46	-2.65615	-0.491882
113106371	chr12:113106371:C:T	7.23942e-47	-2.62267	-1.52432
113106384	chr12:113106384:A:T	2.13177e-46	-2.6579	-0.409101
113106564	chr12:113106564:C:T	3.36178e-46	-2.43345	-0.17803
113106572	chr12:113106572:G:A	5.34678e-47	-2.65637	-1.79367
113106747	chr12:113106747:G:C	3.19682e-46	-2.41169	-0.250098
113106765	chr12:113106765:TTC:T	3.78387e-46	-2.4932	-1.03578e-09
113107038	chr12:113107038:C:T	8.08711e-46	-1.06889e-09	-1.73368
113107069	chr12:113107069:C:T	2.13206e-46	-2.65236	-0.414502
113107360	chr12:113107360:T:C	4.03906e-46	-2.44214	0.0142018
113107426	chr12:113107426:G:C	5.34245e-47	-2.6654	-1.78545
113107588	chr12:113107588:A:G	3.00193e-46	-2.60325	-0.121447
113107687	chr12:113107687:T:C	7.3057e-46	-1.06889e-09	-1.8353
113107693	chr12:113107693:TG:T	7.30186e-46	-1.06889e-09	-1.83582
113107771	chr12:113107771:A:C	4.02348e-46	-2.44739	0.0155899
113107805	chr12:113107805:C:T	4.07128e-46	-2.43419	0.0142018
113107953	chr12:113107953:G:A	4.22672e-46	-2.41838	0.0358528
113107982	chr12:113107982:A:G	5.33035e-47	-2.64573	-1.80739
113108030	chr12:113108030:C:T	7.45955e-46	-1.06889e-09	-1.81446
113108620	chr12:113108620:C:T	1.19214e-45	-1.06889e-09	-1.34561
113108740	chr12:113108740:A:G	5.32894e-47	-2.60174	-1.85164
113108875	chr12:113108875:T:C	3.71033e-46	-2.42538	-0.0874523
113109133	chr12:113109133:A:G	7.86681e-47	-2.67861	-1.38527
113109211	chr12:113109211:C:T	2.59942e-46	-2.46949	-0.399168
113109618	chr12:113109618:G:C	1.56487e-45	-1.06889e-09	-1.07356
113109681	chr12:113109681:G:A	7.25347e-46	-1.06889e-09	-1.84247
113109904	chr12:113109904:A:G	7.46775e-46	-1.06889e-09	-1.81336
113109960	chr12:113109960:G:A	4.21267e-46	-2.41491	0.0290583
113110354	chr12:113110354:G:A	4.17812e-46	-2.42025	0.026159
113110438	chr12:113110438:T:C	9.54396e-47	-2.51656	-1.35406
113110448	chr12:113110448:T:C	4.15924e-46	-2.41938	0.0207629
113110582	chr12:113110582:T:C	9.91391e-47	-2.4771	-1.3555
113110614	chr12:113110614:T:A	7.13529e-46	-1.06889e-09	-1.8589
113111071	chr12:113111071:A:G	4.29996e-46	-2.40021	0.0348677
113111074	chr12:113111074:T:A	5.36254e-47	-2.64012	-1.80698
113111094	chr12:113111094:CTG:C	1.14255e-46	-2.45419	-1.23649
113111098	chr12:113111098:T:C	7.21631e-46	-2.48927	0.641659
113111487	chr12:113111487:G:A	7.38391e-46	-1.06889e-09	-1.82465
113111713	chr12:113111713:C:T	9.12488e-46	-1.61295	-1.03578e-09
113111913	chr12:113111913:A:T	4.15598e-46	-2.41399	0.0145871
113112530	chr12:113112530:C:T	4.5657e-46	-2.39437	0.0889872
113112649	chr12:113112649:C:G	7.22538e-46	-1.06889e-09	-1.84635
113113316	chr12:113113316:G:A	6.18106e-46	-2.3578	0.35534
113113365	chr12:113113365:C:T	5.68891e-46	-2.37971	0.294275
113113428	chr12:113113428:A:G	6.10025e-46	-2.34511	0.329487
113113479	chr12:113113479:G:A	3.77411e-46	-2.49579	-1.03578e-09
113113587	chr12:113113587:A:G	5.19587e-46	-2.3674	0.191319
113113654	chr12:113113654:T:C	7.75291e-46	-1.06889e-09	-1.77588
113113883	chr12:113113883:T:C	2.71608e-46	-2.42849	-0.396268
113113920	chr12:113113920:A:G	3.26828e-46	-2.63969	-1.03578e-09
113114298	chr12:113114298:C:A	9.25264e-46	-1.06889e-09	-1.59904
113114335	chr12:113114335:A:G	2.35486e-46	-2.63908	-0.32839
113114410	chr12:113114410:G:A	7.60199e-46	-1.06889e-09	-1.79554
113115110	chr12:113115110:G:A	1.26618e-45	-1.06889e-09	-1.28536
113115446	chr12:113115446:C:T	2.16376e-45	-0.74952	-1.03578e-09
113115460	chr12:113115460:C:T	1.56487e-45	-1.06889e-09	-1.07356
113115543	chr12:113115543:C:T	1.23904e-45	-1.06889e-09	-1.30703
113115603	chr12:113115603:C:T	1.46772e-46	-2.67149	-0.768745
113115624	chr12:113115624:G:A	1.52473e-45	-1.06889e-09	-1.09954
113115676	chr12:113115676:C:T	1.82367e-46	-2.66701	-0.556084
113115847	chr12:113115847:C:T	7.77367e-46	-1.06889e-09	-1.77321
113115862	chr12:113115862:G:A	8.75783e-47	-2.31686	-1.63973
113116095	chr12:113116095:C:T	3.24791e-46	-2.64594	-1.03578e-09
113116107	chr12:113116107:C:T	7.04736e-46	-1.06889e-09	-1.8713
113116180	chr12:113116180:AC:A	1.14146e-45	-1.06889e-09	-1.38906
113116319	chr12:113116319:C:T	7.19819e-46	-1.06889e-09	-1.85012
113116593	chr12:113116593:G:A	7.30078e-46	-1.06889e-09	-1.83597
113116624	chr12:113116624:A:G	1.59316e-46	-2.62474	-0.733493
113116884	chr12:113116884:G:A	1.009e-46	-2.45397	-1.36102
113116908	chr12:113116908:T:C	1.26435e-45	-1.06889e-09	-1.2868
113117141	chr12:113117141:G:A	2.85185e-46	-2.53058	-0.245399
113117311	chr12:113117311:TC:T	7.86457e-46	-1.06889e-09	-1.76158
113117495	chr12:113117495:T:A	5.52972e-47	-2.61846	-1.79794
113118051	chr12:113118051:C:G	4.66152e-46	-2.28461	-1.03578e-09
113118060	chr12:113118060:T:C	8.6578e-46	-1.06889e-09	-1.66549
113118608	chr12:113118608:G:A	8.64494e-46	-1.06889e-09	-1.66698
113119000	chr12:113119000:C:G	1.84101e-46	-2.51401	-0.699626
113119267	chr12:113119267:C:T	3.31354e-46	-2.62593	-1.03578e-09
113119268	chr12:113119268:G:A	5.5757e-47	-2.60045	-1.80767
113120069	chr12:113120069:A:G	1.12317e-45	-1.06889e-09	-1.40521
113120312	chr12:113120312:TGAGG:T	1.40349e-45	-1.06889e-09	-1.1824
113120452	chr12:113120452:C:T	1.58089e-45	-1.06889e-09	-1.06338
113120471	chr12:113120471:C:T	1.54517e-45	-1.06889e-09	-1.08623
113121067	chr12:113121067:T:G	6.43701e-47	-2.63503	-1.62944
113121642	chr12:113121642:A:G	3.15607e-46	-2.59455	-0.0800707
113122426	chr12:113122426:C:T	5.43422e-47	-2.62554	-1.80828
113122498	chr12:113122498:T:C	8.01515e-46	-1.06889e-09	-1.74262
113122544	chr12:113122544:C:T	3.72605e-46	-2.5086	-1.03578e-09
113122601	chr12:113122601:A:AGGCAGGAGCCACTATGCCCAG	9.07863e-46	-1.06889e-09	-1.61803
113122706	chr12:113122706:A:T	2.72096e-46	-2.45674	-0.366224
113122841	chr12:113122841:T:A	2.09708e-46	-2.34567	-0.737733
113122966	chr12:113122966:A:G	7.27935e-46	-1.06889e-09	-1.83891
113123099	chr12:113123099:C:T	9.84901e-47	-2.67709	-1.16208
113123279	chr12:113123279:A:T	5.85291e-46	-2.67615	0.619139
113123466	chr12:113123466:C:T	9.07863e-46	-1.06889e-09	-1.61803
113123513	chr12:113123513:G:A	2.77689e-46	-2.50376	-0.298862
113123548	chr12:113123548:CT:C	5.60486e-46	-2.67549	0.575172
113123568	chr12:113123568:G:T	7.96137e-46	-1.06889e-09	-1.74935
113123826	chr12:113123826:G:A	7.00659e-46	-1.8771	-1.03578e-09
113123923	chr12:113123923:T:C	9.33759e-46	-1.06889e-09	-1.5899
113123926	chr12:113123926:A:G	3.44295e-46	-2.58762	-1.03578e-09
113123995	chr12:113123995:T:C	3.45269e-46	-2.5848	-1.03578e-09
113124090	chr12:113124090:T:C	3.02702e-46	-2.63187	-0.0844987
113125300	chr12:113125300:C:T	7.26165e-47	-2.42531	-1.71862
113125316	chr12:113125316:G:A	9.47296e-47	-2.44208	-1.43601
113125762	chr12:113125762:G:T	3.35931e-46	-0.756018	-1.8562
113125865	chr12:113125865:G:T	5.38258e-46	-2.14078	-1.03578e-09
113126182	chr12:113126182:G:A	7.12607e-45	-1.06889e-09	0.442394
113126214	chr12:113126214:G:C	3.32068e-46	-2.62378	-1.03578e-09
113126694	chr12:113126694:A:T	7.07163e-46	-1.06889e-09	-1.86786
113126769	chr12:113126769:C:T	7.05115e-46	-1.06889e-09	-1.87076
113126815	chr12:113126815:T:C	8.46922e-47	-2.33023	-1.65986
113126944	chr12:113126944:T:C	2.20375e-45	-1.06889e-09	-0.731204
113127543	chr12:113127543:C:G	1.94693e-46	-1.31406	-1.84364
113127578	chr12:113127578:G:A	1.00576e-46	-2.0449	-1.77331
113127612	chr12:113127612:C:T	6.36408e-47	-2.6757	-1.60017
113127870	chr12:113127870:G:A	2.43948e-45	-1.06889e-09	-0.629579
113128128	chr12:113128128:G:A	5.18545e-47	-2.65828	-1.8224
113128676	chr12:113128676:C:T	5.22512e-47	-2.6585	-1.81455
113128712	chr12:113128712:C:T	4.52287e-46	-2.3148	-1.03578e-09
113129124	chr12:113129124:C:A	4.65737e-46	-2.2855	-1.03578e-09
113129713	chr12:113129713:C:T	3.1563e-46	-2.67455	-1.03578e-09
113129721	chr12:113129721:C:T	1.87434e-46	-1.79967	-1.39603
113130253	chr12:113130253:C:T	1.78752e-45	-1.06889e-09	-0.940537
113130421	chr12:113130421:C:A	7.35723e-46	-1.06889e-09	-1.82827
113130450	chr12:113130450:T:G	5.1719e-47	-2.65555	-1.82775
113130529	chr12:113130529:A:G	6.80736e-47	-2.44852	-1.76001
113130726	chr12:113130726:G:A	1.0738e-46	-2.30561	-1.44713
113130992	chr12:113130992:A:G	1.17665e-46	-2.26302	-1.39825
113131168	chr12:113131168:A:G	1.16951e-45	-1.06889e-09	-1.36478
113131932	chr12:113131932:C:T	1.58649e-46	-2.65314	-0.709282
113132239	chr12:113132239:T:C	1.61872e-46	-2.49275	-0.849557
113132268	chr12:113132268:C:T	7.061e-46	-1.06889e-09	-1.86936
113132269	chr12:113132269:G:A	7.41386e-46	-1.06889e-09	-1.8206
113132879	chr12:113132879:C:T	1.21265e-45	-1.06889e-09	-1.32856
113133111	chr12:113133111:C:T	5.98349e-47	-2.54706	-1.79047
113134096	chr12:113134096:AGGCCGTCTCATTCCCAG:A	7.03569e-46	-1.06889e-09	-1.87295
113134361	chr12:113134361:A:G	9.48987e-47	-2.37133	-1.50498
113134455	chr12:113134455:C:A	3.83998e-45	-1.06889e-09	-0.175897
113134493	chr12:113134493:G:A	7.77086e-46	-1.06889e-09	-1.77357
113134772	chr12:113134772:G:C	9.5587e-46	-1.06889e-09	-1.5665
113134838	chr12:113134838:G:T	3.15397e-46	-2.67529	-1.03578e-09
113135173	chr12:113135173:C:T	7.06331e-46	-1.06889e-09	-1.86904
113136448	chr12:113136448:T:C	7.11051e-46	-1.06889e-09	-1.86238
113136469	chr12:113136469:T:C	1.40878e-46	-2.37722	-1.104
113136792	chr12:113136792:G:A	1.12379e-45	-1.06889e-09	-1.40466
113136803	chr12:113136803:G:A	5.63359e-47	-2.59188	-1.80591
113136844	chr12:113136844:C:T	7.38457e-46	-1.06889e-09	-1.82456
113137157	chr12:113137157:A:C	1.494e-46	-2.37818	-1.04431
113137190	chr12:113137190:G:A	1.31077e-45	-1.06889e-09	-1.25075
113137276	chr12:113137276:C:T	9.79959e-46	-1.06889e-09	-1.54161
113137310	chr12:113137310:G:A	3.49012e-45	-1.06889e-09	-0.271429
113137434	chr12:113137434:T:C	4.72225e-45	-1.06889e-09	0.03092
113137906	chr12:113137906:C:G	9.07533e-46	-1.06889e-09	-1.61839
113137983	chr12:113137983:A:C	4.21815e-46	-2.38455	-1.03578e-09
113138109	chr12:113138109:C:T	3.53665e-46	-2.56077	-1.03578e-09
113138472	chr12:113138472:A:G	7.14301e-46	-1.06889e-09	-1.85782
113138519	chr12:113138519:G:A	8.90039e-46	-1.06889e-09	-1.63785
113138907	chr12:113138907:C:T	5.64527e-47	-2.57989	-1.81583
113139685	chr12:113139685:T:C	4.12965e-46	-1.58676	-0.818993
113140153	chr12:113140153:G:A	5.77464e-46	-0.731096	-1.33938
113140277	chr12:113140277:G:T	1.16603e-45	-1.06889e-09	-1.36776
113140398	chr12:113140398:C:T	2.69663e-46	-1.04483	-1.78712
113140529	chr12:113140529:A:C	1.45887e-46	-2.57933	-0.866961
113140560	chr12:113140560:G:A	1.64003e-45	-1.06889e-09	-1.02665
113140735	chr12:113140735:G:A	1.14133e-46	-2.18986	-1.5019
113140768	chr12:113140768:T:C	7.77141e-46	-1.06889e-09	-1.7735
113140958	chr12:113140958:C:T	3.14497e-46	-2.67815	-1.03578e-09
113141239	chr12:113141239:G:T	5.35307e-47	-2.59071	-1.85815
113141281	chr12:113141281:G:T	6.59534e-47	-2.42084	-1.81934
113141325	chr12:113141325:A:T	7.6901e-47	-2.46942	-1.61719
113141508	chr12:113141508:C:T	5.57265e-47	-2.54794	-1.86072
113141665	chr12:113141665:G:C	1.82416e-46	-1.44536	-1.77747
113141674	chr12:113141674:G:A	1.82736e-46	-1.43916	-1.78191
113141706	chr12:113141706:G:A	7.41946e-46	-1.06889e-09	-1.81984
113141710	chr12:113141710:T:C	1.23134e-45	-1.31326	-1.03578e-09
113142104	chr12:113142104:G:A	8.24525e-46	-1.06889e-09	-1.71431
113142484	chr12:113142484:A:C	9.50042e-46	-1.06889e-09	-1.57261
113142835	chr12:113142835:C:T	1.1877e-45	-1.06889e-09	-1.34935
113142895	chr12:113142895:G:A	7.52298e-46	-1.80599	-1.03578e-09
113143798	chr12:113143798:C:T	9.7073e-46	-1.06889e-09	-1.55107
113143856	chr12:113143856:G:A	1.87149e-46	-1.41778	-1.77943
113143927	chr12:113143927:A:G	1.83184e-46	-1.97588	-1.24275
113144366	chr12:113144366:T:A	1.87538e-46	-1.36127	-1.83386
113144394	chr12:113144394:T:C	5.04968e-45	-1.06889e-09	0.0979593
113144667	chr12:113144667:A:T	3.23904e-46	-2.64867	-1.03578e-09
113145169	chr12:113145169:T:C	1.33412e-45	-1.06889e-09	-1.23309
113145243	chr12:113145243:G:A	1.14568e-45	-1.06889e-09	-1.38537
113145673	chr12:113145673:C:T	1.36885e-46	-1.68202	-1.82796
113145681	chr12:113145681:G:A	7.711e-46	-1.06889e-09	-1.7813
113145870	chr12:113145870:C:T	1.50827e-46	-1.78084	-1.63214
113145912	chr12:113145912:C:T	3.34371e-46	-2.61687	-1.03578e-09
113146426	chr12:113146426:A:G	7.84513e-46	-1.06889e-09	-1.76406
113146524	chr12:113146524:G:GGGAGGC	7.9104e-46	-1.06889e-09	-1.75577
113146621	chr12:113146621:G:A	1.56877e-46	-1.80289	-1.57077
113147901	chr12:113147901:G:A	1.89938e-45	-1.06889e-09	-0.879835
113148307	chr12:113148307:G:T	1.10302e-45	-1.06889e-09	-1.42332
113148339	chr12:113148339:G:T	7.55718e-46	-1.06889e-09	-1.80145
113148605	chr12:113148605:C:T	1.20901e-46	-1.81682	-1.81733
113148740	chr12:113148740:C:T	1.83019e-45	-1.06889e-09	-0.916947
113148810	chr12:113148810:T:C	3.56207e-46	-2.659	0.105389
113149498	chr12:113149498:A:G	8.52084e-46	-1.06889e-09	-1.68144
113149523	chr12:113149523:A:G	1.594e-46	-1.54572	-1.81199
113149981	chr12:113149981:C:G	9.44827e-46	-1.06889e-09	-1.57812
113150326	chr12:113150326:T:C	7.66551e-47	-2.34047	-1.74934
113150515	chr12:113150515:T:TGCCCTGGCAGTAA	1.47985e-46	-1.59851	-1.8335
113151096	chr12:113151096:A:G	3.14864e-45	-1.06889e-09	-0.374395
113151195	chr12:113151195:A:C	2.03985e-45	-1.06889e-09	-0.808491
113151232	chr12:113151232:G:A	2.25157e-46	-2.56658	-0.445747
113151329	chr12:113151329:G:A	1.19034e-46	-2.01756	-1.63215
113151340	chr12:113151340:G:A	7.34316e-46	-1.06889e-09	-1.83018
113151355	chr12:113151355:A:G	2.66128e-46	-2.56058	-0.284566
113151957	chr12:113151957:A:G	2.94305e-46	-2.55518	-0.189319
113152665	chr12:113152665:T:G	1.98253e-46	-2.59073	-0.548848
113152879	chr12:113152879:T:A	1.04157e-45	-1.06889e-09	-1.48063
113153632	chr12:113153632:C:T	1.28538e-46	-2.55168	-1.02122
113153782	chr12:113153782:T:G	1.4039e-45	-1.06889e-09	-1.18211
113154134	chr12:113154134:T:C	1.33523e-46	-1.92575	-1.6091
113154748	chr12:113154748:C:G	5.27869e-46	-2.16027	-1.03578e-09
113154876	chr12:113154876:G:A	7.56171e-46	-1.06889e-09	-1.80085
113155792	chr12:113155792:A:G	8.52207e-46	-1.06889e-09	-1.68129
113156081	chr12:113156081:C:T	9.87692e-46	-1.06889e-09	-1.53375
113156317	chr12:113156317:A:C	1.38865e-46	-2.50807	-0.987554
113156637	chr12:113156637:C:A	1.5316e-46	-2.59836	-0.799274
113156910	chr12:113156910:C:T	1.34035e-46	-1.91139	-1.61963
113156938	chr12:113156938:C:T	8.35702e-46	-1.06889e-09	-1.70085
113157516	chr12:113157516:C:G	8.35702e-46	-1.06889e-09	-1.70085
113157521	chr12:113157521:C:T	1.2736e-46	-2.56889	-1.01322
113157713	chr12:113157713:CCT:C	3.90653e-46	-2.4613	-1.03578e-09
113157897	chr12:113157897:G:A	7.86184e-46	-1.06889e-09	-1.76193
113158236	chr12:113158236:C:T	1.46417e-46	-1.57229	-1.87037
113158931	chr12:113158931:G:A	8.46577e-46	-1.06889e-09	-1.68792
113159376	chr12:113159376:T:C	7.03601e-46	-1.06889e-09	-1.87291
113159554	chr12:113159554:C:T	7.21027e-46	-1.06889e-09	-1.84844
113159811	chr12:113159811:C:T	1.43758e-46	-1.59307	-1.86792
113160022	chr12:113160022:C:T	8.35702e-46	-1.06889e-09	-1.70085
113160710	chr12:113160710:C:T	7.3039e-46	-1.06889e-09	-1.83554
113160879	chr12:113160879:T:C	1.35182e-46	-1.75254	-1.76996
113160935	chr12:113160935:G:A	4.06258e-44	2.18304	-1.03578e-09
113160966	chr12:113160966:G:A	8.35702e-46	-1.06889e-09	-1.70085
113160973	chr12:113160973:C:T	5.79272e-46	-2.06735	-1.03578e-09
113161276	chr12:113161276:C:T	9.14931e-46	-1.06889e-09	-1.61027
113162074	chr12:113162074:C:T	3.14766e-46	-2.67729	-1.03578e-09
113162522	chr12:113162522:G:C	8.4146e-46	-1.06889e-09	-1.69398
113162850	chr12:113162850:G:A	1.39908e-46	-1.62252	-1.86561
113163098	chr12:113163098:A:G	1.31463e-46	-1.96503	-1.58536
113163135	chr12:113163135:C:T	1.25513e-46	-2.5326	-1.06411
113163394	chr12:113163394:A:G	1.72127e-45	-1.06889e-09	-0.9783
113163602	chr12:113163602:T:C	1.47718e-46	-1.87073	-1.56309
113163715	chr12:113163715:G:A	1.57922e-45	-1.06889e-09	-1.06443
113164246	chr12:113164246:T:C	8.09014e-46	-1.06889e-09	-1.7333
113164960	chr12:113164960:A:C	8.19362e-47	-2.24587	-1.77731
113165005	chr12:113165005:T:A	9.91629e-47	-2.55812	-1.27423
113165477	chr12:113165477:TAAG:T	1.36204e-46	-1.96637	-1.54859
113165632	chr12:113165632:G:A	1.28672e-45	-1.06889e-09	-1.26927
113166145	chr12:113166145:C:T	1.51694e-45	-1.06889e-09	-1.10467
113166275	chr12:113166275:C:T	1.57283e-45	-1.06889e-09	-1.06849
113166276	chr12:113166276:G:A	1.81604e-46	-2.58595	-0.641347
113166364	chr12:113166364:A:G	1.36238e-46	-1.96493	-1.54978
113166616	chr12:113166616:C:T	1.58795e-46	-1.498	-1.8635
113166636	chr12:113166636:C:T	1.5745e-46	-1.50449	-1.86552
113167023	chr12:113167023:A:G	3.15047e-46	-2.6764	-1.03578e-09
113167090	chr12:113167090:A:C	1.48507e-46	-2.55212	-0.876365
113167315	chr12:113167315:C:T	3.06781e-46	-1.00106	-1.70193
113167331	chr12:113167331:C:T	7.33846e-46	-1.06889e-09	-1.83082
113167346	chr12:113167346:T:C	1.33917e-46	-1.94975	-1.58215
113167366	chr12:113167366:G:A	3.14678e-46	-2.67757	-1.03578e-09
113167733	chr12:113167733:T:G	7.03748e-46	-1.06889e-09	-1.8727
113167964	chr12:113167964:C:T	5.18375e-46	-2.17842	-1.03578e-09
113168073	chr12:113168073:T:C	3.14944e-46	-2.67673	-1.03578e-09
113168186	chr12:113168186:C:A	7.05799e-46	-1.06889e-09	-1.86979
113168386	chr12:113168386:T:C	9.90196e-46	-1.06889e-09	-1.53122
113168541	chr12:113168541:G:A	1.16707e-45	-1.06889e-09	-1.36687
113168584	chr12:113168584:G:A	5.71977e-47	-2.56507	-1.81754
113168844	chr12:113168844:C:T	8.32728e-46	-1.06889e-09	-1.70441
113168891	chr12:113168891:C:T	8.67315e-46	-1.06889e-09	-1.66372
113169254	chr12:113169254:TG:T	8.05441e-46	-1.06889e-09	-1.73773
113169697	chr12:113169697:T:C	7.98195e-47	-2.34373	-1.70562
113170018	chr12:113170018:G:A	1.235e-46	-2.03304	-1.57984
113170667	chr12:113170667:T:C	9.61977e-46	-1.06889e-09	-1.56013
113171805	chr12:113171805:A:G	1.55739e-46	-1.51303	-1.86791
113171926	chr12:113171926:C:T	7.87747e-46	-1.06889e-09	-1.75994
113172021	chr12:113172021:T:G	4.67522e-45	-1.06889e-09	0.0209114
113172489	chr12:113172489:G:A	1.69732e-45	-1.06889e-09	-0.992316
113172519	chr12:113172519:G:A	7.13208e-46	-1.06889e-09	-1.85935
113172637	chr12:113172637:G:A	3.78346e-46	-0.793806	-1.69951
113172684	chr12:113172684:C:G	6.87206e-46	-1.89649	-1.03578e-09
113172710	chr12:113172710:T:C	4.03023e-45	-1.06889e-09	-0.127542
113172955	chr12:113172955:CT:C	3.11412e-46	-0.986267	-1.70174
113172958	chr12:113172958:AT:A	3.12869e-46	-0.982163	-1.70117
113173266	chr12:113173266:T:G	5.54527e-47	-2.55007	-1.86352
113173396	chr12:113173396:C:G	1.58468e-45	-1.06889e-09	-1.06098
113174051	chr12:113174051:C:T	2.80709e-46	-1.08718	-1.70462
113174461	chr12:113174461:T:C	3.77782e-45	-1.06889e-09	-0.192218
113174508	chr12:113174508:A:G	7.98461e-46	-1.06889e-09	-1.74643
113174769	chr12:113174769:G:A	3.25601e-46	-2.64345	-1.03578e-09
113175474	chr12:113175474:T:C	1.35543e-46	-1.93715	-1.58268
113175596	chr12:113175596:G:A	2.52897e-46	-2.64282	-0.253319
113175780	chr12:113175780:C:A	8.31975e-46	-1.06889e-09	-1.70532
113176051	chr12:113176051:C:T	1.37304e-46	-1.94315	-1.56377
113176102	chr12:113176102:G:T	1.78791e-45	-1.06889e-09	-0.94032
113176235	chr12:113176235:T:C	1.30111e-46	-1.94123	-1.61951
113177019	chr12:113177019:T:C	1.33446e-46	-1.96203	-1.57339
113177184	chr12:113177184:A:G	4.06581e-46	-2.42134	-1.03578e-09
113177432	chr12:113177432:T:A	6.59902e-46	-1.93703	-1.03578e-09
113177994	chr12:113177994:T:C	8.64699e-46	-1.06889e-09	-1.66674
113178015	chr12:113178015:C:T	3.02758e-46	-1.00483	-1.71136
113178066	chr12:113178066:T:C	5.28481e-47	-2.6086	-1.85309
113178795	chr12:113178795:G:A	1.27866e-46	-2.5723	-1.00583
113179563	chr12:113179563:G:A	7.82289e-46	-1.06889e-09	-1.7669
113179917	chr12:113179917:G:A	7.12087e-46	-1.06889e-09	-1.86092
113179999	chr12:113179999:C:G	9.95892e-45	-1.06889e-09	0.777104
113180550	chr12:113180550:C:T	7.52971e-46	-1.06889e-09	-1.80509
113180663	chr12:113180663:T:C	1.17963e-46	-1.83169	-1.82706
113180825	chr12:113180825:A:G	8.33168e-46	-1.06889e-09	-1.70388
113181071	chr12:113181071:G:A	8.04446e-46	-1.06889e-09	-1.73897
113181075	chr12:113181075:G:C	1.30348e-45	-1.06889e-09	-1.25633
113181482	chr12:113181482:T:A	8.70971e-47	-2.63544	-1.32666
113181550	chr12:113181550:T:C	1.18755e-46	-2.62716	-1.0249
113182186	chr12:113182186:C:A	7.75218e-46	-1.06889e-09	-1.77598
113182344	chr12:113182344:C:T	2.02903e-46	-1.34861	-1.76779
113182538	chr12:113182538:T:C	9.59402e-46	-1.06889e-09	-1.56281
113182541	chr12:113182541:A:G	1.09288e-45	-1.06889e-09	-1.43255
113182618	chr12:113182618:C:T	4.65391e-44	2.31893	-1.03578e-09
113182708	chr12:113182708:C:T	1.99386e-46	-2.60556	-0.52832
113182754	chr12:113182754:A:G	7.22053e-46	-1.06889e-09	-1.84702
113182776	chr12:113182776:C:G	4.30616e-45	-1.06889e-09	-0.0613189
113182843	chr12:113182843:C:A	2.92565e-45	-1.06889e-09	-0.447847
113182932	chr12:113182932:G:A	1.07208e-45	-1.06889e-09	-1.45177
113183046	chr12:113183046:C:CAG	1.09012e-46	-1.93086	-1.80681
113183591	chr12:113183591:C:T	3.92466e-46	-2.53809	0.0814171
113183705	chr12:113183705:C:T	6.57146e-47	-2.53067	-1.71313
113183881	chr12:113183881:G:T	1.82224e-45	-1.06889e-09	-0.9213
113185534	chr12:113185534:C:G	1.76567e-45	-1.06889e-09	-0.952832
113187319	chr12:113187319:C:T	7.19535e-46	-1.06889e-09	-1.85052
113187681	chr12:113187681:T:C	1.50102e-46	-1.54646	-1.87135
113188182	chr12:113188182:G:C	9.20761e-46	-1.06889e-09	-1.60392
113188241	chr12:113188241:G:T	9.08419e-46	-1.06889e-09	-1.61741
113188513	chr12:113188513:C:G	8.06373e-46	-1.06889e-09	-1.73657
113189225	chr12:113189225:A:G	2.15076e-46	-2.60346	-0.454663
113190073	chr12:113190073:T:C	9.32151e-46	-1.06889e-09	-1.59162
113190216	chr12:113190216:C:T	9.47075e-47	-2.57428	-1.30405
113190217	chr12:113190217:G:A	8.88183e-46	-1.06889e-09	-1.63994
113190305	chr12:113190305:C:G	9.53641e-46	-1.06889e-09	-1.56883
113190345	chr12:113190345:AAAAG:A	1.41101e-46	-2.58637	-0.893276
113190944	chr12:113190944:G:A	9.8365e-47	-2.00295	-1.83748
113191538	chr12:113191538:G:A	8.82663e-46	-1.06889e-09	-1.64618
113191635	chr12:113191635:A:C	2.99057e-45	-1.06889e-09	-0.425902
113191666	chr12:113191666:C:A	2.04086e-46	-2.6042	-0.506381
113191850	chr12:113191850:G:A	1.29733e-45	-1.06889e-09	-1.26106
113191852	chr12:113191852:C:T	8.28553e-46	-1.06889e-09	-1.70944
113192144	chr12:113192144:C:T	1.25244e-46	-1.77187	-1.82699
113193076	chr12:113193076:G:GT	7.33997e-46	-1.06889e-09	-1.83062
113193160	chr12:113193160:C:T	2.38954e-45	-1.06889e-09	-0.650266
113193458	chr12:113193458:G:A	9.00758e-46	-1.06889e-09	-1.62588
113193858	chr12:113193858:G:A	2.45106e-45	-1.06889e-09	-0.624846
113194007	chr12:113194007:G:T	1.54096e-46	-2.6076	-0.783948
113194603	chr12:113194603:C:T	1.62947e-46	-2.6047	-0.730994
113194859	chr12:113194859:A:T	3.0211e-45	-1.06889e-09	-0.415745
113195234	chr12:113195234:G:A	1.61658e-46	-2.65369	-0.689945
113196037	chr12:113196037:A:G	2.99783e-45	-1.06889e-09	-0.423475
113196222	chr12:113196222:C:T	1.1548e-45	-1.06889e-09	-1.37743
113197619	chr12:113197619:A:G	4.17295e-46	-2.34259	-0.0527421
113197716	chr12:113197716:C:T	7.38862e-46	-1.06889e-09	-1.82401
```
