## Supplementary material for "Characterization of shared and ancestry-specific signals driving complex traits using multi-ancestry fine-mapping": susiex_nc2.cs80.cs

```
CS_ID	SNP	BP	REF_ALLELE	ALT_ALLELE	REF_FRQ	BETA	SE	-LOG10P	CS_PIP	OVRL_PIP
1	chr12:111535554:A:G	111535554	G,G	A,A	1,1	inf,inf	inf,inf	47.0628,0.851799	0.70731	0.70731
1	chr12:111494996:C:T	111494996	T,T	C,C	1,1	inf,inf	inf,inf	46.7678,0.791908	0.287957	0.287957
```
