## Supplementary material for "Characterization of shared and ancestry-specific signals driving complex traits using multi-ancestry fine-mapping": susiex_nc2.cs80.snp

```
BP	SNP	PIP(CS1)	LogBF(CS1,Pop1)	LogBF(CS1,Pop2)
110398186	chr12:110398186:G:C	9.96692e-114	-1.59997	2.17544
110398516	chr12:110398516:T:C	1.49912e-111	5.58884	-1.03578e-09
110398891	chr12:110398891:G:T	3.85875e-115	-2.67604	-1.03578e-09
110399910	chr12:110399910:A:G	2.20372e-115	-2.39945	-0.836782
110399921	chr12:110399921:T:C	9.82232e-115	-1.06889e-09	-1.74172
110400225	chr12:110400225:C:T	9.24355e-115	-1.06889e-09	-1.80245
110400528	chr12:110400528:G:A	1.61807e-114	-1.06889e-09	-1.24256
110400588	chr12:110400588:A:ACT	6.51798e-116	-2.58683	-1.86757
110401789	chr12:110401789:T:A	5.46405e-114	-1.78851	1.76291
110402710	chr12:110402710:G:A	6.86981e-114	-1.73947	1.94281
110403402	chr12:110403402:A:G	4.63102e-115	-2.4936	-1.03578e-09
110403405	chr12:110403405:C:T	1.39945e-112	-1.06889e-09	3.21745
110403634	chr12:110403634:C:G	2.4086e-114	-1.06889e-09	-0.844749
110404193	chr12:110404193:T:C	8.02881e-114	-1.64636	2.0056
110405095	chr12:110405095:C:T	1.09167e-114	-1.06889e-09	-1.63608
110405312	chr12:110405312:A:G	8.62387e-115	-1.06889e-09	-1.87185
110405656	chr12:110405656:A:G	1.87761e-114	-0.977745	-0.11605
110405688	chr12:110405688:C:T	1.02329e-113	-1.06889e-09	0.601811
110405861	chr12:110405861:C:T	1.49774e-114	-1.06889e-09	-1.31984
110405896	chr12:110405896:A:G	3.75214e-114	-1.99781	1.59634
110405990	chr12:110405990:A:G	2.79076e-114	-1.06889e-09	-0.697482
110406384	chr12:110406384:C:T	2.00354e-114	-0.981913	-0.0469675
110407115	chr12:110407115:C:G	1.15236e-113	-1.59723	2.31783
110407235	chr12:110407235:C:T	4.149e-114	-1.96927	1.66834
110407821	chr12:110407821:G:A	4.60549e-115	-2.49913	-1.03578e-09
110407959	chr12:110407959:A:T	1.0882e-115	-2.0759	-1.86596
110409083	chr12:110409083:T:C	1.38692e-114	-1.06889e-09	-1.39671
110409164	chr12:110409164:G:A	8.82371e-114	-1.06889e-09	0.453647
110409367	chr12:110409367:G:A	4.64318e-114	-1.06889e-09	-0.188396
110409520	chr12:110409520:C:T	2.37618e-114	-1.06889e-09	-0.858303
110410054	chr12:110410054:A:G	3.5768e-113	-1.06889e-09	1.85326
110410133	chr12:110410133:A:C	4.23548e-114	-1.06889e-09	-0.280299
110410297	chr12:110410297:C:T	1.63446e-112	-1.06889e-09	3.37269
110411744	chr12:110411744:A:G	4.99139e-114	-2.16326	2.04718
110412086	chr12:110412086:T:A	5.87121e-115	-2.25632	-1.03578e-09
110412199	chr12:110412199:G:A	3.33497e-114	-1.06889e-09	-0.519332
110412210	chr12:110412210:T:C	9.95991e-114	-1.76478	2.33955
110412307	chr12:110412307:G:A	3.8957e-115	-2.66651	-1.03578e-09
110412616	chr12:110412616:G:A	8.72148e-115	-1.06889e-09	-1.86059
110414028	chr12:110414028:A:G	1.42149e-112	-1.06889e-09	3.23308
110414246	chr12:110414246:G:A	3.88266e-115	-2.66986	-1.03578e-09
110414565	chr12:110414565:TGAGGCAGAAGAATGGCATGAACCTAG:T	3.66224e-115	-2.60707	-0.121234
110414984	chr12:110414984:G:A	8.61811e-115	-1.06889e-09	-1.87251
110414987	chr12:110414987:C:T	8.835e-115	-1.06889e-09	-1.84766
110415561	chr12:110415561:C:T	8.69243e-115	-1.06889e-09	-1.86393
110415870	chr12:110415870:C:T	1.67723e-114	-1.81281	0.606161
110417221	chr12:110417221:G:A	9.75304e-115	-1.06889e-09	-1.7488
110418068	chr12:110418068:T:A	5.44861e-111	6.87932	-1.03578e-09
110418319	chr12:110418319:C:T	2.94671e-114	-1.78678	1.14368
110418972	chr12:110418972:G:A	8.76945e-115	-1.06889e-09	-1.85511
110419039	chr12:110419039:C:T	1.03501e-114	-1.06889e-09	-1.68939
110419416	chr12:110419416:C:T	3.84436e-115	-2.67977	-1.03578e-09
110419519	chr12:110419519:C:T	7.48111e-115	-1.78499	-0.229006
110419889	chr12:110419889:A:G	9.00988e-114	-1.71171	2.18623
110419959	chr12:110419959:T:A	1.19596e-114	-1.06889e-09	-1.54485
110420161	chr12:110420161:G:A	1.39872e-115	-2.15145	-1.53937
110420233	chr12:110420233:G:A	8.78762e-115	-1.06889e-09	-1.85304
110421296	chr12:110421296:T:C	7.78692e-115	-1.70411	-0.269825
110421297	chr12:110421297:C:T	7.72428e-115	-1.69879	-0.283226
110421892	chr12:110421892:C:A	8.23145e-116	-2.53666	-1.68434
110423525	chr12:110423525:A:G	1.27611e-113	-1.69569	2.5183
110423678	chr12:110423678:G:A	1.39291e-112	-1.06889e-09	3.21277
110423840	chr12:110423840:AC:A	4.04907e-114	-1.06889e-09	-0.325308
110424468	chr12:110424468:C:G	1.00505e-114	-1.06889e-09	-1.71875
110424490	chr12:110424490:C:T	1.35402e-114	-1.06889e-09	-1.42072
110425279	chr12:110425279:T:A	9.24111e-115	-1.06889e-09	-1.80272
110425348	chr12:110425348:G:A	8.71506e-115	-1.06889e-09	-1.86133
110426281	chr12:110426281:G:A	1.47342e-114	-1.06889e-09	-1.33621
110426788	chr12:110426788:C:G	3.75583e-114	-1.98505	1.58456
110426973	chr12:110426973:T:C	8.66083e-115	-1.06889e-09	-1.86757
110427578	chr12:110427578:G:A	8.62373e-115	-1.06889e-09	-1.87186
110428089	chr12:110428089:T:C	2.50587e-114	-1.06889e-09	-0.805159
110428093	chr12:110428093:C:T	8.86491e-114	-1.06889e-09	0.458305
110428174	chr12:110428174:T:G	4.18378e-114	-0.292581	-1.03578e-09
110428415	chr12:110428415:C:T	1.39397e-112	-1.06889e-09	3.21353
110428738	chr12:110428738:C:A	7.25692e-115	-2.23937	0.194948
110429098	chr12:110429098:G:T	8.65491e-115	-1.06889e-09	-1.86825
110429348	chr12:110429348:G:T	8.65077e-115	-1.06889e-09	-1.86873
110430065	chr12:110430065:C:T	1.13753e-114	-1.06889e-09	-1.59494
110430415	chr12:110430415:T:C	2.06023e-113	-1.06889e-09	1.30161
110430662	chr12:110430662:T:C	1.44102e-112	-1.06889e-09	3.24672
110430667	chr12:110430667:A:G	1.27642e-112	-1.06889e-09	3.12544
110430790	chr12:110430790:T:C	1.3508e-112	-1.06889e-09	3.18207
110431244	chr12:110431244:C:A	1.49912e-114	-1.06889e-09	-1.31892
110431305	chr12:110431305:G:A	1.06238e-114	-1.06889e-09	-1.66329
110432332	chr12:110432332:C:A	1.47085e-114	-1.06889e-09	-1.33796
110434148	chr12:110434148:G:A	1.30428e-114	-1.45815	-1.03578e-09
110434435	chr12:110434435:G:A	1.35786e-114	-1.06889e-09	-1.41789
110434530	chr12:110434530:A:G	1.44918e-113	-1.44544	2.39523
110435059	chr12:110435059:T:G	1.7997e-114	-1.06889e-09	-1.13617
110435446	chr12:110435446:T:C	1.96216e-113	-1.43504	2.68787
110436778	chr12:110436778:T:C	1.32757e-115	-2.15557	-1.58746
110438204	chr12:110438204:C:G	2.73386e-114	-1.47402	0.755946
110438351	chr12:110438351:A:G	5.79239e-115	-2.26983	-1.03578e-09
110438523	chr12:110438523:C:T	2.14123e-113	-1.85741	3.19758
110438581	chr12:110438581:G:C	3.90263e-115	-2.66473	-1.03578e-09
110438652	chr12:110438652:T:TA	1.5564e-114	-1.06889e-09	-1.28142
110438654	chr12:110438654:T:A	1.31819e-114	-1.06889e-09	-1.44753
110438655	chr12:110438655:T:A	2.94915e-114	-2.0308	1.38852
110438656	chr12:110438656:T:A	1.23813e-114	-1.06889e-09	-1.5102
110438657	chr12:110438657:T:A	4.41986e-115	-2.11682	-0.42345
110438780	chr12:110438780:A:G	9.1101e-114	-1.57769	2.06328
110439232	chr12:110439232:C:T	9.3568e-115	-1.06889e-09	-1.79028
110439700	chr12:110439700:G:A	1.61479e-113	-1.06889e-09	1.05799
110439877	chr12:110439877:A:G	1.10022e-113	-1.84938	2.52368
110440789	chr12:110440789:G:A	3.51743e-113	-1.06889e-09	1.83652
110440863	chr12:110440863:GAC:G	1.05614e-114	-1.66917	-1.03578e-09
110441308	chr12:110441308:T:C	9.08758e-114	-1.84308	2.32619
110441421	chr12:110441421:A:G	1.27648e-113	-0.115959	0.938856
110441847	chr12:110441847:A:G	3.86867e-115	-2.67347	-1.03578e-09
110442026	chr12:110442026:T:C	4.29498e-114	-1.93909	1.67274
110442163	chr12:110442163:A:G	1.49779e-113	-1.55872	2.54151
110442330	chr12:110442330:G:A	9.3593e-116	-2.47434	-1.61825
110442634	chr12:110442634:T:C	1.27867e-114	-1.06889e-09	-1.47798
110442808	chr12:110442808:G:T	1.0535e-115	-2.51084	-1.46342
110443141	chr12:110443141:T:C	1.4035e-114	-1.06889e-09	-1.38482
110443350	chr12:110443350:C:T	3.94197e-115	-2.6547	-1.03578e-09
110445921	chr12:110445921:C:A	1.45205e-114	-1.06889e-09	-1.35082
110445994	chr12:110445994:T:C	2.33142e-114	-1.39791	0.520589
110446008	chr12:110446008:C:T	3.41131e-114	0.404615	-0.901315
110446575	chr12:110446575:A:G	1.94275e-113	-1.46012	2.70301
110446631	chr12:110446631:C:T	8.75898e-115	-1.06889e-09	-1.8563
110447441	chr12:110447441:G:A	3.84396e-115	-2.67988	-1.03578e-09
110447531	chr12:110447531:T:C	8.45379e-114	-1.94337	2.35419
110449564	chr12:110449564:A:G	1.03439e-113	0.612597	-1.03578e-09
110449713	chr12:110449713:C:T	1.13885e-114	-1.06889e-09	-1.59378
110450652	chr12:110450652:G:C	1.03057e-114	-1.06889e-09	-1.69369
110451052	chr12:110451052:C:T	3.17061e-114	-2.00109	1.43122
110451267	chr12:110451267:A:G	7.80938e-114	-1.85776	2.18929
110451678	chr12:110451678:G:A	7.5402e-114	-1.92307	2.21952
110452444	chr12:110452444:C:T	3.84319e-115	-2.68008	-1.03578e-09
110453665	chr12:110453665:C:T	1.34745e-114	-1.06889e-09	-1.42558
110454339	chr12:110454339:T:C	4.0399e-110	10.5075	-1.62474
110454451	chr12:110454451:C:G	9.9645e-115	-1.06889e-09	-1.72735
110454514	chr12:110454514:G:A	1.03815e-114	-1.06889e-09	-1.68635
110454644	chr12:110454644:A:G	7.99876e-114	-1.632	1.98749
110456752	chr12:110456752:G:A	5.09403e-114	-1.70936	1.61363
110457061	chr12:110457061:T:C	9.1204e-115	-1.06889e-09	-1.81587
110458205	chr12:110458205:G:GC	8.71903e-115	-1.06889e-09	-1.86087
110458809	chr12:110458809:C:T	9.47393e-115	-1.06889e-09	-1.77784
110459397	chr12:110459397:T:C	2.87959e-114	-2.11623	1.45008
110459877	chr12:110459877:T:C	8.72727e-115	-1.06889e-09	-1.85993
110460858	chr12:110460858:G:A	1.0519e-114	-1.06889e-09	-1.6732
110461108	chr12:110461108:C:T	2.48034e-111	6.09236	-1.03578e-09
110461782	chr12:110461782:C:T	2.63844e-115	-2.27386	-0.782335
110462017	chr12:110462017:T:C	4.31204e-115	-2.56497	-1.03578e-09
110462108	chr12:110462108:A:G	1.12217e-113	-1.59874	2.2928
110462123	chr12:110462123:G:C	7.16845e-114	-1.06889e-09	0.245895
110462858	chr12:110462858:G:A	1.19155e-114	-1.06889e-09	-1.54854
110462915	chr12:110462915:C:T	6.81585e-115	-2.10713	-1.03578e-09
110463521	chr12:110463521:A:G	1.01765e-114	-1.37361	-0.332691
110463534	chr12:110463534:C:T	7.6975e-115	-1.98548	-1.03578e-09
110463667	chr12:110463667:C:T	4.57079e-115	-2.50669	-1.03578e-09
110463744	chr12:110463744:C:T	3.88488e-115	-2.66929	-1.03578e-09
110463886	chr12:110463886:A:C	5.37844e-114	-1.68292	1.64152
110463953	chr12:110463953:A:G	1.1753e-114	-1.49285	-0.0694194
110464148	chr12:110464148:G:C	7.15701e-115	-2.05829	-1.03578e-09
110464654	chr12:110464654:G:A	2.78499e-113	-1.06889e-09	1.60303
110464758	chr12:110464758:G:A	1.66293e-114	-2.13245	0.917241
110465420	chr12:110465420:C:T	8.69938e-115	-1.06889e-09	-1.86313
110465575	chr12:110465575:G:C	2.06434e-114	-1.70384	0.704855
110466270	chr12:110466270:A:G	7.44573e-116	-2.44969	-1.87164
110467900	chr12:110467900:T:C	1.41351e-114	-1.06889e-09	-1.37772
110468064	chr12:110468064:G:A	7.11742e-116	-2.49351	-1.87291
110469139	chr12:110469139:G:A	1.5251e-114	-1.06889e-09	-1.30174
110469186	chr12:110469186:G:T	9.48097e-115	-1.06889e-09	-1.77709
110469768	chr12:110469768:C:G	2.33435e-114	-1.99922	1.12316
110470449	chr12:110470449:A:C	6.44267e-116	-2.64728	-1.81875
110470605	chr12:110470605:G:T	9.03203e-113	-1.06889e-09	2.77957
110471012	chr12:110471012:G:A	2.50326e-115	-2.37946	-0.729328
110471374	chr12:110471374:T:C	4.65537e-114	-1.65178	1.466
110471973	chr12:110471973:T:C	1.01731e-115	-2.54665	-1.46257
110472474	chr12:110472474:G:A	5.3326e-115	-2.2783	-0.0742377
110472603	chr12:110472603:A:G	9.06021e-115	-1.06889e-09	-1.82249
110473434	chr12:110473434:G:A	4.6802e-114	-1.64276	1.4623
110473502	chr12:110473502:A:C	2.18868e-114	-1.06889e-09	-0.940498
110474076	chr12:110474076:A:G	9.90024e-113	-1.06889e-09	2.87135
110474759	chr12:110474759:TG:T	3.8568e-115	-2.67654	-1.03578e-09
110475049	chr12:110475049:A:G	2.10064e-114	-1.06889e-09	-0.981552
110476568	chr12:110476568:C:T	5.92154e-115	-2.25723	0.00944735
110476893	chr12:110476893:G:A	7.59649e-116	-2.43868	-1.8626
110477426	chr12:110477426:T:C	2.39865e-115	-2.4727	-0.678777
110477845	chr12:110477845:C:G	3.90553e-115	-2.66399	-1.03578e-09
110478953	chr12:110478953:CCGAGGCGGGTGGATCA:C	1.63846e-114	-1.06889e-09	-1.23004
110479045	chr12:110479045:C:T	3.87063e-115	-2.67296	-1.03578e-09
110479150	chr12:110479150:C:T	8.93826e-115	-1.06889e-09	-1.83604
110479567	chr12:110479567:A:G	7.40141e-115	-1.65419	-0.370523
110479884	chr12:110479884:A:G	2.25971e-114	-1.06889e-09	-0.908559
110479887	chr12:110479887:A:G	1.8118e-114	-1.12948	-1.03578e-09
110480450	chr12:110480450:G:A	3.90813e-115	-2.66332	-1.03578e-09
110480759	chr12:110480759:G:A	5.72134e-115	-2.29613	0.0139493
110480916	chr12:110480916:T:G	2.90296e-114	-2.05314	1.39508
110481053	chr12:110481053:A:T	3.84425e-115	-2.6798	-1.03578e-09
110482377	chr12:110482377:C:T	2.32669e-114	-2.11988	1.24053
110483838	chr12:110483838:C:CA	2.65359e-114	-1.06889e-09	-0.747881
110484005	chr12:110484005:C:T	1.05628e-114	-1.06889e-09	-1.66904
110484531	chr12:110484531:C:T	1.12011e-114	-1.06889e-09	-1.61037
110484845	chr12:110484845:C:T	9.93718e-113	-1.06889e-09	2.87507
110484937	chr12:110484937:T:C	1.83864e-114	-1.11477	-1.03578e-09
110485124	chr12:110485124:G:T	8.84305e-116	-2.51151	-1.63782
110485290	chr12:110485290:A:G	2.02056e-114	-1.06889e-09	-1.02042
110485696	chr12:110485696:G:A	9.67918e-115	-1.06889e-09	-1.7564
110486196	chr12:110486196:C:T	2.30165e-114	-1.57819	0.688022
110487268	chr12:110487268:T:A	1.19874e-113	-1.06889e-09	0.760057
110488454	chr12:110488454:T:A	3.84913e-115	-2.67853	-1.03578e-09
110488714	chr12:110488714:T:C	4.19688e-115	-2.59204	-1.03578e-09
110489435	chr12:110489435:C:T	9.16601e-115	-1.06889e-09	-1.81088
110489719	chr12:110489719:A:G	1.49677e-114	-1.06889e-09	-1.32048
110489928	chr12:110489928:C:G	3.92091e-115	-2.66006	-1.03578e-09
110490077	chr12:110490077:A:G	3.84597e-115	-2.67936	-1.03578e-09
110490423	chr12:110490423:G:A	8.66154e-115	-1.06889e-09	-1.86749
110490643	chr12:110490643:A:G	3.18885e-113	3.42917	-1.69072
110490863	chr12:110490863:T:C	3.84813e-115	-2.67879	-1.03578e-09
110490914	chr12:110490914:A:G	1.09322e-114	-1.06889e-09	-1.63467
110490947	chr12:110490947:T:A	1.01742e-114	-1.06889e-09	-1.70652
110490966	chr12:110490966:T:C	3.84315e-115	-2.68009	-1.03578e-09
110491456	chr12:110491456:C:T	3.48864e-114	-1.74664	1.27236
110493249	chr12:110493249:C:T	4.32583e-114	-2.00778	1.74859
110493406	chr12:110493406:C:T	9.96589e-113	-1.06889e-09	2.87796
110495348	chr12:110495348:A:C	9.52365e-115	-1.06889e-09	-1.7726
110496277	chr12:110496277:C:A	8.83778e-115	-1.06889e-09	-1.84735
110497470	chr12:110497470:G:A	1.40935e-112	-1.06889e-09	3.2245
110498602	chr12:110498602:G:A	1.38926e-112	-1.06889e-09	3.21014
110498759	chr12:110498759:T:C	1.04092e-115	-2.5242	-1.46208
110499832	chr12:110499832:C:A	1.34247e-114	-1.06889e-09	-1.42929
110500013	chr12:110500013:G:C	7.07591e-114	-1.60921	1.84211
110500838	chr12:110500838:G:T	3.97249e-115	-2.64699	-1.03578e-09
110500841	chr12:110500841:T:TTGCCCCA	8.71141e-115	-1.06889e-09	-1.86175
110501616	chr12:110501616:T:C	6.81804e-116	-2.54058	-1.86881
110502080	chr12:110502080:C:A	9.05955e-115	-1.06889e-09	-1.82256
110502698	chr12:110502698:A:G	2.50842e-113	-1.06889e-09	1.49844
110502835	chr12:110502835:A:G	1.3269e-114	-1.06889e-09	-1.44095
110502943	chr12:110502943:C:T	7.70132e-115	-2.14341	0.158424
110503112	chr12:110503112:G:T	1.4131e-114	-1.06889e-09	-1.37801
110503534	chr12:110503534:G:GC	7.75977e-114	-1.64407	1.96923
110503920	chr12:110503920:A:T	3.84378e-115	-2.67992	-1.03578e-09
110504074	chr12:110504074:G:C	8.63684e-115	-1.06889e-09	-1.87034
110504106	chr12:110504106:A:G	1.00552e-112	-1.06889e-09	2.88688
110504253	chr12:110504253:G:C	9.81696e-115	-1.06889e-09	-1.74227
110504400	chr12:110504400:T:C	8.37882e-116	-2.38863	-1.81463
110504872	chr12:110504872:G:A	1.04432e-113	-1.06889e-09	0.622157
110505279	chr12:110505279:T:C	4.12452e-115	-2.60943	-1.03578e-09
110505484	chr12:110505484:T:C	1.17705e-114	-1.56079	-1.03578e-09
110506494	chr12:110506494:G:C	6.70783e-116	-2.66497	-1.76072
110507096	chr12:110507096:G:A	9.11139e-115	-1.06889e-09	-1.81686
110507455	chr12:110507455:G:A	1.36842e-114	-1.06889e-09	-1.41014
110507571	chr12:110507571:T:C	1.77706e-114	-1.14883	-1.03578e-09
110508219	chr12:110508219:G:A	2.63951e-113	-1.06889e-09	1.54938
110508316	chr12:110508316:G:A	4.56073e-114	-2.00072	1.7944
110509380	chr12:110509380:T:C	7.30835e-114	-1.67074	1.93596
110509978	chr12:110509978:G:A	4.50105e-114	-1.99098	1.77149
110510826	chr12:110510826:C:T	1.16401e-112	-1.06889e-09	3.03325
110511101	chr12:110511101:A:G	6.8352e-116	-2.64235	-1.76453
110512404	chr12:110512404:C:T	9.73807e-115	-1.06889e-09	-1.75034
110512571	chr12:110512571:T:C	2.66327e-114	-2.06764	1.3234
110512860	chr12:110512860:C:T	9.71694e-115	-1.06889e-09	-1.75251
110513494	chr12:110513494:A:G	1.47388e-114	-1.06889e-09	-1.3359
110514475	chr12:110514475:G:T	1.47601e-114	-1.06889e-09	-1.33445
110514578	chr12:110514578:A:G	2.54644e-114	-0.789099	-1.03578e-09
110515415	chr12:110515415:T:C	8.39562e-114	-1.7072	2.11111
110516192	chr12:110516192:A:C	1.53793e-114	-1.06889e-09	-1.29336
110516769	chr12:110516769:C:T	1.56077e-114	-1.06889e-09	-1.27862
110517384	chr12:110517384:G:A	4.16248e-114	-1.06889e-09	-0.297684
110517879	chr12:110517879:G:A	2.54036e-113	-1.06889e-09	1.51109
110518047	chr12:110518047:C:T	2.37601e-113	-1.06889e-09	1.44421
110518079	chr12:110518079:A:T	6.53167e-116	-2.58604	-1.86626
110518097	chr12:110518097:A:G	7.30882e-115	-2.0373	-1.03578e-09
110518565	chr12:110518565:G:A	5.60553e-114	-1.94275	1.9427
110519069	chr12:110519069:A:C	1.14655e-114	-1.58704	-1.03578e-09
110519244	chr12:110519244:C:T	2.25079e-113	-1.06889e-09	1.39007
110519355	chr12:110519355:C:T	5.22512e-114	-1.96439	1.89407
110519411	chr12:110519411:TG:T	2.58887e-114	-1.98791	1.21533
110519858	chr12:110519858:G:A	9.09996e-115	-1.06889e-09	-1.81811
110521473	chr12:110521473:A:G	9.98144e-115	-1.06889e-09	-1.72565
110521487	chr12:110521487:A:G	1.30944e-114	-1.45419	-1.03578e-09
110521836	chr12:110521836:G:A	8.66587e-115	-1.06889e-09	-1.86699
110521845	chr12:110521845:C:T	1.45595e-114	-1.06889e-09	-1.34814
110522236	chr12:110522236:T:C	9.8953e-115	-1.06889e-09	-1.73432
110523260	chr12:110523260:C:A	8.7941e-115	-1.06889e-09	-1.8523
110523277	chr12:110523277:C:T	1.30865e-114	-1.51313	0.0583247
110523318	chr12:110523318:T:C	6.32442e-114	-1.91497	2.03559
110524264	chr12:110524264:G:T	3.84318e-115	-2.68008	-1.03578e-09
110524635	chr12:110524635:C:T	9.4633e-115	-1.06889e-09	-1.77896
110524897	chr12:110524897:C:A	3.82697e-114	-2.02237	1.64065
110525134	chr12:110525134:T:C	1.30682e-114	-1.454	-0.00219814
110525650	chr12:110525650:A:G	1.47207e-114	-1.06889e-09	-1.33713
110525791	chr12:110525791:A:G	4.21066e-115	-2.58876	-1.03578e-09
110525803	chr12:110525803:A:G	7.51623e-114	-1.63944	1.93271
110526371	chr12:110526371:T:G	9.07582e-115	-1.06889e-09	-1.82077
110526781	chr12:110526781:C:T	1.42209e-114	-1.06889e-09	-1.37167
110527943	chr12:110527943:G:T	1.54784e-114	-1.06889e-09	-1.28693
110528247	chr12:110528247:GGA:G	1.13733e-113	-1.06889e-09	0.707476
110528372	chr12:110528372:G:T	8.06574e-116	-2.41066	-1.83068
110528925	chr12:110528925:A:T	7.4096e-115	-2.28186	0.258253
110529286	chr12:110529286:G:A	4.03667e-114	-2.03125	1.70288
110529556	chr12:110529556:G:T	9.02501e-115	-1.06889e-09	-1.82638
110529603	chr12:110529603:G:C	3.96921e-115	-2.64781	-1.03578e-09
110529847	chr12:110529847:G:T	7.4827e-115	-2.29241	0.278626
110530078	chr12:110530078:C:G	4.18806e-114	-1.06889e-09	-0.291558
110530314	chr12:110530314:A:G	8.01097e-114	-1.65615	2.01317
110530341	chr12:110530341:G:A	3.84836e-115	-2.67873	-1.03578e-09
110530375	chr12:110530375:TAATG:T	4.41067e-114	-2.01947	1.7797
110530920	chr12:110530920:T:G	8.76925e-115	-1.06889e-09	-1.85513
110532214	chr12:110532214:T:G	8.87345e-115	-1.06889e-09	-1.84332
110532652	chr12:110532652:A:G	7.903e-115	-2.26761	0.308469
110532774	chr12:110532774:C:A	9.02512e-115	-1.06889e-09	-1.82637
110533635	chr12:110533635:TAC:T	9.08776e-115	-1.06889e-09	-1.81945
110533861	chr12:110533861:C:T	4.73127e-114	-2.06816	1.89856
110534160	chr12:110534160:T:C	9.31057e-115	-1.06889e-09	-1.79523
110536041	chr12:110536041:A:C	1.17038e-115	-2.17396	-1.6951
110537007	chr12:110537007:TGAAAG:T	9.78025e-115	-1.06889e-09	-1.74602
110537870	chr12:110537870:T:C	6.38726e-116	-2.60283	-1.87183
110539981	chr12:110539981:G:T	2.56009e-113	-1.06889e-09	1.51883
110540877	chr12:110540877:G:A	8.56073e-116	-2.38896	-1.79282
110541734	chr12:110541734:C:T	2.79419e-115	-2.54949	-0.449348
110542014	chr12:110542014:C:T	1.37934e-114	-1.40219	-1.03578e-09
110542364	chr12:110542364:G:A	8.91244e-115	-1.06889e-09	-1.83893
110543777	chr12:110543777:C:T	1.07869e-114	-1.06889e-09	-1.64805
110544933	chr12:110544933:T:C	8.99044e-115	-1.06889e-09	-1.83022
110545843	chr12:110545843:G:A	9.05506e-115	-1.06889e-09	-1.82306
110547027	chr12:110547027:T:C	9.10528e-115	-1.06889e-09	-1.81753
110547637	chr12:110547637:C:A	7.02112e-114	-1.74485	1.96998
110548388	chr12:110548388:G:A	8.81216e-115	-1.06889e-09	-1.85025
110548428	chr12:110548428:C:T	3.84384e-115	-2.67991	-1.03578e-09
110548460	chr12:110548460:C:T	8.74836e-115	-1.06889e-09	-1.85751
110548724	chr12:110548724:G:A	1.54686e-114	-1.06889e-09	-1.28757
110548745	chr12:110548745:G:A	9.26261e-115	-1.06889e-09	-1.80039
110548943	chr12:110548943:A:C	8.98459e-115	-1.06889e-09	-1.83087
110549390	chr12:110549390:CCTAA:C	9.02256e-115	-1.06889e-09	-1.82665
110549877	chr12:110549877:G:T	9.49862e-115	-1.06889e-09	-1.77523
110550063	chr12:110550063:G:A	3.89914e-115	-2.66562	-1.03578e-09
110551081	chr12:110551081:C:A	6.72119e-115	-1.68564	-0.435481
110551574	chr12:110551574:C:T	2.19265e-114	-0.938683	-1.03578e-09
110552074	chr12:110552074:T:C	1.32452e-114	-1.06889e-09	-1.44274
110552714	chr12:110552714:A:T	1.38512e-114	-1.06889e-09	-1.39801
110553039	chr12:110553039:T:A	9.04177e-115	-1.06889e-09	-1.82453
110553707	chr12:110553707:T:C	1.91036e-114	-1.0765	-1.03578e-09
110554127	chr12:110554127:A:G	1.51086e-114	-1.31112	-1.03578e-09
110555377	chr12:110555377:G:A	1.32237e-114	-1.06889e-09	-1.44437
110555986	chr12:110555986:G:A	1.87718e-114	-1.89526	0.801229
110556263	chr12:110556263:T:C	1.23722e-115	-2.08739	-1.72613
110556422	chr12:110556422:T:C	8.85872e-115	-1.06889e-09	-1.84498
110556572	chr12:110556572:A:G	9.46851e-115	-1.06889e-09	-1.77841
110556737	chr12:110556737:A:G	8.72561e-115	-1.06889e-09	-1.86012
110557437	chr12:110557437:G:A	8.86625e-115	-1.06889e-09	-1.84413
110557526	chr12:110557526:C:T	1.48325e-114	-1.06889e-09	-1.32956
110557641	chr12:110557641:T:C	9.99453e-113	-1.06889e-09	2.88083
110558404	chr12:110558404:A:G	9.69122e-115	-1.06889e-09	-1.75516
110558458	chr12:110558458:T:G	5.22718e-109	13.1605	-1.71751
110558680	chr12:110558680:C:T	7.93913e-115	-2.16567	0.211098
110558896	chr12:110558896:G:A	1.52143e-114	-1.06889e-09	-1.30414
110559083	chr12:110559083:G:A	9.46985e-115	-1.06889e-09	-1.77827
110559688	chr12:110559688:T:C	7.66971e-115	-2.32152	0.332422
110560046	chr12:110560046:C:T	3.96791e-115	-2.64814	-1.03578e-09
110561227	chr12:110561227:G:A	9.41604e-114	-1.69049	2.20911
110562623	chr12:110562623:T:C	1.01811e-112	-1.06889e-09	2.89932
110563398	chr12:110563398:C:A	1.00135e-112	-1.06889e-09	2.88272
110563480	chr12:110563480:T:C	9.77434e-115	-1.06889e-09	-1.74662
110563651	chr12:110563651:G:A	1.10934e-114	-1.06889e-09	-1.62003
110564802	chr12:110564802:CACGTATATGTATATGTGTATATATACATACACGTTATATATATAT:C	1.02359e-114	-2.21154	0.51106
110565064	chr12:110565064:C:T	8.82256e-115	-1.06889e-09	-1.84907
110565153	chr12:110565153:C:A	9.94671e-116	-2.50455	-1.52718
110565437	chr12:110565437:G:C	1.53492e-114	-1.06889e-09	-1.29532
110565652	chr12:110565652:C:T	7.98771e-114	-1.6853	2.03941
110566089	chr12:110566089:C:G	1.03201e-113	-1.06889e-09	0.6103
110566564	chr12:110566564:C:G	8.70631e-115	-1.06889e-09	-1.86233
110567092	chr12:110567092:T:C	4.02715e-113	-1.06889e-09	1.97185
110568377	chr12:110568377:T:C	1.58062e-114	-2.07271	0.806735
110568570	chr12:110568570:C:T	8.75203e-115	-1.06889e-09	-1.8571
110569474	chr12:110569474:G:A	2.59154e-115	-2.56278	-0.511345
110570098	chr12:110570098:G:A	1.21426e-114	-1.27295	-0.25671
110570574	chr12:110570574:A:G	7.7421e-114	-1.06889e-09	0.322877
110571129	chr12:110571129:G:A	8.64418e-115	-1.06889e-09	-1.86949
110571762	chr12:110571762:T:C	8.83896e-115	-1.06889e-09	-1.84721
110572237	chr12:110572237:A:G	4.1537e-114	-0.299797	-1.03578e-09
110572554	chr12:110572554:G:A	3.35513e-114	-1.06889e-09	-0.513306
110572837	chr12:110572837:T:G	2.56327e-113	3.23412	-1.71405
110574962	chr12:110574962:A:T	6.69449e-114	0.177489	-1.03578e-09
110575140	chr12:110575140:T:C	8.77058e-115	-1.06889e-09	-1.85498
110575985	chr12:110575985:C:G	1.40288e-113	2.54044	-1.62312
110577316	chr12:110577316:A:G	2.2463e-115	-2.42207	-0.795025
110578171	chr12:110578171:A:G	8.72014e-115	-1.06889e-09	-1.86075
110578482	chr12:110578482:C:T	8.15585e-116	-2.40105	-1.82918
110578647	chr12:110578647:T:C	1.39699e-114	-1.06889e-09	-1.38948
110578825	chr12:110578825:T:G	1.51398e-115	-1.88028	-1.73136
110578893	chr12:110578893:C:T	3.51788e-109	12.6903	-1.64331
110578993	chr12:110578993:C:T	9.05007e-115	-1.06889e-09	-1.82361
110579252	chr12:110579252:G:C	1.75682e-114	-1.06889e-09	-1.16029
110579400	chr12:110579400:C:T	7.03348e-115	-2.0757	-1.03578e-09
110579802	chr12:110579802:T:C	1.82659e-112	-1.64401	5.12784
110579885	chr12:110579885:C:T	1.02477e-112	-1.06889e-09	2.90584
110579998	chr12:110579998:A:T	1.06755e-114	-1.06889e-09	-1.65843
110580362	chr12:110580362:G:A	9.76794e-116	-2.54585	-1.50401
110580923	chr12:110580923:T:A	8.91038e-115	-1.06889e-09	-1.83916
110581113	chr12:110581113:C:A	1.30829e-114	-1.45507	-1.03578e-09
110581353	chr12:110581353:G:T	1.52871e-114	-1.06889e-09	-1.29937
110581851	chr12:110581851:T:C	6.25134e-114	-1.06889e-09	0.109
110582097	chr12:110582097:A:G	9.34768e-115	-1.06889e-09	-1.79125
110582374	chr12:110582374:T:C	6.99531e-115	-2.31961	0.23847
110583165	chr12:110583165:G:A	9.14281e-115	-1.06889e-09	-1.81341
110584355	chr12:110584355:G:A	1.59304e-115	-1.83604	-1.72469
110584702	chr12:110584702:G:A	8.93856e-115	-1.06889e-09	-1.83601
110585999	chr12:110585999:T:A	9.07702e-115	-1.06889e-09	-1.82063
110586557	chr12:110586557:G:A	5.94483e-114	0.0587268	-1.03578e-09
110586799	chr12:110586799:G:A	1.17686e-115	-2.00494	-1.85859
110587598	chr12:110587598:T:C	9.9897e-113	-1.06889e-09	2.88034
110587800	chr12:110587800:G:A	1.86889e-110	8.11189	-1.03578e-09
110588129	chr12:110588129:G:A	8.74431e-115	-1.06889e-09	-1.85798
110588815	chr12:110588815:C:T	2.1202e-114	-0.972286	-1.03578e-09
110588979	chr12:110588979:C:T	9.3525e-115	-2.08609	0.295352
110589293	chr12:110589293:G:A	8.89417e-116	-2.61983	-1.52374
110589965	chr12:110589965:C:T	3.86177e-115	-2.67525	-1.03578e-09
110592685	chr12:110592685:C:A	5.74445e-115	-2.27815	-1.03578e-09
110593700	chr12:110593700:T:C	9.22678e-115	-1.06889e-09	-1.80427
110594042	chr12:110594042:A:C	1.30983e-114	-1.03331	-0.420585
110594500	chr12:110594500:G:A	6.71223e-115	-2.30062	0.178168
110596873	chr12:110596873:A:G	1.14215e-114	-1.06889e-09	-1.59089
110596925	chr12:110596925:C:T	2.32052e-115	-2.49073	-0.693862
110597414	chr12:110597414:T:C	1.01479e-112	-1.06889e-09	2.89605
110599356	chr12:110599356:G:T	3.11761e-113	-1.06889e-09	1.71586
110599539	chr12:110599539:G:A	4.41018e-109	12.9893	-1.71629
110600774	chr12:110600774:G:A	6.97574e-115	-2.08394	-1.03578e-09
110600981	chr12:110600981:C:A	1.21837e-114	-1.06889e-09	-1.52629
110601022	chr12:110601022:T:C	8.71793e-115	-1.06889e-09	-1.861
110601067	chr12:110601067:C:T	1.37967e-114	-1.06889e-09	-1.40195
110601894	chr12:110601894:G:A	8.77942e-115	-1.06889e-09	-1.85397
110603117	chr12:110603117:G:A	1.26084e-114	-1.06889e-09	-1.49201
110603615	chr12:110603615:G:T	1.73185e-114	-1.06889e-09	-1.1746
110603656	chr12:110603656:A:G	9.26358e-115	-1.06889e-09	-1.80029
110603870	chr12:110603870:G:A	1.0011e-112	-1.06889e-09	2.88247
110604229	chr12:110604229:C:G	9.05414e-115	-1.06889e-09	-1.82316
110604985	chr12:110604985:G:A	8.85747e-115	-1.06889e-09	-1.84512
110605647	chr12:110605647:C:T	1.03032e-114	-1.06889e-09	-1.69393
110606076	chr12:110606076:T:C	9.55238e-115	-1.06889e-09	-1.76959
110606875	chr12:110606875:T:C	8.69913e-115	-1.06889e-09	-1.86316
110606988	chr12:110606988:G:A	8.56469e-116	-2.37204	-1.80928
110608093	chr12:110608093:T:C	1.0234e-113	-1.56891	2.17084
110608391	chr12:110608391:G:T	1.25483e-114	-2.2809	0.784111
110608668	chr12:110608668:G:C	7.79487e-113	-1.06889e-09	2.63226
110609252	chr12:110609252:T:C	1.23403e-114	-1.06889e-09	-1.51351
110609634	chr12:110609634:C:T	3.95685e-115	-2.65093	-1.03578e-09
110609819	chr12:110609819:A:G	9.30654e-115	-1.06889e-09	-1.79566
110610242	chr12:110610242:C:T	4.50332e-113	3.59148	-1.50787
110611643	chr12:110611643:T:C	1.21138e-113	-1.06889e-09	0.770548
110611888	chr12:110611888:G:A	8.20047e-116	-2.41142	-1.81336
110612451	chr12:110612451:T:C	1.09308e-112	-1.06889e-09	2.97038
110612695	chr12:110612695:C:T	3.9504e-115	-2.65256	-1.03578e-09
110613497	chr12:110613497:G:C	1.10629e-114	-1.06889e-09	-1.62278
110614660	chr12:110614660:T:A	7.59711e-114	0.0163471	0.287625
110615449	chr12:110615449:C:T	1.60594e-114	-1.06889e-09	-1.25009
110615511	chr12:110615511:C:T	2.01091e-114	-0.100862	-0.924346
110615698	chr12:110615698:G:A	1.00103e-112	-1.06889e-09	2.8824
110616650	chr12:110616650:C:G	7.99343e-116	-2.42654	-1.8238
110616753	chr12:110616753:G:A	1.57917e-114	-1.06889e-09	-1.2669
110616786	chr12:110616786:G:C	1.18831e-114	-1.23419	-0.317077
110618016	chr12:110618016:A:G	8.77155e-115	-1.06889e-09	-1.85487
110619787	chr12:110619787:C:T	1.63885e-114	-1.06889e-09	-1.2298
110620002	chr12:110620002:G:T	2.57541e-113	-1.06889e-09	1.5248
110620091	chr12:110620091:C:T	1.02104e-112	4.45715	-1.55495
110621394	chr12:110621394:T:C	2.54072e-114	-1.50085	0.7095
110622143	chr12:110622143:AT:A	8.61437e-115	-1.06889e-09	-1.87295
110622428	chr12:110622428:G:A	8.78488e-115	-1.06889e-09	-1.85335
110623059	chr12:110623059:G:T	6.3251e-115	-2.18186	-1.03578e-09
110623847	chr12:110623847:A:G	7.52226e-114	-1.76381	2.05788
110624599	chr12:110624599:T:G	9.29661e-115	-1.06889e-09	-1.79673
110624847	chr12:110624847:G:A	8.73502e-115	-1.06889e-09	-1.85904
110625047	chr12:110625047:C:T	9.58919e-115	-2.12674	0.360996
110625372	chr12:110625372:C:T	1.12356e-114	-1.06889e-09	-1.60729
110626801	chr12:110626801:G:A	1.05665e-113	-1.06889e-09	0.63389
110627607	chr12:110627607:T:C	9.28166e-115	-1.06889e-09	-1.79834
110629646	chr12:110629646:G:A	1.38947e-114	-1.06889e-09	-1.39487
110630087	chr12:110630087:A:G	8.89513e-115	-1.06889e-09	-1.84088
110630291	chr12:110630291:C:T	4.26676e-114	-1.92587	1.65293
110630831	chr12:110630831:C:T	1.76989e-114	-1.06889e-09	-1.15288
110630868	chr12:110630868:C:T	5.39802e-114	-1.06889e-09	-0.0377627
110632019	chr12:110632019:A:G	2.31586e-113	-1.06889e-09	1.41857
110632364	chr12:110632364:G:C	4.99687e-114	-1.76082	1.64584
110632744	chr12:110632744:C:T	2.54028e-115	-2.44637	-0.647737
110632765	chr12:110632765:G:A	3.85939e-115	-2.67587	-1.03578e-09
110633321	chr12:110633321:T:A	2.29463e-113	3.10973	-1.70037
110633743	chr12:110633743:C:T	5.47948e-114	-0.022786	-1.03578e-09
110634847	chr12:110634847:A:G	1.78002e-114	-1.06889e-09	-1.14717
110635014	chr12:110635014:T:C	8.77112e-115	-1.06889e-09	-1.85492
110635393	chr12:110635393:C:T	1.13051e-114	-1.06889e-09	-1.60113
110635442	chr12:110635442:C:G	1.78324e-114	-1.06889e-09	-1.14537
110635471	chr12:110635471:C:A	9.06317e-115	-1.37404	-0.44812
110636898	chr12:110636898:A:C	6.36079e-116	-2.64678	-1.83203
110638018	chr12:110638018:C:T	1.42987e-115	-1.92417	-1.74463
110638102	chr12:110638102:C:CT	5.94045e-114	-1.76232	1.82031
110638692	chr12:110638692:T:C	8.64087e-115	-1.06889e-09	-1.86988
110639176	chr12:110639176:T:C	8.77423e-115	-1.06889e-09	-1.85456
110640433	chr12:110640433:C:T	1.08811e-114	-1.06889e-09	-1.63936
110641990	chr12:110641990:C:T	3.72062e-113	-1.06889e-09	1.89268
110643392	chr12:110643392:A:G	1.2313e-114	-0.859849	-0.655877
110643744	chr12:110643744:G:A	1.85447e-110	9.89776	-1.79361
110643793	chr12:110643793:C:T	7.88613e-116	-2.44986	-1.814
110644205	chr12:110644205:C:G	7.20387e-114	-1.06889e-09	0.250823
110644337	chr12:110644337:C:T	1.30397e-115	-2.64671	-1.11426
110644707	chr12:110644707:C:T	8.63394e-115	-1.06889e-09	-1.87068
110645279	chr12:110645279:G:T	6.66723e-116	-2.67533	-1.75643
110645753	chr12:110645753:G:A	8.61596e-115	-1.06889e-09	-1.87276
110645935	chr12:110645935:C:T	1.99972e-114	-1.06889e-09	-1.03079
110646048	chr12:110646048:C:G	9.18134e-114	-1.06889e-09	0.493378
110646163	chr12:110646163:A:G	1.83864e-114	-1.06889e-09	-1.11477
110646175	chr12:110646175:G:A	6.5562e-115	-2.30169	0.155722
110646349	chr12:110646349:T:C	9.02018e-115	-1.06889e-09	-1.82692
110646735	chr12:110646735:G:A	7.3866e-114	-1.46806	1.74393
110648075	chr12:110648075:A:G	7.78402e-114	-1.62603	1.95431
110648119	chr12:110648119:C:T	3.8797e-115	-2.67062	-1.03578e-09
110648180	chr12:110648180:A:G	7.08704e-116	-2.58198	-1.78872
110648428	chr12:110648428:T:C	1.53847e-114	-1.06889e-09	-1.293
110648644	chr12:110648644:T:A	5.09181e-114	-1.82838	1.73221
110651743	chr12:110651743:C:A	9.56947e-113	-1.06889e-09	2.83737
110652446	chr12:110652446:A:G	9.05243e-115	-1.06889e-09	-1.82335
110653703	chr12:110653703:G:A	9.09992e-115	-1.06889e-09	-1.81812
110654005	chr12:110654005:G:A	4.18854e-115	-2.59403	-1.03578e-09
110654019	chr12:110654019:G:A	2.4031e-114	-1.06889e-09	-0.847037
110655022	chr12:110655022:G:A	3.71248e-114	-1.06889e-09	-0.412096
110655614	chr12:110655614:T:C	9.50485e-115	-1.06889e-09	-1.77458
110655747	chr12:110655747:G:A	1.30407e-114	-1.06889e-09	-1.4583
110656190	chr12:110656190:G:A	5.38814e-115	-2.34218	-1.03578e-09
110656649	chr12:110656649:C:T	8.09921e-115	-2.37454	0.439929
110658583	chr12:110658583:T:G	3.86458e-115	-2.67453	-1.03578e-09
110658957	chr12:110658957:A:G	1.02529e-114	-1.69882	-1.03578e-09
110659707	chr12:110659707:C:T	8.53646e-116	-2.40382	-1.7808
110659763	chr12:110659763:A:G	1.19999e-111	5.36627	-1.03578e-09
110660111	chr12:110660111:T:C	8.81822e-115	-1.06889e-09	-1.84956
110660175	chr12:110660175:A:G	8.40905e-116	-2.4063	-1.79336
110660231	chr12:110660231:C:T	4.24569e-115	-2.58048	-1.03578e-09
110660773	chr12:110660773:A:G	8.7166e-115	-1.06889e-09	-1.86115
110661575	chr12:110661575:G:A	1.72198e-114	-1.06889e-09	-1.18032
110661736	chr12:110661736:G:A	8.9334e-115	-1.06889e-09	-1.83658
110661916	chr12:110661916:C:T	1.08437e-115	-2.26186	-1.68352
110662176	chr12:110662176:C:T	1.00223e-113	-1.06889e-09	0.581017
110662822	chr12:110662822:T:C	1.02775e-114	-1.59965	-0.0967736
110662872	chr12:110662872:T:C	6.71261e-115	-1.98126	-0.141138
110663070	chr12:110663070:C:T	2.12321e-114	-1.06889e-09	-0.970866
110663913	chr12:110663913:A:G	3.57487e-115	-1.46807	-1.28438
110664769	chr12:110664769:C:A	6.39111e-115	-1.99662	-0.174854
110664822	chr12:110664822:T:G	8.76894e-116	-2.37369	-1.78406
110664959	chr12:110664959:T:C	8.69868e-115	-1.06889e-09	-1.86321
110665864	chr12:110665864:T:G	7.97144e-115	-1.71209	-0.238424
110666184	chr12:110666184:T:C	2.83528e-114	-1.44747	0.765814
110666190	chr12:110666190:G:A	8.9914e-116	-2.3566	-1.77609
110666389	chr12:110666389:C:G	7.64903e-115	-1.96748	-0.0243232
110668277	chr12:110668277:A:G	7.43156e-115	-1.68823	-0.332416
110668380	chr12:110668380:T:C	6.70601e-115	-1.73293	-0.390443
110668395	chr12:110668395:C:T	8.92276e-115	-1.06889e-09	-1.83777
110668783	chr12:110668783:C:T	8.96088e-112	5.07424	-1.03578e-09
110669665	chr12:110669665:A:G	6.78166e-115	-1.75665	-0.355512
110671013	chr12:110671013:A:G	5.90122e-115	-1.87298	-0.378246
110672173	chr12:110672173:G:T	8.91345e-115	-1.06889e-09	-1.83882
110672433	chr12:110672433:G:A	1.85408e-113	-1.06889e-09	1.19618
110672751	chr12:110672751:T:G	8.71707e-115	-1.06889e-09	-1.8611
110672958	chr12:110672958:T:C	2.42312e-115	-2.68007	-0.461255
110673461	chr12:110673461:G:A	4.93339e-114	-1.06889e-09	-0.127769
110673761	chr12:110673761:G:T	8.8662e-115	-1.06889e-09	-1.84413
110674514	chr12:110674514:T:C	2.10035e-114	-1.81453	0.832839
110675214	chr12:110675214:T:A	4.83767e-115	-1.44331	-1.00664
110676037	chr12:110676037:C:A	1.0274e-114	-1.06889e-09	-1.69676
110676984	chr12:110676984:C:A	8.75785e-115	-1.06889e-09	-1.85643
110677016	chr12:110677016:C:T	9.36473e-115	-1.06889e-09	-1.78943
110677137	chr12:110677137:T:C	8.84111e-115	-1.78526	-0.0617041
110678850	chr12:110678850:T:C	9.88086e-115	-2.03991	0.304126
110679213	chr12:110679213:G:A	1.21389e-115	-2.55112	-1.28143
110679478	chr12:110679478:C:T	1.10856e-114	-1.06889e-09	-1.62073
110679480	chr12:110679480:G:A	1.74007e-114	-1.16987	-1.03578e-09
110679721	chr12:110679721:C:T	8.7522e-115	-1.06889e-09	-1.85708
110679796	chr12:110679796:T:C	8.15165e-114	2.20548	-1.83106
110680645	chr12:110680645:G:A	8.76904e-115	-1.06889e-09	-1.85515
110681826	chr12:110681826:C:T	5.10948e-115	-2.37854	-0.0167447
110682942	chr12:110682942:A:C	2.4386e-114	-1.73962	0.907246
110683161	chr12:110683161:A:G	1.47243e-114	-1.06889e-09	-1.33688
110683314	chr12:110683314:G:A	1.46315e-114	-1.80953	0.466328
110683497	chr12:110683497:G:C	1.93063e-114	-1.69232	0.626376
110683536	chr12:110683536:C:T	5.95098e-116	-2.67974	-1.86567
110683598	chr12:110683598:C:T	3.03177e-113	-1.06889e-09	1.68794
110683913	chr12:110683913:AAAAAAAAAAAAAGG:A	7.37234e-116	-2.49899	-1.83224
110684096	chr12:110684096:T:G	8.78769e-114	-1.06889e-09	0.449556
110684301	chr12:110684301:CT:C	4.62528e-110	8.36097	0.657112
110684549	chr12:110684549:C:T	8.45455e-114	-1.06889e-09	0.410909
110684661	chr12:110684661:C:T	6.576e-115	-2.14295	-1.03578e-09
110685150	chr12:110685150:T:C	1.37928e-114	-1.06889e-09	-1.40223
110685923	chr12:110685923:C:G	1.1571e-114	-1.06889e-09	-1.57788
110686344	chr12:110686344:C:T	7.36445e-114	-1.06889e-09	0.272868
110686389	chr12:110686389:C:CA	1.2178e-114	-1.06889e-09	-1.52675
110686858	chr12:110686858:A:T	1.0143e-114	-1.06889e-09	-1.7096
110687004	chr12:110687004:G:A	4.01497e-114	-0.333766	-1.03578e-09
110687094	chr12:110687094:A:G	3.00634e-114	-1.06889e-09	-0.623073
110687652	chr12:110687652:G:A	9.27317e-115	-1.06889e-09	-1.79926
110687969	chr12:110687969:C:G	7.92143e-116	-2.40727	-1.85213
110688291	chr12:110688291:G:C	2.56168e-115	-2.0731	-1.01262
110688447	chr12:110688447:G:A	6.10559e-114	-1.06889e-09	0.0854086
110688804	chr12:110688804:C:T	1.03803e-115	-2.26169	-1.72736
110688831	chr12:110688831:A:G	1.04222e-115	-2.11214	-1.87289
110689892	chr12:110689892:G:A	3.79225e-115	-2.35875	-0.334666
110690138	chr12:110690138:G:A	4.16687e-113	-1.06889e-09	2.00596
110690714	chr12:110690714:G:A	7.53684e-116	-2.4493	-1.85986
110691143	chr12:110691143:A:C	1.80051e-114	-1.06889e-09	-1.13572
110691220	chr12:110691220:G:A	5.81626e-113	-1.06889e-09	2.33945
110691237	chr12:110691237:G:A	5.47765e-114	-0.0231194	-1.03578e-09
110691483	chr12:110691483:A:G	5.99533e-114	-1.06889e-09	0.067186
110692593	chr12:110692593:G:A	5.20716e-115	-2.2648	-0.11155
110693387	chr12:110693387:A:G	5.60662e-115	-2.30243	-1.03578e-09
110693500	chr12:110693500:C:T	1.42512e-114	-1.06889e-09	-1.36954
110693561	chr12:110693561:G:A	5.01755e-115	-2.28011	-0.133333
110694006	chr12:110694006:C:G	1.39407e-114	-1.06889e-09	-1.39157
110696005	chr12:110696005:T:C	1.82481e-114	-1.06889e-09	-1.12232
110696101	chr12:110696101:C:T	8.76197e-115	-1.06889e-09	-1.85596
110698764	chr12:110698764:C:T	8.8226e-115	-1.06889e-09	-1.84906
110699615	chr12:110699615:C:A	7.44797e-114	-1.06889e-09	0.284146
110699823	chr12:110699823:A:G	1.13623e-115	-2.21459	-1.68408
110701149	chr12:110701149:AG:A	2.49752e-115	-2.57061	-0.540476
110701265	chr12:110701265:A:G	1.18677e-114	-2.21236	0.659801
110701583	chr12:110701583:G:A	2.25366e-113	1.39135	-1.03578e-09
110701636	chr12:110701636:C:T	2.23e-114	-1.63768	0.715885
110701942	chr12:110701942:TTTC:T	7.2237e-115	-2.21412	0.165107
110702235	chr12:110702235:T:C	8.91813e-115	-1.06889e-09	-1.83829
110702516	chr12:110702516:T:C	6.12919e-115	-2.31291	0.0995883
110702596	chr12:110702596:C:T	6.02653e-115	-1.6542	-0.576012
110702641	chr12:110702641:C:A	1.88405e-114	-1.06889e-09	-1.09037
110702741	chr12:110702741:A:G	5.99608e-115	-0.364405	-1.87087
110703744	chr12:110703744:G:T	9.71633e-115	-1.06889e-09	-1.75257
110703834	chr12:110703834:G:A	1.61264e-114	-1.06889e-09	-1.24592
110704988	chr12:110704988:C:T	1.56048e-114	-0.992778	-0.286022
110705238	chr12:110705238:C:T	4.1478e-114	-1.06889e-09	-0.301217
110705314	chr12:110705314:G:A	9.42729e-115	-1.06889e-09	-1.78277
110705785	chr12:110705785:G:A	9.3738e-115	-1.06889e-09	-1.78846
110705991	chr12:110705991:G:C	4.28489e-114	-0.268701	-1.03578e-09
110706229	chr12:110706229:G:T	8.95708e-115	-1.06889e-09	-1.83394
110706512	chr12:110706512:C:A	5.17274e-115	-2.35133	-0.0316451
110706601	chr12:110706601:T:C	9.11647e-115	-1.06889e-09	-1.8163
110706955	chr12:110706955:G:A	7.65381e-109	13.6138	-1.78947
110706960	chr12:110706960:G:A	2.87881e-114	0.277767	-0.944185
110707088	chr12:110707088:C:T	9.75466e-115	-1.06889e-09	-1.74864
110707289	chr12:110707289:G:A	8.66261e-115	-1.06889e-09	-1.86736
110707534	chr12:110707534:T:C	8.61472e-115	-1.06889e-09	-1.87291
110707758	chr12:110707758:G:A	4.01182e-114	-1.06889e-09	-0.33455
110709534	chr12:110709534:C:T	4.99958e-114	-1.06889e-09	-0.114441
110709628	chr12:110709628:G:A	8.81044e-115	-1.06889e-09	-1.85044
110709838	chr12:110709838:C:T	5.76462e-115	-2.38753	0.112891
110710186	chr12:110710186:T:C	8.87972e-115	-1.06889e-09	-1.84261
110710209	chr12:110710209:G:A	3.83234e-114	-1.06889e-09	-0.38032
110710226	chr12:110710226:C:A	1.97256e-114	-1.06889e-09	-1.04446
110710514	chr12:110710514:T:C	1.77007e-115	-1.92514	-1.53022
110711355	chr12:110711355:C:G	5.46468e-115	-2.32808	-1.03578e-09
110711687	chr12:110711687:G:A	9.03371e-115	-1.06889e-09	-1.82542
110711838	chr12:110711838:T:C	3.70922e-114	-1.06889e-09	-0.412974
110711926	chr12:110711926:AAAC:A	9.72871e-115	-2.1413	0.390001
110712497	chr12:110712497:A:G	5.49656e-115	-2.23903	-0.083228
110713148	chr12:110713148:T:C	9.3912e-115	-1.06889e-09	-1.78661
110713335	chr12:110713335:G:A	9.04269e-115	-1.06889e-09	-1.82442
110713732	chr12:110713732:T:C	3.44986e-114	-1.06889e-09	-0.485461
110714709	chr12:110714709:G:A	3.41433e-114	-1.06889e-09	-0.495815
110714711	chr12:110714711:C:T	4.8859e-115	-2.44003	-1.03578e-09
110714712	chr12:110714712:A:G	1.11581e-113	-1.06889e-09	0.688369
110715344	chr12:110715344:A:C	3.29481e-114	-1.06889e-09	-0.531446
110715950	chr12:110715950:G:A	8.61899e-115	-1.06889e-09	-1.87241
110716092	chr12:110716092:TCTTC:T	7.96078e-115	-1.90609	-0.0457605
110716336	chr12:110716336:G:A	8.83757e-115	-1.06889e-09	-1.84737
110716392	chr12:110716392:G:A	8.06204e-116	-2.47823	-1.76357
110716422	chr12:110716422:G:A	8.884e-115	-1.06889e-09	-1.84213
110716620	chr12:110716620:C:T	4.30417e-114	-1.06889e-09	-0.264211
110716821	chr12:110716821:G:A	5.77017e-115	-2.41605	0.142369
110716983	chr12:110716983:C:G	8.26365e-116	-2.48302	-1.73408
110717516	chr12:110717516:C:G	2.86538e-115	-2.36927	-0.604405
110717686	chr12:110717686:A:G	1.24124e-114	-1.33435	-0.173332
110717726	chr12:110717726:T:C	1.21228e-115	-2.63178	-1.20209
110718142	chr12:110718142:C:T	9.0328e-115	-2.24661	0.421092
110718203	chr12:110718203:C:T	5.07586e-115	-2.41829	0.0164049
110718243	chr12:110718243:A:G	8.69637e-115	-1.06889e-09	-1.86348
110718453	chr12:110718453:A:G	8.85267e-115	-1.06889e-09	-1.84566
110718576	chr12:110718576:C:T	8.88425e-115	-1.06889e-09	-1.8421
110719024	chr12:110719024:A:C	7.671e-115	-2.07931	0.0903775
110720356	chr12:110720356:T:C	1.16894e-114	-1.43179	-0.135903
110720777	chr12:110720777:T:C	3.92741e-115	-2.6584	-1.03578e-09
110721542	chr12:110721542:T:G	3.02043e-114	-1.06889e-09	-0.618396
110722198	chr12:110722198:G:A	7.5333e-114	-2.2047	2.50024
110723612	chr12:110723612:C:T	1.03373e-114	-1.06889e-09	-1.69062
110724377	chr12:110724377:G:A	1.17013e-114	-1.38836	-0.178322
110725399	chr12:110725399:C:T	1.20938e-114	-1.37954	-0.154148
110725788	chr12:110725788:G:A	8.90095e-115	-1.06889e-09	-1.84022
110726432	chr12:110726432:T:C	7.30923e-115	-2.26451	0.227272
110726564	chr12:110726564:T:C	1.28797e-114	-1.36151	-0.109219
110726603	chr12:110726603:A:C	1.22712e-114	-1.38386	-0.135267
110726610	chr12:110726610:T:C	6.84311e-115	-1.89092	-0.212219
110726935	chr12:110726935:T:C	5.31452e-114	-1.06889e-09	-0.0533522
110727070	chr12:110727070:C:T	4.41504e-115	-2.39868	-0.142685
110727086	chr12:110727086:C:T	3.9846e-114	-0.34136	-1.03578e-09
110727115	chr12:110727115:A:G	3.55138e-110	8.87599	-0.122109
110727158	chr12:110727158:T:C	1.18799e-114	-1.37216	-0.179374
110727310	chr12:110727310:C:T	1.17608e-115	-2.6397	-1.22449
110727320	chr12:110727320:T:A	8.75993e-115	-1.06889e-09	-1.85619
110727495	chr12:110727495:G:A	3.04313e-113	1.69168	-1.03578e-09
110727988	chr12:110727988:A:G	7.06323e-116	-2.65514	-1.71892
110728015	chr12:110728015:G:A	7.82221e-114	-1.06889e-09	0.333171
110728262	chr12:110728262:A:G	1.2658e-114	-1.34406	-0.144031
110728267	chr12:110728267:C:T	8.81782e-115	-1.06889e-09	-1.84961
110729461	chr12:110729461:G:A	3.5904e-115	-2.34818	-0.399935
110729697	chr12:110729697:CTAAT:C	1.49239e-114	-1.06889e-09	-1.32342
110730365	chr12:110730365:C:A	2.89743e-115	-2.30988	-0.652673
110730938	chr12:110730938:C:T	6.59666e-114	1.50292	-1.34015
110730954	chr12:110730954:T:G	1.88541e-113	-1.06889e-09	1.21294
110732268	chr12:110732268:G:A	5.2478e-114	-1.06889e-09	-0.065987
110732334	chr12:110732334:T:A	4.91518e-114	-1.06889e-09	-0.131468
110732688	chr12:110732688:T:C	2.21931e-113	-1.06889e-09	1.37599
110732967	chr12:110732967:C:G	4.06696e-114	-1.06889e-09	-0.320899
110733098	chr12:110733098:T:C	1.02508e-114	-1.42751	-0.271512
110733221	chr12:110733221:T:C	1.08188e-114	-1.35108	-0.294013
110733537	chr12:110733537:T:G	2.6871e-115	-2.34069	-0.69723
110733688	chr12:110733688:T:C	6.89767e-115	-1.9666	-0.128596
110734237	chr12:110734237:T:C	9.01483e-115	-1.06889e-09	-1.82751
110734451	chr12:110734451:A:C	6.23416e-115	-2.22941	0.0330749
110735359	chr12:110735359:A:G	4.0352e-114	-1.06889e-09	-0.328739
110735717	chr12:110735717:A:G	7.13136e-115	-2.24427	0.182391
110735782	chr12:110735782:C:T	8.99092e-116	-2.62693	-1.50582
110735941	chr12:110735941:T:C	1.01733e-114	-1.06889e-09	-1.70662
110736469	chr12:110736469:T:C	8.1358e-114	-1.06889e-09	0.372479
110736568	chr12:110736568:C:T	8.6999e-115	-1.06889e-09	-1.86307
110736711	chr12:110736711:A:G	4.0764e-115	-2.44665	-0.174511
110737127	chr12:110737127:T:C	5.21755e-114	-0.0717672	-1.03578e-09
110737595	chr12:110737595:C:T	8.84403e-115	-1.06889e-09	-1.84664
110737657	chr12:110737657:C:T	9.72913e-115	-1.06889e-09	-1.75126
110737930	chr12:110737930:T:A	9.1945e-115	-1.06889e-09	-1.80777
110738408	chr12:110738408:T:C	9.74943e-115	-1.49935	-0.249826
110738589	chr12:110738589:C:T	8.87819e-115	-1.06889e-09	-1.84278
110738689	chr12:110738689:A:G	7.23275e-115	-1.9513	-0.0964625
110738827	chr12:110738827:T:C	6.22003e-114	0.103979	-1.03578e-09
110739051	chr12:110739051:G:T	1.61609e-114	-1.06889e-09	-1.24379
110739352	chr12:110739352:A:G	9.0024e-115	-1.06889e-09	-1.82889
110740162	chr12:110740162:C:T	8.95284e-115	-1.06889e-09	-1.83441
110740328	chr12:110740328:A:G	9.36724e-115	-1.06889e-09	-1.78916
110740688	chr12:110740688:G:C	3.70081e-114	-1.06889e-09	-0.415243
110740757	chr12:110740757:T:C	1.24991e-114	-1.06889e-09	-1.50073
110740960	chr12:110740960:T:C	4.10486e-114	-1.06889e-09	-0.311624
110741348	chr12:110741348:C:T	4.62525e-115	-2.39199	-0.10286
110741682	chr12:110741682:T:C	4.57243e-114	-1.06889e-09	-0.203752
110741820	chr12:110741820:G:A	8.65126e-115	-1.06889e-09	-1.86868
110742130	chr12:110742130:A:C	9.04746e-115	-1.06889e-09	-1.8239
110742237	chr12:110742237:AGAG:A	2.01154e-114	-1.06889e-09	-1.02489
110742281	chr12:110742281:G:A	9.35771e-115	-1.06889e-09	-1.79018
110742414	chr12:110742414:C:T	4.75675e-114	-1.06889e-09	-0.16423
110743301	chr12:110743301:C:T	3.09381e-115	-1.42415	-1.47283
110743980	chr12:110743980:C:T	7.1361e-115	-1.88771	-0.173503
110744440	chr12:110744440:G:A	3.9717e-115	-2.64719	-1.03578e-09
110745955	chr12:110745955:C:T	8.64409e-115	-1.06889e-09	-1.8695
110746084	chr12:110746084:G:A	1.43365e-114	-1.06889e-09	-1.36357
110746652	chr12:110746652:A:T	8.66308e-115	-1.06889e-09	-1.86731
110746957	chr12:110746957:G:A	9.89564e-115	-1.06889e-09	-1.73429
110747586	chr12:110747586:A:G	1.42419e-115	-1.87383	-1.79895
110747648	chr12:110747648:C:T	1.80882e-114	-1.06889e-09	-1.13112
110748113	chr12:110748113:C:T	9.50206e-115	-1.06889e-09	-1.77487
110748809	chr12:110748809:A:G	6.09137e-114	-1.06889e-09	0.0830778
110749228	chr12:110749228:A:G	2.58555e-115	-2.50446	-0.571985
110750259	chr12:110750259:A:G	8.65783e-115	-1.06889e-09	-1.86792
110750262	chr12:110750262:C:T	1.17697e-111	5.19011	0.156793
110750425	chr12:110750425:G:A	9.15702e-115	-1.06889e-09	-1.81186
110750532	chr12:110750532:A:G	5.68195e-115	-2.28909	-1.03578e-09
110750651	chr12:110750651:T:A	4.05798e-115	-2.6257	-1.03578e-09
110751176	chr12:110751176:C:T	4.37245e-114	-1.06889e-09	-0.248471
110751503	chr12:110751503:C:T	6.37836e-114	-1.06889e-09	0.129116
110751728	chr12:110751728:G:A	9.82491e-115	-1.06889e-09	-1.74146
110752418	chr12:110752418:TG:T	8.65024e-115	-1.06889e-09	-1.86879
110753860	chr12:110753860:A:G	1.82754e-115	-1.74447	-1.67894
110754163	chr12:110754163:G:C	8.91244e-115	-1.06889e-09	-1.83893
110754883	chr12:110754883:C:T	8.68363e-115	-1.06889e-09	-1.86494
110755308	chr12:110755308:G:A	2.14956e-114	-1.06889e-09	-0.958531
110755694	chr12:110755694:G:A	7.56959e-116	-2.43399	-1.87084
110755773	chr12:110755773:G:A	2.93697e-113	1.65617	-1.03578e-09
110756064	chr12:110756064:C:CT	8.61737e-115	-1.06889e-09	-1.8726
110756362	chr12:110756362:C:T	9.72707e-115	-1.06889e-09	-1.75147
110757011	chr12:110757011:A:T	8.87928e-115	-1.06889e-09	-1.84266
110757051	chr12:110757051:C:T	8.86277e-115	-1.06889e-09	-1.84452
110757353	chr12:110757353:A:G	1.50768e-115	-1.82404	-1.79177
110757605	chr12:110757605:G:C	1.04138e-115	-2.67413	-1.31171
110758351	chr12:110758351:A:G	1.43902e-115	-1.82653	-1.83588
110758399	chr12:110758399:T:C	1.20681e-115	-2.01623	-1.82218
110759479	chr12:110759479:A:G	8.66828e-115	-1.06889e-09	-1.86671
110759901	chr12:110759901:C:T	6.99373e-116	-2.54092	-1.84303
110760504	chr12:110760504:C:T	3.41187e-113	3.63184	-1.82579
110761442	chr12:110761442:G:A	8.89385e-115	-1.06889e-09	-1.84102
110761469	chr12:110761469:G:C	1.07637e-115	-2.67424	-1.27854
110761622	chr12:110761622:C:T	9.30595e-115	-1.06889e-09	-1.79573
110761751	chr12:110761751:C:A	7.39966e-116	-2.46815	-1.85939
110761851	chr12:110761851:A:G	8.76946e-115	-1.06889e-09	-1.85511
110762138	chr12:110762138:C:T	3.60057e-115	-1.73154	-1.01374
110762282	chr12:110762282:C:T	7.80214e-116	-2.41095	-1.86362
110762507	chr12:110762507:A:G	3.96971e-115	-2.64769	-1.03578e-09
110762673	chr12:110762673:G:A	8.77888e-115	-1.06889e-09	-1.85403
110762829	chr12:110762829:T:C	1.57623e-115	-1.81711	-1.75423
110762832	chr12:110762832:G:A	4.81719e-112	4.69406	-0.240497
110763142	chr12:110763142:A:G	8.91767e-115	-1.06889e-09	-1.83835
110763328	chr12:110763328:A:G	8.92778e-115	-1.06889e-09	-1.83721
110763542	chr12:110763542:T:C	8.77809e-115	-1.06889e-09	-1.85412
110763841	chr12:110763841:C:T	8.19464e-116	-2.35509	-1.87039
110764780	chr12:110764780:C:G	8.6334e-115	-1.06889e-09	-1.87074
110765706	chr12:110765706:G:A	9.70853e-115	-1.06889e-09	-1.75338
110765758	chr12:110765758:C:T	5.77655e-114	-1.06889e-09	0.030011
110766226	chr12:110766226:T:C	1.60753e-115	-1.82548	-1.72621
110766364	chr12:110766364:A:C	8.88194e-115	-1.06889e-09	-1.84236
110766381	chr12:110766381:T:C	1.03309e-115	-2.12764	-1.86618
110766507	chr12:110766507:G:A	8.63466e-115	-1.06889e-09	-1.8706
110766960	chr12:110766960:A:T	3.88167e-115	-2.67011	-1.03578e-09
110766966	chr12:110766966:G:C	8.89279e-115	-1.06889e-09	-1.84114
110767943	chr12:110767943:T:G	9.74276e-115	-1.06889e-09	-1.74986
110768610	chr12:110768610:C:T	2.12457e-114	-1.06889e-09	-0.970226
110768681	chr12:110768681:C:T	9.92093e-115	-1.06889e-09	-1.73173
110769449	chr12:110769449:T:A	8.92376e-115	-1.06889e-09	-1.83766
110769570	chr12:110769570:C:T	8.64968e-115	-1.06889e-09	-1.86886
110769640	chr12:110769640:G:T	4.04795e-114	-0.882309	0.556724
110769710	chr12:110769710:A:G	9.75106e-115	-2.57599	0.826981
110770776	chr12:110770776:G:A	8.42421e-116	-2.3249	-1.87295
110771022	chr12:110771022:C:G	2.1487e-114	-1.06889e-09	-0.958933
110771188	chr12:110771188:C:T	8.8847e-115	-1.06889e-09	-1.84205
110771231	chr12:110771231:T:C	8.39253e-112	5.00872	-1.03578e-09
110771536	chr12:110771536:G:A	8.87978e-115	-1.06889e-09	-1.8426
110771540	chr12:110771540:T:C	6.07272e-114	-1.06889e-09	0.0800111
110771779	chr12:110771779:G:A	8.9306e-115	-1.06889e-09	-1.8369
110772363	chr12:110772363:G:A	8.91439e-115	-1.06889e-09	-1.83871
110773382	chr12:110773382:T:A	5.91988e-114	-1.06889e-09	0.0545213
110773760	chr12:110773760:G:A	1.45829e-114	-1.06889e-09	-1.34653
110774032	chr12:110774032:A:G	1.02627e-114	-1.06889e-09	-1.69786
110774141	chr12:110774141:CTGAT:C	1.80676e-113	-1.06889e-09	1.17032
110774455	chr12:110774455:G:A	1.29979e-115	-1.98775	-1.77642
110774532	chr12:110774532:G:T	3.86347e-115	-2.67481	-1.03578e-09
110774574	chr12:110774574:A:G	1.23465e-115	-2.07709	-1.7385
110774776	chr12:110774776:C:T	5.82938e-115	-2.26347	-1.03578e-09
110775278	chr12:110775278:C:T	8.18434e-116	-2.35422	-1.87253
110775447	chr12:110775447:G:A	1.25263e-115	-2.04619	-1.75495
110776013	chr12:110776013:G:T	5.09169e-115	-2.39877	-1.03578e-09
110776058	chr12:110776058:G:A	1.18918e-114	-1.06889e-09	-1.55053
110776962	chr12:110776962:A:G	1.0541e-115	-2.17155	-1.80214
110777131	chr12:110777131:C:T	1.0132e-115	-2.20758	-1.80569
110777168	chr12:110777168:G:C	1.09475e-114	-1.06889e-09	-1.63327
110777367	chr12:110777367:T:C	6.55156e-116	-2.58229	-1.86697
110777472	chr12:110777472:G:A	8.69102e-115	-1.06889e-09	-1.86409
110777770	chr12:110777770:C:T	9.20873e-116	-2.24188	-1.86693
110777850	chr12:110777850:A:G	6.62499e-114	-1.06889e-09	0.167053
110778179	chr12:110778179:G:A	2.14858e-114	-1.06889e-09	-0.95899
110778419	chr12:110778419:G:A	9.00723e-115	-1.06889e-09	-1.82835
110778487	chr12:110778487:T:C	7.53396e-116	-2.43661	-1.87294
110778520	chr12:110778520:A:G	9.85764e-116	-2.25162	-1.7891
110778569	chr12:110778569:C:T	8.62293e-115	-1.06889e-09	-1.87196
110779108	chr12:110779108:T:C	6.51091e-115	-2.62774	0.474836
110779684	chr12:110779684:G:A	2.15663e-114	-1.06889e-09	-0.955247
110779747	chr12:110779747:G:A	6.91125e-114	-1.06889e-09	0.209355
110779909	chr12:110779909:T:C	8.65529e-115	-1.06889e-09	-1.86821
110780017	chr12:110780017:G:A	1.68065e-113	-1.06889e-09	1.09797
110780133	chr12:110780133:G:A	5.69326e-114	-1.06889e-09	0.0154878
110780398	chr12:110780398:T:C	8.64106e-115	-1.06889e-09	-1.86986
110780492	chr12:110780492:A:T	1.08245e-115	-2.64713	-1.30002
110780511	chr12:110780511:A:G	1.0528e-114	-1.06889e-09	-1.67234
110781342	chr12:110781342:G:A	8.64868e-115	-1.06889e-09	-1.86897
110781635	chr12:110781635:A:C	3.96805e-113	3.80451	-1.84745
110781761	chr12:110781761:C:T	8.63468e-115	-1.06889e-09	-1.87059
110782098	chr12:110782098:C:T	1.00732e-114	-1.06889e-09	-1.7165
110783165	chr12:110783165:C:T	2.01092e-113	1.27738	-1.03578e-09
110783326	chr12:110783326:T:C	1.30833e-115	-2.01161	-1.74602
110783603	chr12:110783603:C:G	9.87861e-116	-2.23856	-1.80004
110783935	chr12:110783935:G:A	9.98225e-116	-2.22641	-1.80175
110784136	chr12:110784136:T:C	1.00031e-115	-2.21565	-1.81043
110784213	chr12:110784213:C:T	4.85066e-114	-0.144681	-1.03578e-09
110784504	chr12:110784504:A:G	1.00664e-114	-1.06889e-09	-1.71718
110785489	chr12:110785489:G:A	7.57075e-116	-2.43177	-1.87291
110785974	chr12:110785974:G:A	8.73762e-115	-1.06889e-09	-1.85874
110786466	chr12:110786466:T:C	3.50662e-114	-1.06889e-09	-0.469144
110786606	chr12:110786606:C:T	1.04333e-115	-2.38523	-1.59874
110787754	chr12:110787754:A:G	8.91085e-115	-1.06889e-09	-1.83911
110787900	chr12:110787900:A:G	8.9163e-115	-1.06889e-09	-1.8385
110788377	chr12:110788377:G:C	2.37535e-114	-1.06889e-09	-0.858652
110788578	chr12:110788578:A:G	4.29796e-115	-2.56824	-1.03578e-09
110788641	chr12:110788641:T:A	2.0152e-114	-1.06889e-09	-1.02308
110788899	chr12:110788899:A:G	1.07883e-114	-1.06889e-09	-1.64792
110788900	chr12:110788900:A:C	1.0081e-115	-2.22334	-1.79497
110789298	chr12:110789298:C:T	1.01301e-114	-1.06889e-09	-1.71087
110789563	chr12:110789563:C:T	8.27195e-114	-1.06889e-09	0.389074
110789933	chr12:110789933:A:G	2.29957e-115	-2.53642	-0.657236
110790060	chr12:110790060:G:A	8.61631e-115	-1.06889e-09	-1.87272
110790794	chr12:110790794:A:G	2.88491e-114	0.835152	-1.49945
110790892	chr12:110790892:C:T	1.21702e-114	-1.06889e-09	-1.52739
110791107	chr12:110791107:C:T	1.15885e-114	-1.06889e-09	-1.57637
110791284	chr12:110791284:G:A	8.69873e-115	-1.06889e-09	-1.8632
110791841	chr12:110791841:C:T	1.67697e-113	1.38595	-0.290175
110792197	chr12:110792197:T:C	7.81637e-114	-1.06889e-09	0.332425
110793473	chr12:110793473:C:T	6.50513e-116	-2.58598	-1.87039
110793670	chr12:110793670:A:G	1.52974e-112	1.9787	1.32777
110794163	chr12:110794163:T:G	6.61297e-116	-2.67287	-1.76706
110794604	chr12:110794604:C:T	1.05097e-114	-1.06889e-09	-1.67409
110794758	chr12:110794758:A:T	1.55774e-112	2.00662	1.31799
110794956	chr12:110794956:G:T	1.05964e-114	-0.190144	-1.47572
110795857	chr12:110795857:T:C	9.99724e-115	-1.72407	-1.03578e-09
110796494	chr12:110796494:G:A	2.92679e-111	6.77275	-0.51488
110796866	chr12:110796866:G:A	8.99465e-115	-1.06889e-09	-1.82975
110797027	chr12:110797027:G:A	5.06216e-114	-1.06889e-09	-0.102003
110797065	chr12:110797065:A:G	6.94783e-114	-1.06889e-09	0.214633
110797253	chr12:110797253:G:A	6.14385e-115	-2.21093	-1.03578e-09
110797306	chr12:110797306:T:C	1.32564e-115	-2.42426	-1.32023
110797917	chr12:110797917:G:A	2.79724e-114	0.83065	-1.52581
110797975	chr12:110797975:T:C	1.46843e-114	-1.06889e-09	-1.3396
110798421	chr12:110798421:G:A	8.64029e-115	-1.06889e-09	-1.86994
110799225	chr12:110799225:C:T	8.62502e-115	-1.06889e-09	-1.87171
110799740	chr12:110799740:C:T	8.95457e-114	-1.06889e-09	0.468369
110799828	chr12:110799828:T:C	9.90339e-115	-1.06889e-09	-1.7335
110801160	chr12:110801160:G:A	8.63115e-115	-1.06889e-09	-1.871
110801207	chr12:110801207:C:T	6.33224e-116	-2.61133	-1.87198
110801358	chr12:110801358:G:A	8.6621e-116	-2.3156	-1.85441
110801552	chr12:110801552:C:T	4.26459e-112	3.89321	0.438513
110801555	chr12:110801555:A:G	3.12333e-112	2.25546	1.76481
110802017	chr12:110802017:T:C	6.37866e-113	1.49311	0.93864
110802242	chr12:110802242:A:T	1.02831e-114	-1.06889e-09	-1.69588
110802741	chr12:110802741:T:G	1.85361e-112	2.12574	1.37277
110802835	chr12:110802835:T:C	3.43377e-114	-1.06889e-09	-0.490137
110803147	chr12:110803147:G:C	1.37499e-115	-1.84803	-1.85991
110803380	chr12:110803380:A:G	1.81439e-114	-1.06889e-09	-1.12805
110803765	chr12:110803765:C:T	8.94165e-115	-1.83566	-1.03578e-09
110803931	chr12:110803931:G:A	1.09476e-114	-1.06889e-09	-1.63326
110804557	chr12:110804557:C:T	3.94759e-112	3.72248	0.531997
110804722	chr12:110804722:C:T	4.57114e-112	4.40114	-1.03578e-09
110805198	chr12:110805198:A:C	6.96912e-116	-2.51822	-1.86926
110805662	chr12:110805662:A:G	5.30498e-115	-2.35773	-1.03578e-09
110805977	chr12:110805977:TTTC:T	4.02423e-115	-2.63405	-1.03578e-09
110806108	chr12:110806108:G:A	7.32486e-116	-2.47948	-1.85821
110806817	chr12:110806817:C:T	4.47878e-112	3.73772	0.643007
110807476	chr12:110807476:A:T	2.99243e-112	3.58235	0.39511
110807593	chr12:110807593:T:C	8.61849e-115	-1.06889e-09	-1.87247
110807809	chr12:110807809:A:C	6.21516e-116	-2.62992	-1.87205
110807825	chr12:110807825:C:T	6.21412e-116	-2.63326	-1.86888
110808288	chr12:110808288:T:C	2.82518e-113	1.57537	0.0419868
110808649	chr12:110808649:T:C	2.71103e-112	2.07809	1.80061
110808836	chr12:110808836:G:A	1.64559e-112	2.3787	1.00077
110810650	chr12:110810650:T:C	1.28073e-114	-1.06889e-09	-1.47636
110810820	chr12:110810820:C:T	3.10579e-112	4.53465	-0.520005
110810839	chr12:110810839:T:C	9.58364e-113	2.0411	0.797749
110810973	chr12:110810973:T:C	2.29548e-112	2.34528	1.36704
110811050	chr12:110811050:C:T	6.84707e-114	-1.06889e-09	0.200026
110811099	chr12:110811099:C:T	2.84641e-112	3.51745	0.409988
110811621	chr12:110811621:GC:G	1.95534e-114	-1.06889e-09	-1.05323
110811901	chr12:110811901:C:G	8.6181e-115	-1.06889e-09	-1.87252
110812699	chr12:110812699:A:G	1.19298e-114	-1.06889e-09	-1.54734
110813053	chr12:110813053:G:A	3.84499e-114	-1.06889e-09	-0.377024
110813298	chr12:110813298:G:T	9.97866e-116	-2.54625	-1.48227
110813307	chr12:110813307:G:A	5.86836e-115	-2.25681	-1.03578e-09
110813633	chr12:110813633:G:C	6.50067e-115	-2.58035	0.425876
110813727	chr12:110813727:G:A	1.34528e-114	-1.06889e-09	-1.42719
110814341	chr12:110814341:C:T	2.36982e-115	-2.59496	-0.568611
110814466	chr12:110814466:G:C	3.02544e-111	6.29102	-1.03578e-09
110814517	chr12:110814517:C:A	7.63172e-115	-1.99407	-1.03578e-09
110814714	chr12:110814714:AC:A	8.61893e-115	-1.06889e-09	-1.87242
110814947	chr12:110814947:C:T	3.1518e-114	-1.06889e-09	-0.57582
110815553	chr12:110815553:CA:C	8.89858e-115	-1.84049	-1.03578e-09
110815660	chr12:110815660:G:A	4.98413e-114	-1.06889e-09	-0.117537
110816080	chr12:110816080:A:G	4.52828e-112	6.25656	-1.86484
110816615	chr12:110816615:A:G	2.85265e-112	5.3298	-1.40018
110816787	chr12:110816787:A:T	8.62987e-115	-1.06889e-09	-1.87115
110816904	chr12:110816904:T:C	2.68397e-111	6.17126	-1.03578e-09
110817223	chr12:110817223:C:T	1.21003e-112	4.58688	-1.51486
110817499	chr12:110817499:C:T	3.69871e-114	-1.06889e-09	-0.415812
110817638	chr12:110817638:T:C	8.61557e-115	-1.06889e-09	-1.87281
110817874	chr12:110817874:C:T	9.10074e-115	-1.06889e-09	-1.81802
110818205	chr12:110818205:G:A	1.96283e-111	6.9038	-1.04545
110818567	chr12:110818567:A:C	1.72249e-114	-1.06889e-09	-1.18003
110818956	chr12:110818956:A:G	9.27297e-115	-1.06889e-09	-1.79928
110819128	chr12:110819128:C:T	8.50662e-115	-1.88554	-1.03578e-09
110819201	chr12:110819201:A:C	2.69668e-113	1.57081	-1.03578e-09
110819893	chr12:110819893:G:A	2.62222e-114	-1.06889e-09	-0.759773
110820374	chr12:110820374:A:G	1.81892e-111	6.80889	-1.02669
110821194	chr12:110821194:C:T	3.25093e-114	-0.544853	-1.03578e-09
110821556	chr12:110821556:C:T	7.54094e-114	-1.06889e-09	0.296551
110821764	chr12:110821764:T:G	1.12986e-114	-1.06889e-09	-1.6017
110821898	chr12:110821898:G:T	9.43463e-115	-1.78199	-1.03578e-09
110822199	chr12:110822199:C:T	8.74116e-115	-1.06889e-09	-1.85834
110822752	chr12:110822752:G:A	6.22234e-112	6.56064	-1.85112
110823012	chr12:110823012:C:T	4.69582e-114	-1.06889e-09	-0.177122
110823880	chr12:110823880:G:A	9.5679e-115	-1.76797	-1.03578e-09
110824067	chr12:110824067:T:C	2.49503e-112	5.41241	-1.61674
110824170	chr12:110824170:T:C	6.94578e-112	6.43361	-1.61411
110824746	chr12:110824746:G:A	8.74414e-115	-1.06889e-09	-1.858
110824819	chr12:110824819:T:C	4.97668e-114	-1.06889e-09	-0.119033
110825005	chr12:110825005:G:A	9.40756e-115	-1.06889e-09	-1.78487
110825551	chr12:110825551:A:G	2.15549e-114	-0.955778	-1.03578e-09
110826192	chr12:110826192:C:T	8.6795e-115	-1.06889e-09	-1.86542
110826210	chr12:110826210:A:G	8.66313e-115	-1.06889e-09	-1.8673
110826307	chr12:110826307:G:A	9.16221e-115	-1.06889e-09	-1.81129
110826529	chr12:110826529:T:G	1.648e-114	-1.06889e-09	-1.22423
110826548	chr12:110826548:A:G	9.34031e-115	-1.06889e-09	-1.79204
110826556	chr12:110826556:C:T	2.10315e-113	1.32223	-1.03578e-09
110826680	chr12:110826680:G:A	7.03797e-112	6.44406	-1.61136
110826786	chr12:110826786:G:GTGTT	6.08157e-112	6.55233	-1.86569
110828501	chr12:110828501:C:G	9.21792e-115	-1.06889e-09	-1.80523
110828805	chr12:110828805:G:A	8.78004e-115	-1.06889e-09	-1.8539
110828873	chr12:110828873:A:C	2.98254e-112	5.7617	-1.78755
110829227	chr12:110829227:C:T	4.05334e-112	6.09866	-1.81775
110829293	chr12:110829293:AT:A	1.33399e-115	-2.24507	-1.49313
110829321	chr12:110829321:A:T	7.56085e-114	-1.06889e-09	0.299188
110830041	chr12:110830041:G:A	6.47808e-112	6.60908	-1.85928
110830377	chr12:110830377:G:A	8.82191e-115	-1.06889e-09	-1.84914
110830522	chr12:110830522:T:C	2.90158e-114	0.457132	-1.11567
110830793	chr12:110830793:C:T	8.68068e-115	-1.06889e-09	-1.86528
110831040	chr12:110831040:G:A	1.31777e-111	7.12712	-1.66721
110831293	chr12:110831293:T:G	8.77891e-115	-1.06889e-09	-1.85403
110831355	chr12:110831355:G:A	4.85888e-113	3.71925	-1.55965
110831669	chr12:110831669:C:T	9.08711e-116	-2.27121	-1.8509
110831949	chr12:110831949:T:C	8.62554e-115	-1.06889e-09	-1.87165
110832055	chr12:110832055:T:G	7.66097e-114	-1.06889e-09	0.312343
110833086	chr12:110833086:T:G	1.24447e-114	-1.06889e-09	-1.50509
110833173	chr12:110833173:C:A	2.19618e-114	-1.06889e-09	-0.937075
110833567	chr12:110833567:G:A	1.80136e-114	-1.06889e-09	-1.13526
110833898	chr12:110833898:AGT:A	8.63506e-115	-1.06889e-09	-1.87055
110834187	chr12:110834187:G:A	2.44202e-115	-1.27654	-1.85702
110834227	chr12:110834227:C:T	1.23793e-114	-1.06889e-09	-1.51036
110834450	chr12:110834450:T:A	5.40934e-114	-0.0356686	-1.03578e-09
110834749	chr12:110834749:A:G	2.61652e-112	4.66893	-0.825708
110835393	chr12:110835393:G:A	9.38779e-116	-2.41948	-1.67008
110835755	chr12:110835755:G:T	4.04682e-114	-1.06889e-09	-0.325864
110836146	chr12:110836146:A:T	7.46112e-116	-2.46154	-1.85772
110836222	chr12:110836222:A:G	9.4475e-113	4.14995	-1.32541
110836298	chr12:110836298:G:A	6.98163e-116	-2.63721	-1.74848
110836853	chr12:110836853:C:A	6.25945e-116	-2.66139	-1.83348
110836868	chr12:110836868:A:C	4.25216e-115	-2.57895	-1.03578e-09
110836923	chr12:110836923:T:C	1.97331e-111	7.43052	-1.56685
110836952	chr12:110836952:T:C	8.02745e-113	4.10801	-1.44635
110837165	chr12:110837165:G:C	1.06995e-111	5.25157	-1.03578e-09
110837251	chr12:110837251:G:T	7.51865e-114	-1.06889e-09	0.29359
110837397	chr12:110837397:A:G	9.7496e-113	4.31389	-1.45787
110837581	chr12:110837581:G:A	8.52716e-116	-2.4993	-1.68641
110838156	chr12:110838156:TTC:T	1.35125e-114	-1.06889e-09	-1.42276
110838157	chr12:110838157:TC:T	6.70939e-116	-2.57463	-1.85082
110838306	chr12:110838306:C:T	1.05197e-114	-1.67313	-1.03578e-09
110838503	chr12:110838503:T:G	3.82538e-114	-1.06889e-09	-0.382137
110838568	chr12:110838568:C:T	4.61417e-111	8.01136	-1.29827
110838666	chr12:110838666:A:G	7.79844e-116	-2.48259	-1.79245
110838879	chr12:110838879:C:G	5.60486e-110	9.73102	-0.520844
110838958	chr12:110838958:G:A	3.65079e-113	1.87373	-1.03578e-09
110839130	chr12:110839130:G:A	5.59038e-114	-1.06889e-09	-0.00274806
110839428	chr12:110839428:T:A	6.53697e-111	8.01597	-0.954537
110839573	chr12:110839573:C:T	8.66941e-115	-1.06889e-09	-1.86658
110840384	chr12:110840384:G:A	1.50488e-114	-1.06889e-09	-1.31508
110840904	chr12:110840904:G:A	6.84834e-116	-2.58114	-1.82382
110841292	chr12:110841292:C:T	2.58452e-114	-1.06889e-09	-0.774254
110841437	chr12:110841437:G:A	2.92413e-114	-1.06889e-09	-0.650798
110841537	chr12:110841537:T:C	5.6263e-112	6.42024	-1.81141
110841659	chr12:110841659:C:T	4.17014e-110	8.63598	0.278514
110841791	chr12:110841791:C:G	2.0275e-115	-2.66762	-0.65196
110841831	chr12:110841831:C:T	6.84352e-116	-2.66497	-1.74069
110841836	chr12:110841836:C:T	6.97849e-116	-2.66745	-1.71869
110842145	chr12:110842145:A:T	1.35526e-114	-1.06889e-09	-1.4198
110842347	chr12:110842347:T:G	9.1642e-115	-1.06889e-09	-1.81108
110842458	chr12:110842458:G:T	3.84941e-115	-2.67846	-1.03578e-09
110842681	chr12:110842681:C:T	1.36201e-114	-1.06889e-09	-1.41483
110843023	chr12:110843023:T:C	9.03244e-115	-1.06889e-09	-1.82556
110843063	chr12:110843063:T:TCAAATAC	8.61646e-115	-1.06889e-09	-1.87271
110843304	chr12:110843304:G:T	6.34642e-116	-2.62105	-1.86003
110843659	chr12:110843659:C:T	4.43258e-114	-0.234813	-1.03578e-09
110843664	chr12:110843664:G:A	1.26406e-114	-1.06889e-09	-1.48947
110843817	chr12:110843817:C:T	1.08433e-115	-2.38608	-1.55934
110843832	chr12:110843832:C:T	2.6461e-103	26.281	-1.70331
110843844	chr12:110843844:G:C	9.62314e-115	-1.06889e-09	-1.76221
110845344	chr12:110845344:A:C	1.08294e-114	-1.06889e-09	-1.64412
110845390	chr12:110845390:C:T	1.23204e-115	-2.41681	-1.4009
110845882	chr12:110845882:A:T	8.8809e-115	-1.06889e-09	-1.84248
110846040	chr12:110846040:G:A	8.6359e-115	-1.06889e-09	-1.87045
110846469	chr12:110846469:A:C	4.78346e-114	1.69715	-1.85578
110846543	chr12:110846543:T:A	6.9616e-116	-2.51913	-1.86943
110846798	chr12:110846798:G:A	2.15179e-114	-1.06889e-09	-0.957495
110847027	chr12:110847027:C:G	7.47678e-116	-2.58668	-1.73049
110847193	chr12:110847193:C:A	1.19902e-114	-1.06889e-09	-1.54229
110847217	chr12:110847217:G:C	4.92021e-110	9.00675	0.0731445
110847494	chr12:110847494:G:A	4.09897e-110	8.70036	0.196918
110847524	chr12:110847524:T:C	7.56965e-111	7.93954	-0.731433
110847586	chr12:110847586:A:C	7.0274e-116	-2.51907	-1.86008
110847760	chr12:110847760:G:A	9.9989e-114	-1.06889e-09	0.57868
110847851	chr12:110847851:A:T	1.19027e-115	-1.97972	-1.87248
110848018	chr12:110848018:C:T	1.44303e-114	-1.06889e-09	-1.35705
110848148	chr12:110848148:A:G	8.63222e-115	-1.06889e-09	-1.87088
110848273	chr12:110848273:A:C	9.88921e-114	-1.06889e-09	0.567648
110848290	chr12:110848290:A:G	6.32963e-111	8.45059	-1.42139
110848320	chr12:110848320:G:A	8.71203e-115	-1.06889e-09	-1.86168
110848379	chr12:110848379:G:C	1.90105e-114	-1.06889e-09	-1.08139
110849312	chr12:110849312:G:T	8.62256e-115	-1.06889e-09	-1.872
110849774	chr12:110849774:C:T	1.21868e-113	-1.06889e-09	0.776554
110849776	chr12:110849776:G:A	6.14085e-114	-1.06889e-09	0.0911669
110849922	chr12:110849922:T:C	9.64399e-110	10.3387	-0.585773
110850155	chr12:110850155:C:G	1.17448e-115	-2.57507	-1.29048
110850632	chr12:110850632:T:C	2.92364e-110	9.45279	-0.893414
110850666	chr12:110850666:G:A	8.38469e-116	-2.36557	-1.83699
110850894	chr12:110850894:G:A	2.19508e-110	9.28533	-1.01257
110850934	chr12:110850934:C:T	1.24449e-115	-2.23964	-1.56801
110851388	chr12:110851388:G:A	7.47884e-116	-2.47234	-1.84455
110851799	chr12:110851799:A:T	8.71197e-115	-1.06889e-09	-1.86168
110851890	chr12:110851890:G:A	1.00803e-110	8.9038	-1.40926
110851982	chr12:110851982:C:G	1.01738e-114	-1.06889e-09	-1.70656
110852123	chr12:110852123:C:T	8.08033e-116	-2.40205	-1.83748
110852284	chr12:110852284:C:T	9.03467e-115	-1.82531	-1.03578e-09
110852318	chr12:110852318:C:T	6.85943e-115	-2.10076	-1.03578e-09
110852651	chr12:110852651:A:G	1.5053e-114	-1.06889e-09	-1.31481
110852795	chr12:110852795:G:A	1.12932e-115	-2.65294	-1.25182
110852917	chr12:110852917:A:G	1.20632e-115	-1.97336	-1.86544
110853067	chr12:110853067:G:C	3.84846e-110	9.04195	-0.207734
110853276	chr12:110853276:C:G	9.53674e-115	-1.77123	-1.03578e-09
110853307	chr12:110853307:C:T	1.09839e-114	-1.06889e-09	-1.62995
110853369	chr12:110853369:C:T	8.71207e-115	-1.06889e-09	-1.86167
110853758	chr12:110853758:A:T	8.79334e-115	-1.06889e-09	-1.85239
110853890	chr12:110853890:C:T	1.04798e-113	-1.06889e-09	0.625657
110853902	chr12:110853902:T:C	1.16072e-114	-1.06889e-09	-1.57476
110853963	chr12:110853963:G:A	6.84506e-115	-2.10285	-1.03578e-09
110854012	chr12:110854012:C:T	1.23501e-114	-1.06889e-09	-1.51271
110854781	chr12:110854781:T:A	2.14651e-110	8.18297	0.0674182
110854956	chr12:110854956:G:A	9.34026e-115	-1.06889e-09	-1.79205
110855239	chr12:110855239:G:T	8.67711e-115	-1.06889e-09	-1.86569
110855522	chr12:110855522:A:G	1.11829e-115	-2.26912	-1.64547
110855680	chr12:110855680:C:T	2.01187e-114	-1.06889e-09	-1.02473
110855703	chr12:110855703:T:G	1.8402e-114	-1.06889e-09	-1.11392
110855815	chr12:110855815:A:T	9.60825e-115	-1.06889e-09	-1.76376
110855877	chr12:110855877:G:T	8.67584e-115	-1.06889e-09	-1.86584
110856047	chr12:110856047:T:G	1.58051e-112	3.33912	-1.03578e-09
110856338	chr12:110856338:G:A	9.08457e-115	-1.06889e-09	-1.8198
110856526	chr12:110856526:G:C	7.05148e-115	-2.68001	0.606867
110856573	chr12:110856573:TAAATA:T	1.18167e-113	-1.06889e-09	0.745715
110856683	chr12:110856683:A:G	1.07815e-114	-1.06889e-09	-1.64855
110856716	chr12:110856716:A:G	2.08442e-110	8.19477	0.0262627
110856848	chr12:110856848:T:C	5.81595e-114	-1.06889e-09	0.0368089
110856907	chr12:110856907:G:A	6.3517e-115	-2.17766	-1.03578e-09
110857263	chr12:110857263:T:C	1.47118e-113	-1.06889e-09	0.964856
110857533	chr12:110857533:G:A	8.96219e-115	-1.06889e-09	-1.83337
110857765	chr12:110857765:G:C	2.67539e-114	-1.06889e-09	-0.739699
110858184	chr12:110858184:C:T	8.53193e-114	-1.06889e-09	0.42002
110858516	chr12:110858516:A:G	1.61318e-114	-1.8222	0.576611
110858528	chr12:110858528:T:C	5.26092e-110	9.1913	-0.0444464
110858533	chr12:110858533:C:T	1.13633e-114	-1.06889e-09	-1.59599
110859249	chr12:110859249:AAGAGTTCT:A	2.39588e-114	-1.06889e-09	-0.850043
110859566	chr12:110859566:A:G	8.9588e-115	-1.06889e-09	-1.83374
110859784	chr12:110859784:G:A	1.58571e-113	-1.06889e-09	1.03982
110859925	chr12:110859925:C:T	9.92937e-115	-1.06889e-09	-1.73088
110860047	chr12:110860047:C:A	1.65289e-114	-1.06889e-09	-1.22127
110860400	chr12:110860400:T:C	1.00673e-109	10.2442	-0.448315
110860611	chr12:110860611:CAG:C	1.08823e-115	-2.40789	-1.53394
110860648	chr12:110860648:G:A	1.20529e-115	-2.65067	-1.18899
110860840	chr12:110860840:C:T	2.5301e-114	-1.06889e-09	-0.795537
110861075	chr12:110861075:C:T	9.0399e-115	-1.06889e-09	-1.82473
110861188	chr12:110861188:C:T	3.10534e-114	-1.06889e-09	-0.590671
110861712	chr12:110861712:T:C	1.0298e-115	-2.65135	-1.34566
110862170	chr12:110862170:G:A	1.21529e-103	24.8554	-1.05581
110862191	chr12:110862191:T:C	1.36406e-114	-1.41333	-1.03578e-09
110862289	chr12:110862289:T:C	8.13349e-115	-1.93039	-1.03578e-09
110862369	chr12:110862369:G:A	5.72155e-115	-2.28214	-1.03578e-09
110862627	chr12:110862627:G:A	1.51379e-114	-1.06889e-09	-1.30918
110862858	chr12:110862858:C:A	5.58376e-111	8.67351	-1.76969
110862976	chr12:110862976:G:A	1.585e-114	-1.06889e-09	-1.26321
110863003	chr12:110863003:A:G	5.57403e-113	3.70768	-1.41077
110863194	chr12:110863194:C:T	1.1545e-112	4.65662	-1.63158
110863223	chr12:110863223:G:A	2.89535e-114	-0.66069	-1.03578e-09
110863228	chr12:110863228:G:A	4.09057e-115	-2.6177	-1.03578e-09
110863613	chr12:110863613:T:C	2.65349e-108	14.88	-1.8124
110864268	chr12:110864268:G:A	1.38584e-114	-0.474056	-0.923432
110864921	chr12:110864921:A:G	1.3018e-114	-1.06889e-09	-1.46005
110865609	chr12:110865609:G:A	9.03984e-115	-1.06889e-09	-1.82474
110868393	chr12:110868393:T:G	1.8377e-114	-1.06889e-09	-1.11528
110869175	chr12:110869175:A:T	3.36206e-113	3.65186	-1.86051
110869941	chr12:110869941:G:A	1.03292e-114	-1.06889e-09	-1.69141
110870203	chr12:110870203:C:T	2.17317e-112	5.53022	-1.87266
110870801	chr12:110870801:T:A	3.07515e-112	5.11218	-1.10745
110870824	chr12:110870824:A:G	3.29394e-113	3.63314	-1.86226
110870978	chr12:110870978:C:G	4.8874e-114	-1.06889e-09	-0.137136
110870997	chr12:110870997:T:C	2.5178e-112	5.48075	-1.67599
110871177	chr12:110871177:T:C	4.77899e-114	-1.06889e-09	-0.159566
110871227	chr12:110871227:C:T	1.52368e-114	-1.06889e-09	-1.30267
110871394	chr12:110871394:G:A	8.61434e-115	-1.06889e-09	-1.87295
110871439	chr12:110871439:C:G	4.85027e-114	-1.06889e-09	-0.144761
110871531	chr12:110871531:C:T	4.05473e-115	-2.6265	-1.03578e-09
110871668	chr12:110871668:G:A	7.31598e-115	-0.17761	-1.85871
110871672	chr12:110871672:G:A	9.79485e-115	-1.06889e-09	-1.74452
110871861	chr12:110871861:A:G	6.12159e-115	-0.353505	-1.86105
110872406	chr12:110872406:GCAGA:G	1.21925e-114	-1.06889e-09	-1.52556
110872759	chr12:110872759:G:A	8.08925e-115	-1.93585	-1.03578e-09
110872927	chr12:110872927:C:T	8.04081e-115	-1.94185	-1.03578e-09
110872934	chr12:110872934:G:A	7.68702e-115	-1.98685	-1.03578e-09
110873231	chr12:110873231:G:T	8.09116e-115	-1.93561	-1.03578e-09
110873373	chr12:110873373:G:A	8.6227e-115	-1.06889e-09	-1.87198
110873522	chr12:110873522:T:A	6.38494e-113	4.144	-1.71127
110873550	chr12:110873550:G:A	1.45694e-114	-1.06889e-09	-1.34746
110873978	chr12:110873978:C:T	9.4151e-115	-1.06889e-09	-1.78407
110874125	chr12:110874125:T:C	3.26612e-112	5.42595	-1.36097
110874680	chr12:110874680:C:T	8.61455e-115	-1.06889e-09	-1.87293
110874681	chr12:110874681:G:A	1.55421e-114	-1.06889e-09	-1.28283
110874971	chr12:110874971:C:T	5.99372e-116	-2.66785	-1.8704
110875192	chr12:110875192:C:T	1.3007e-114	-1.06889e-09	-1.4609
110875441	chr12:110875441:G:A	7.77664e-115	-0.113015	-1.86224
110875509	chr12:110875509:C:T	8.62186e-115	-1.06889e-09	-1.87208
110875536	chr12:110875536:G:T	1.82964e-114	-1.06889e-09	-1.11968
110875819	chr12:110875819:C:T	7.66251e-115	-1.99004	-1.03578e-09
110876300	chr12:110876300:C:G	4.97302e-114	-1.06889e-09	-0.119767
110876366	chr12:110876366:C:T	7.90854e-115	-1.95844	-1.03578e-09
110876464	chr12:110876464:C:A	1.5197e-114	-1.06889e-09	-1.30528
110876485	chr12:110876485:T:C	3.38075e-112	5.77785	-1.67838
110876614	chr12:110876614:C:T	1.24324e-114	-1.06889e-09	-1.50607
110876788	chr12:110876788:CT:C	8.66937e-115	-1.06889e-09	-1.86658
110876923	chr12:110876923:A:G	1.27428e-114	-0.118257	-1.36316
110876970	chr12:110876970:T:C	5.37128e-114	-1.06889e-09	-0.0427296
110877477	chr12:110877477:C:T	7.99619e-115	-1.94742	-1.03578e-09
110877706	chr12:110877706:TTC:T	1.29245e-113	2.61964	-1.78431
110878011	chr12:110878011:C:CT	7.56782e-115	-2.00248	-1.03578e-09
110878355	chr12:110878355:C:G	1.59269e-114	-1.06889e-09	-1.25837
110878370	chr12:110878370:A:G	6.30523e-113	4.26854	-1.84837
110878439	chr12:110878439:T:C	2.52965e-112	5.45674	-1.64728
110878879	chr12:110878879:C:A	3.04833e-114	-1.06889e-09	-0.6092
110878890	chr12:110878890:C:A	1.14211e-111	6.54935	-1.23251
110879051	chr12:110879051:C:T	8.63677e-115	-1.06889e-09	-1.87035
110880058	chr12:110880058:T:G	1.39721e-114	-1.06889e-09	-1.38932
110880100	chr12:110880100:T:C	4.78762e-113	3.94753	-1.80271
110880371	chr12:110880371:G:T	8.25175e-115	-1.91596	-1.03578e-09
110881562	chr12:110881562:A:G	3.10856e-114	-0.589635	-1.03578e-09
110881920	chr12:110881920:A:T	7.1773e-115	-0.200378	-1.85508
110881948	chr12:110881948:C:A	4.08182e-115	-2.61984	-1.03578e-09
110882043	chr12:110882043:C:T	4.96095e-113	3.74253	-1.56214
110882228	chr12:110882228:T:C	9.70898e-115	-1.06889e-09	-1.75333
110882313	chr12:110882313:AC:A	4.76721e-113	3.95314	-1.81259
110882468	chr12:110882468:G:A	4.53333e-114	-1.06889e-09	-0.212339
110882668	chr12:110882668:C:A	1.72123e-115	-2.50422	-0.979121
110883106	chr12:110883106:C:T	6.5738e-115	-2.14329	-1.03578e-09
110883178	chr12:110883178:C:T	7.00181e-115	-2.08021	-1.03578e-09
110883276	chr12:110883276:T:C	1.91185e-114	-1.06889e-09	-1.07572
110883607	chr12:110883607:T:TG	2.01313e-114	-1.06889e-09	-1.02411
110883708	chr12:110883708:T:C	1.08039e-111	6.78368	-1.5224
110883860	chr12:110883860:G:A	1.23464e-114	-1.06889e-09	-1.51302
110883920	chr12:110883920:G:A	1.12384e-114	-0.27597	-1.33107
110884882	chr12:110884882:A:G	2.40259e-114	-1.06889e-09	-0.847249
110885021	chr12:110885021:T:C	9.99835e-115	-1.06889e-09	-1.72396
110885363	chr12:110885363:C:A	9.54314e-115	-1.06889e-09	-1.77056
110885410	chr12:110885410:T:C	2.88862e-114	-1.06889e-09	-0.663017
110885591	chr12:110885591:T:G	9.41944e-115	-2.01089	0.227281
110885604	chr12:110885604:C:G	8.90154e-109	12.6688	-0.693407
110885614	chr12:110885614:G:A	6.53873e-111	8.90297	-1.84127
110885649	chr12:110885649:T:G	1.67974e-114	-1.06889e-09	-1.20516
110885877	chr12:110885877:A:T	2.15396e-114	-1.06889e-09	-0.956488
110886007	chr12:110886007:T:C	4.24471e-114	-1.06889e-09	-0.278123
110886058	chr12:110886058:T:G	4.42288e-114	-1.06889e-09	-0.237005
110886065	chr12:110886065:G:C	8.76992e-115	-1.06889e-09	-1.85505
110886152	chr12:110886152:C:T	8.61508e-115	-1.06889e-09	-1.87287
110886548	chr12:110886548:G:A	3.63332e-114	-1.06889e-09	-0.43365
110886703	chr12:110886703:C:G	5.93998e-114	-1.06889e-09	0.0579109
110886758	chr12:110886758:G:A	6.46984e-114	-1.06889e-09	0.143355
110886837	chr12:110886837:C:T	3.90705e-115	-2.6636	-1.03578e-09
110886923	chr12:110886923:T:C	9.50204e-115	-1.06889e-09	-1.77487
110886947	chr12:110886947:C:T	8.61969e-115	-1.06889e-09	-1.87233
110887119	chr12:110887119:A:T	6.25728e-107	17.1378	-0.909794
110887461	chr12:110887461:T:C	8.8538e-107	16.9174	-0.342283
110887543	chr12:110887543:G:A	9.84651e-115	-1.06889e-09	-1.73926
110887565	chr12:110887565:G:A	9.4152e-115	-1.06889e-09	-1.78406
110887633	chr12:110887633:T:A	2.79474e-107	17.0599	-1.63785
110888670	chr12:110888670:A:G	8.62539e-115	-1.06889e-09	-1.87167
110889059	chr12:110889059:A:G	9.40803e-115	-1.06889e-09	-1.78482
110889211	chr12:110889211:G:A	1.00201e-114	-1.06889e-09	-1.72179
110889971	chr12:110889971:A:G	8.61836e-115	-1.06889e-09	-1.87249
110890064	chr12:110890064:G:A	5.34685e-115	-2.34987	-1.03578e-09
110890091	chr12:110890091:G:A	1.07568e-113	-1.06889e-09	0.651747
110890557	chr12:110890557:C:T	1.55878e-114	-1.27989	-1.03578e-09
110890630	chr12:110890630:CAG:C	1.13144e-114	-1.06889e-09	-1.60031
110890876	chr12:110890876:A:G	3.26022e-107	14.4417	1.13437
110891226	chr12:110891226:G:A	3.43519e-114	-1.06889e-09	-0.489723
110891423	chr12:110891423:G:A	2.68241e-105	19.5666	0.419598
110892730	chr12:110892730:C:T	5.25845e-107	14.7132	1.34097
110893118	chr12:110893118:G:A	8.77419e-115	-1.06889e-09	-1.85457
110893333	chr12:110893333:C:T	1.00702e-114	-1.06889e-09	-1.7168
110893352	chr12:110893352:T:A	2.10315e-114	-0.00967057	-0.970688
110893361	chr12:110893361:G:A	2.83426e-115	-1.14946	-1.83514
110893881	chr12:110893881:C:T	3.14611e-114	-0.0167796	-0.56085
110894131	chr12:110894131:T:C	3.88582e-115	-2.66905	-1.03578e-09
110895420	chr12:110895420:C:T	1.64229e-107	16.4795	-1.58909
110895979	chr12:110895979:G:A	4.0904e-114	-1.06889e-09	-0.315152
110896089	chr12:110896089:A:G	1.94534e-107	13.7252	1.33454
110896179	chr12:110896179:C:T	1.88929e-110	8.12275	-1.03578e-09
110896313	chr12:110896313:T:C	5.73088e-107	15.9356	0.20458
110896514	chr12:110896514:A:G	4.64957e-107	15.7117	0.219374
110896571	chr12:110896571:C:T	4.87806e-107	15.7605	0.218517
110897948	chr12:110897948:G:C	3.76796e-96	42.8345	-1.78525
110897952	chr12:110897952:A:G	2.85645e-114	-0.214382	-0.459833
110898162	chr12:110898162:G:C	5.73376e-115	-2.28001	-1.03578e-09
110898273	chr12:110898273:A:G	4.9455e-115	-2.4279	-1.03578e-09
110898695	chr12:110898695:T:C	3.97482e-115	-2.6464	-1.03578e-09
110898756	chr12:110898756:A:T	1.1026e-106	16.1344	0.660153
110899342	chr12:110899342:A:G	9.92202e-115	-1.06889e-09	-1.73162
110899372	chr12:110899372:G:T	2.59492e-107	14.1015	1.24636
110899707	chr12:110899707:A:T	8.68488e-115	-1.06889e-09	-1.8648
110900087	chr12:110900087:A:G	8.12742e-108	15.7079	-1.52092
110900194	chr12:110900194:C:T	9.00371e-115	-1.06889e-09	-1.82874
110900517	chr12:110900517:A:T	1.06472e-115	-2.10343	-1.86023
110900757	chr12:110900757:G:A	1.24728e-114	-1.06889e-09	-1.50283
110900878	chr12:110900878:G:A	1.21954e-113	-1.06889e-09	0.777262
110900990	chr12:110900990:C:T	2.95263e-114	-0.0379321	-0.603166
110901213	chr12:110901213:C:T	1.05689e-114	-1.06889e-09	-1.66846
110901673	chr12:110901673:C:T	2.05084e-114	-1.00554	-1.03578e-09
110901831	chr12:110901831:T:A	8.90673e-115	-1.06889e-09	-1.83957
110902000	chr12:110902000:T:C	6.19142e-114	0.0993694	-1.03578e-09
110902397	chr12:110902397:T:A	6.47463e-114	0.144096	-1.03578e-09
110902439	chr12:110902439:T:C	2.48609e-106	16.2983	1.30934
110902662	chr12:110902662:C:A	1.17183e-114	-1.06889e-09	-1.56523
110902922	chr12:110902922:AC:A	9.38547e-116	-2.32599	-1.76381
110902954	chr12:110902954:C:T	8.70276e-115	-1.06889e-09	-1.86274
110902984	chr12:110902984:A:G	1.07311e-105	17.8057	1.26434
110903805	chr12:110903805:A:G	1.63355e-114	-1.06889e-09	-1.23304
110903889	chr12:110903889:C:A	1.49295e-114	-1.06889e-09	-1.32304
110903898	chr12:110903898:T:G	4.89813e-114	-0.134942	-1.03578e-09
110904024	chr12:110904024:G:A	8.75745e-115	-1.06889e-09	-1.85648
110904121	chr12:110904121:T:C	6.80736e-106	17.4621	1.15277
110904213	chr12:110904213:A:G	8.44145e-106	17.8086	1.02143
110904686	chr12:110904686:A:C	4.49437e-115	-2.52356	-1.03578e-09
110904754	chr12:110904754:G:T	2.15297e-107	13.9981	1.16301
110904918	chr12:110904918:T:C	4.0651e-105	18.1803	2.22158
110905196	chr12:110905196:A:T	3.70205e-105	18.1497	2.15864
110905278	chr12:110905278:G:C	3.57329e-114	-1.06889e-09	-0.450308
110905475	chr12:110905475:C:T	3.8545e-115	-2.67714	-1.03578e-09
110906526	chr12:110906526:A:G	1.84559e-107	14.0418	0.965338
110906673	chr12:110906673:C:T	1.60116e-113	-1.06889e-09	1.04952
110906768	chr12:110906768:C:T	2.13436e-109	12.3335	-1.78616
110907228	chr12:110907228:C:G	4.6662e-114	-0.183451	-1.03578e-09
110907525	chr12:110907525:T:C	3.14795e-114	-1.06889e-09	-0.577043
110907600	chr12:110907600:C:T	3.87705e-115	-2.67131	-1.03578e-09
110907607	chr12:110907607:C:T	1.28064e-106	15.2893	1.65495
110907858	chr12:110907858:G:A	3.05063e-108	13.3144	-0.107349
110908269	chr12:110908269:G:A	6.89208e-114	0.206577	-1.03578e-09
110908595	chr12:110908595:G:T	1.61214e-115	-2.48303	-1.06578
110908596	chr12:110908596:C:T	1.34944e-115	-2.5215	-1.20519
110908719	chr12:110908719:G:A	9.00401e-115	-1.06889e-09	-1.82871
110908810	chr12:110908810:G:A	9.71552e-115	-1.06889e-09	-1.75266
110908883	chr12:110908883:C:T	1.01954e-114	-1.06889e-09	-1.70445
110909529	chr12:110909529:T:C	3.49609e-107	14.1136	1.53234
110909666	chr12:110909666:C:T	8.64232e-115	-1.06889e-09	-1.86971
110910481	chr12:110910481:C:T	8.65632e-115	-1.06889e-09	-1.86809
110910746	chr12:110910746:C:G	3.29264e-107	14.409	1.17704
110910771	chr12:110910771:A:G	8.96201e-115	-1.06889e-09	-1.83339
110911419	chr12:110911419:A:G	2.58154e-115	-1.52053	-1.55747
110912045	chr12:110912045:A:G	2.91027e-106	16.9897	0.775435
110912062	chr12:110912062:T:C	9.85543e-115	-1.06889e-09	-1.73836
110912417	chr12:110912417:C:T	1.03882e-114	-1.06889e-09	-1.68571
110912727	chr12:110912727:G:A	1.27481e-114	-0.25576	-1.22524
110912851	chr12:110912851:A:G	1.28461e-114	-0.274584	-1.19876
110912967	chr12:110912967:C:T	1.19047e-114	-0.319786	-1.22966
110913117	chr12:110913117:C:T	4.46491e-114	-1.06889e-09	-0.227547
110913225	chr12:110913225:TC:T	1.19546e-104	19.0629	2.41767
110913382	chr12:110913382:C:T	1.17751e-114	-0.330735	-1.22966
110913635	chr12:110913635:T:G	1.27182e-114	-0.341278	-1.14207
110913847	chr12:110913847:G:A	3.84755e-115	-2.67895	-1.03578e-09
110914050	chr12:110914050:G:A	1.07843e-114	-1.64829	-1.03578e-09
110914309	chr12:110914309:A:G	8.66212e-115	-1.06889e-09	-1.86742
110914443	chr12:110914443:T:C	3.64397e-114	-1.06889e-09	-0.430721
110914450	chr12:110914450:G:C	7.41844e-107	14.7558	1.64242
110914674	chr12:110914674:A:G	1.2044e-107	16.2036	-1.62331
110914783	chr12:110914783:G:A	8.85375e-115	-1.06889e-09	-1.84554
110915216	chr12:110915216:C:T	9.88651e-115	-1.06889e-09	-1.73521
110915357	chr12:110915357:A:G	3.33082e-107	13.7737	1.82383
110915378	chr12:110915378:A:G	8.64703e-115	-1.06889e-09	-1.86916
110915752	chr12:110915752:A:G	7.82255e-115	-0.834143	-1.13523
110915958	chr12:110915958:C:T	6.00109e-115	-1.07149	-1.16295
110916229	chr12:110916229:G:T	1.13245e-114	-1.06889e-09	-1.59941
110916302	chr12:110916302:T:C	1.80621e-115	-1.66689	-1.76826
110916562	chr12:110916562:C:T	8.86283e-115	-1.06889e-09	-1.84451
110916782	chr12:110916782:C:T	1.01495e-114	-1.06889e-09	-1.70896
110916819	chr12:110916819:C:T	7.40282e-115	-0.904353	-1.12017
110916896	chr12:110916896:C:T	5.38537e-115	-1.22339	-1.11931
110916899	chr12:110916899:A:T	2.20357e-114	-0.382412	-0.551304
110916951	chr12:110916951:C:T	9.98445e-115	-1.06889e-09	-1.72535
110917146	chr12:110917146:C:T	1.92728e-114	-1.06889e-09	-1.06768
110917287	chr12:110917287:T:C	9.97778e-115	-1.06889e-09	-1.72602
110917296	chr12:110917296:A:T	5.47721e-115	-1.24537	-1.08041
110917802	chr12:110917802:G:A	4.64401e-115	-1.43993	-1.05087
110917976	chr12:110917976:C:T	5.19286e-115	-2.3791	-1.03578e-09
110918114	chr12:110918114:T:C	1.12119e-114	-1.06889e-09	-1.60941
110918330	chr12:110918330:T:C	3.845e-115	-2.67961	-1.03578e-09
110918794	chr12:110918794:A:G	3.34847e-115	-1.30424	-1.51363
110918917	chr12:110918917:TAATC:T	1.287e-114	-1.06889e-09	-1.47148
110919207	chr12:110919207:G:A	9.89042e-115	-1.06889e-09	-1.73481
110919406	chr12:110919406:T:C	2.6587e-114	-0.74596	-1.03578e-09
110919667	chr12:110919667:C:T	4.54308e-114	-0.928929	0.718738
110919923	chr12:110919923:G:A	3.64617e-115	-1.37402	-1.35868
110920278	chr12:110920278:T:C	5.52068e-114	-1.06889e-09	-0.015295
110920308	chr12:110920308:AT:A	2.26752e-115	-1.35417	-1.85352
110920325	chr12:110920325:C:T	8.61461e-115	-1.06889e-09	-1.87292
110920430	chr12:110920430:G:A	8.51527e-116	-2.36685	-1.82025
110920435	chr12:110920435:C:T	3.27126e-114	-1.06889e-09	-0.538619
110920462	chr12:110920462:C:T	1.47223e-115	-2.27116	-1.36844
110920494	chr12:110920494:G:A	5.92021e-114	-1.06889e-09	0.0545769
110920947	chr12:110920947:G:A	5.08593e-115	-2.3999	-1.03578e-09
110921197	chr12:110921197:G:A	1.8179e-113	1.17647	-1.03578e-09
110921381	chr12:110921381:C:T	8.62146e-115	-1.06889e-09	-1.87213
110921456	chr12:110921456:A:G	2.05159e-115	-1.51971	-1.78806
110921737	chr12:110921737:C:T	4.49561e-115	-0.846585	-1.67669
110921826	chr12:110921826:C:T	8.70771e-115	-1.06889e-09	-1.86217
110921908	chr12:110921908:G:C	4.99911e-96	43.1801	-1.84815
110922021	chr12:110922021:G:C	1.48296e-112	-1.06889e-09	3.27541
110922123	chr12:110922123:G:A	1.15294e-115	-2.63854	-1.24552
110922317	chr12:110922317:G:A	8.78174e-115	-1.06889e-09	-1.85371
110922379	chr12:110922379:C:A	2.71448e-96	42.5864	-1.86504
110922462	chr12:110922462:G:T	8.61782e-115	-1.06889e-09	-1.87255
110922486	chr12:110922486:A:G	2.43785e-96	42.4845	-1.87061
110922702	chr12:110922702:T:A	4.88078e-114	-1.06889e-09	-0.138491
110922927	chr12:110922927:G:A	8.63046e-115	-1.06889e-09	-1.87108
110923246	chr12:110923246:C:G	4.24517e-115	-2.5806	-1.03578e-09
110923333	chr12:110923333:A:G	5.70441e-97	40.9959	-1.83452
110923393	chr12:110923393:G:A	8.62172e-115	-1.06889e-09	-1.8721
110923494	chr12:110923494:A:G	3.35509e-96	42.8028	-1.86958
110923724	chr12:110923724:G:A	4.8098e-114	-1.06889e-09	-0.153141
110924105	chr12:110924105:G:C	5.27268e-110	9.14908	-1.03578e-09
110924454	chr12:110924454:C:T	8.72996e-115	-1.06889e-09	-1.85962
110924472	chr12:110924472:C:T	2.58452e-114	-1.06889e-09	-0.774254
110924592	chr12:110924592:C:T	8.61489e-115	-1.06889e-09	-1.87289
110925107	chr12:110925107:G:A	8.61439e-115	-1.06889e-09	-1.87295
110925227	chr12:110925227:G:A	9.76198e-115	-1.06889e-09	-1.74789
110925264	chr12:110925264:G:A	8.61597e-115	-1.06889e-09	-1.87276
110925331	chr12:110925331:G:A	8.95587e-115	-1.06889e-09	-1.83407
110925439	chr12:110925439:T:C	1.17262e-99	34.6441	-1.66984
110925600	chr12:110925600:C:T	9.00379e-115	-1.06889e-09	-1.82873
110925712	chr12:110925712:T:C	1.77226e-97	39.8495	-1.85713
110925724	chr12:110925724:T:G	2.02609e-97	39.9775	-1.85129
110926047	chr12:110926047:C:T	1.28302e-114	-1.06889e-09	-1.47458
110926494	chr12:110926494:C:G	4.2142e-115	-2.58792	-1.03578e-09
110926495	chr12:110926495:C:G	1.65244e-114	-2.01069	0.789147
110926563	chr12:110926563:G:A	8.85822e-115	-1.06889e-09	-1.84503
110926726	chr12:110926726:T:C	3.304e-115	-2.17053	-0.660713
110927239	chr12:110927239:C:T	6.76797e-98	38.2543	-1.22458
110927520	chr12:110927520:A:G	1.67803e-99	34.9711	-1.63848
110927755	chr12:110927755:C:T	3.41228e-114	-1.06889e-09	-0.496415
110928060	chr12:110928060:T:G	6.7491e-98	38.191	-1.164
110928068	chr12:110928068:C:T	1.18983e-114	-1.06889e-09	-1.54998
110928295	chr12:110928295:C:T	3.44078e-114	-1.06889e-09	-0.488096
110928375	chr12:110928375:G:A	8.64256e-115	-1.06889e-09	-1.86968
110928684	chr12:110928684:A:G	8.62359e-115	-1.06889e-09	-1.87188
110928747	chr12:110928747:A:G	8.94279e-115	-1.06889e-09	-1.83553
110928946	chr12:110928946:C:A	3.91393e-98	37.5127	-1.03055
110929062	chr12:110929062:C:G	7.52224e-98	38.0768	-0.941389
110929100	chr12:110929100:T:C	5.59028e-115	-0.798756	-1.5066
110929489	chr12:110929489:G:C	8.73615e-115	-1.06889e-09	-1.85891
110929530	chr12:110929530:A:G	3.58846e-113	-1.06889e-09	1.85651
110929762	chr12:110929762:T:A	4.50483e-113	-1.06889e-09	2.08394
110929766	chr12:110929766:T:G	2.07229e-115	-2.30047	-0.997252
110930514	chr12:110930514:T:A	8.62276e-115	-1.06889e-09	-1.87198
110930592	chr12:110930592:TGA:T	3.17119e-108	11.5135	1.73236
110930622	chr12:110930622:TGTGA:T	8.72983e-115	-1.06889e-09	-1.85963
110930688	chr12:110930688:TGA:T	5.11612e-114	-1.06889e-09	-0.0913994
110930718	chr12:110930718:T:G	9.42629e-115	-1.06889e-09	-1.78288
110930740	chr12:110930740:T:C	1.01715e-114	-1.06889e-09	-1.70679
110931387	chr12:110931387:G:C	1.485e-114	-1.06889e-09	-1.32838
110931842	chr12:110931842:T:C	6.17831e-115	-2.20534	-1.03578e-09
110932210	chr12:110932210:G:A	8.62194e-115	-1.06889e-09	-1.87207
110932508	chr12:110932508:C:A	1.96502e-115	-1.99	-1.36088
110932680	chr12:110932680:G:A	2.51052e-94	43.7941	1.45432
110932929	chr12:110932929:A:T	3.81827e-114	-1.06889e-09	-0.383999
110933176	chr12:110933176:C:T	6.76495e-94	45.5791	0.660547
110933183	chr12:110933183:C:T	6.53262e-115	-2.14957	-1.03578e-09
110933383	chr12:110933383:C:A	1.09015e-94	43.9256	0.488595
110933741	chr12:110933741:G:A	8.61484e-115	-1.06889e-09	-1.87289
110933744	chr12:110933744:A:AC	1.20183e-115	-2.07441	-1.76813
110934263	chr12:110934263:T:C	8.6736e-115	-1.06889e-09	-1.8661
110934314	chr12:110934314:G:A	1.64493e-114	-1.06889e-09	-1.2261
110934375	chr12:110934375:T:A	4.16587e-114	-1.06889e-09	-0.296871
110934448	chr12:110934448:C:T	2.19355e-114	-1.06889e-09	-0.938273
110934925	chr12:110934925:A:C	8.6158e-115	-1.06889e-09	-1.87278
110935423	chr12:110935423:T:C	5.25767e-115	-2.36669	-1.03578e-09
110935490	chr12:110935490:G:A	1.14817e-114	-1.06889e-09	-1.58562
110935600	chr12:110935600:T:C	6.90193e-97	41.2137	-1.86175
110935661	chr12:110935661:G:C	3.44924e-115	-1.7938	-0.99443
110935704	chr12:110935704:C:T	6.09551e-115	-2.21883	-1.03578e-09
110935749	chr12:110935749:G:A	6.27173e-115	-2.19033	-1.03578e-09
110935931	chr12:110935931:G:T	6.02092e-115	-2.23114	-1.03578e-09
110935988	chr12:110935988:A:T	8.74259e-115	-1.06889e-09	-1.85817
110936032	chr12:110936032:T:TG	7.38647e-97	41.2918	-1.87198
110936620	chr12:110936620:T:C	8.69721e-115	-1.06889e-09	-1.86338
110937240	chr12:110937240:T:A	1.22995e-114	-1.13552	-0.381297
110937261	chr12:110937261:C:T	8.71078e-115	-1.06889e-09	-1.86182
110937366	chr12:110937366:A:G	2.4677e-98	37.5979	-1.57702
110937527	chr12:110937527:A:C	9.23731e-115	-1.06889e-09	-1.80313
110937529	chr12:110937529:C:T	9.28122e-115	-1.06889e-09	-1.79839
110937631	chr12:110937631:C:G	9.09712e-115	-1.06889e-09	-1.81842
110938242	chr12:110938242:G:C	1.17834e-97	39.4056	-1.82135
110938248	chr12:110938248:A:T	9.31974e-115	-1.06889e-09	-1.79425
110938262	chr12:110938262:T:A	4.23721e-115	-0.99313	-1.58935
110938503	chr12:110938503:A:G	5.8038e-113	-1.06889e-09	2.3373
110938980	chr12:110938980:T:A	1.23672e-114	-1.06889e-09	-1.51133
110939117	chr12:110939117:T:C	7.79545e-98	38.7863	-1.61522
110939198	chr12:110939198:G:A	2.7314e-98	37.5686	-1.44623
110939204	chr12:110939204:G:A	6.01503e-115	-1.87591	-0.35621
110939247	chr12:110939247:C:T	6.22661e-98	38.732	-1.78555
110939288	chr12:110939288:T:C	9.01875e-115	-1.06889e-09	-1.82708
110940162	chr12:110940162:C:T	2.27202e-113	-1.06889e-09	1.39946
110940183	chr12:110940183:C:A	9.06549e-115	-1.06889e-09	-1.82191
110940211	chr12:110940211:C:G	1.02726e-114	-1.06889e-09	-1.6969
110940466	chr12:110940466:C:T	9.11629e-115	-1.06889e-09	-1.81632
110940634	chr12:110940634:C:T	1.12272e-114	-1.06889e-09	-1.60805
110940665	chr12:110940665:C:T	9.11692e-115	-1.06889e-09	-1.81625
110941100	chr12:110941100:G:A	9.22418e-115	-1.06889e-09	-1.80455
110941356	chr12:110941356:G:T	8.63363e-115	-1.06889e-09	-1.87072
110941390	chr12:110941390:A:T	8.61465e-115	-1.06889e-09	-1.87292
110941534	chr12:110941534:A:G	9.07584e-115	-1.06889e-09	-1.82076
110941656	chr12:110941656:C:T	1.48601e-113	-0.287262	1.26214
110941670	chr12:110941670:G:A	8.61458e-115	-1.06889e-09	-1.87292
110941692	chr12:110941692:G:C	1.72504e-113	-1.06889e-09	1.12404
110942110	chr12:110942110:G:C	9.03413e-115	-1.06889e-09	-1.82537
110942141	chr12:110942141:C:T	8.93576e-115	-1.06889e-09	-1.83632
110942190	chr12:110942190:C:T	9.03216e-115	-1.06889e-09	-1.82559
110942243	chr12:110942243:C:T	9.68048e-115	-1.06889e-09	-1.75627
110942317	chr12:110942317:A:G	7.00756e-114	-1.06889e-09	0.223194
110942402	chr12:110942402:T:C	1.05372e-114	-1.06889e-09	-1.67146
110943003	chr12:110943003:C:T	1.06904e-114	-1.06889e-09	-1.65704
110943122	chr12:110943122:T:C	6.57356e-113	-1.06889e-09	2.46185
110943335	chr12:110943335:C:T	1.98832e-114	-1.06889e-09	-1.0365
110944102	chr12:110944102:C:T	8.68102e-115	-1.06889e-09	-1.86524
110944295	chr12:110944295:A:G	9.47889e-115	-1.06889e-09	-1.77731
110944605	chr12:110944605:C:A	7.99033e-99	36.7373	-1.84413
110945232	chr12:110945232:G:A	1.01775e-93	48.4911	-1.843
110945253	chr12:110945253:T:C	7.42565e-115	-2.02144	-1.03578e-09
110945683	chr12:110945683:A:G	1.12698e-114	-1.06889e-09	-1.60426
110946127	chr12:110946127:G:A	1.14394e-114	-1.06889e-09	-1.58932
110946459	chr12:110946459:T:TATTTTCCATA	2.0124e-113	-1.06889e-09	1.27812
110946712	chr12:110946712:G:A	1.11171e-114	-1.19538	-0.42252
110946764	chr12:110946764:G:T	8.1892e-114	-1.06889e-09	0.379021
110947002	chr12:110947002:G:C	8.67212e-114	-1.06889e-09	0.436318
110947071	chr12:110947071:C:T	1.91683e-114	-1.06889e-09	-1.07312
110947329	chr12:110947329:T:C	5.57907e-115	-1.93248	-0.374878
110947351	chr12:110947351:G:A	6.72398e-114	-1.06889e-09	0.181884
110947363	chr12:110947363:G:A	8.97543e-115	-1.06889e-09	-1.83189
110947441	chr12:110947441:C:A	1.35767e-115	-1.84777	-1.87284
110947492	chr12:110947492:A:G	1.57186e-95	42.6973	-0.219743
110947832	chr12:110947832:G:A	2.15404e-111	5.9513	-1.03578e-09
110947905	chr12:110947905:G:A	2.18864e-113	-1.06889e-09	1.36207
110948173	chr12:110948173:A:T	9.17828e-115	-1.06889e-09	-1.80954
110948214	chr12:110948214:A:C	2.07454e-96	41.9207	-1.46818
110948863	chr12:110948863:G:T	7.21084e-98	38.9078	-1.81463
110949160	chr12:110949160:C:T	9.21055e-115	-1.06889e-09	-1.80603
110949694	chr12:110949694:G:A	9.66849e-115	-1.06889e-09	-1.75751
110950082	chr12:110950082:C:G	1.19322e-113	-0.473643	1.22909
110950193	chr12:110950193:G:A	1.2023e-114	-1.06889e-09	-1.53956
110950750	chr12:110950750:G:A	1.62996e-114	-1.06889e-09	-1.23524
110951149	chr12:110951149:G:A	5.8834e-115	-1.81021	-0.444039
110951301	chr12:110951301:G:A	9.77027e-115	-1.90337	0.156338
110951862	chr12:110951862:G:A	9.43804e-115	-1.06889e-09	-1.78163
110952012	chr12:110952012:A:G	9.6885e-115	-1.06889e-09	-1.75544
110952075	chr12:110952075:T:C	8.61829e-115	-1.06889e-09	-1.87249
110952965	chr12:110952965:T:C	2.18646e-115	-1.90698	-1.33712
110952980	chr12:110952980:T:C	6.41068e-115	-1.91804	-0.250375
110953118	chr12:110953118:A:G	9.38038e-115	-1.06889e-09	-1.78776
110953317	chr12:110953317:A:ACTAT	1.76216e-98	37.5486	-1.86451
110953348	chr12:110953348:A:G	2.25074e-115	-1.91352	-1.3016
110953435	chr12:110953435:A:G	6.25085e-115	-1.92601	-0.267652
110953994	chr12:110953994:G:A	6.66929e-115	-1.87377	-0.255099
110953995	chr12:110953995:C:T	1.40366e-95	42.5806	-0.216218
110954124	chr12:110954124:C:T	8.89433e-115	-1.06889e-09	-1.84097
110954269	chr12:110954269:A:G	1.15371e-114	-1.06889e-09	-1.58081
110954297	chr12:110954297:G:A	1.96269e-114	-1.06889e-09	-1.04948
110954428	chr12:110954428:CT:C	9.82716e-115	-1.74123	-1.03578e-09
110954693	chr12:110954693:A:G	2.18116e-115	-1.92484	-1.32169
110955242	chr12:110955242:G:A	9.51648e-115	-1.06889e-09	-1.77336
110955385	chr12:110955385:A:G	9.15187e-114	-1.06889e-09	0.490162
110955413	chr12:110955413:T:G	1.12215e-114	-1.06889e-09	-1.60855
110955447	chr12:110955447:TC:T	6.71808e-98	38.5657	-1.54336
110956523	chr12:110956523:T:C	6.7102e-98	38.2633	-1.24211
110956580	chr12:110956580:G:A	9.51338e-98	38.6301	-1.25983
110956827	chr12:110956827:C:T	8.79978e-115	-1.06889e-09	-1.85165
110956840	chr12:110956840:G:A	1.27877e-98	37.2321	-1.86864
110956841	chr12:110956841:T:C	1.21967e-98	37.185	-1.86885
110957125	chr12:110957125:C:A	6.95229e-98	38.3248	-1.26818
110957210	chr12:110957210:CCCTT:C	1.24631e-95	41.9752	0.270302
110957314	chr12:110957314:G:A	3.90938e-115	-2.663	-1.03578e-09
110957346	chr12:110957346:C:T	7.35662e-98	38.3755	-1.26231
110957457	chr12:110957457:C:T	8.61546e-115	-1.06889e-09	-1.87282
110957547	chr12:110957547:G:C	6.36427e-115	-1.87117	-0.304511
110958092	chr12:110958092:G:A	9.52037e-115	-1.06889e-09	-1.77295
110958445	chr12:110958445:A:G	7.34253e-111	7.17764	-1.03578e-09
110958615	chr12:110958615:G:A	7.09607e-98	38.4572	-1.38011
110958809	chr12:110958809:C:T	7.85159e-98	38.5259	-1.34765
110959154	chr12:110959154:A:G	2.63382e-98	37.9566	-1.87057
110959450	chr12:110959450:G:A	4.86274e-115	-2.44478	-1.03578e-09
110960191	chr12:110960191:C:T	2.37248e-115	-1.97677	-1.18568
110960294	chr12:110960294:T:C	1.12205e-95	42.2138	-0.0733654
110960604	chr12:110960604:G:C	9.65714e-115	-1.06889e-09	-1.75868
110961230	chr12:110961230:C:G	9.46663e-115	-1.06889e-09	-1.77861
110961350	chr12:110961350:A:T	1.03969e-114	-1.06889e-09	-1.68487
110961415	chr12:110961415:C:T	6.2603e-115	-1.94114	-0.25101
110961458	chr12:110961458:C:T	1.8918e-114	-1.06889e-09	-1.08627
110961642	chr12:110961642:T:C	9.17585e-98	39.1535	-1.81933
110961856	chr12:110961856:T:C	1.96658e-96	41.915	-1.51593
110961967	chr12:110961967:G:A	1.85195e-98	37.6022	-1.86841
110962001	chr12:110962001:A:C	8.93329e-115	-1.06889e-09	-1.8366
110962013	chr12:110962013:G:A	1.26078e-114	-1.06889e-09	-1.49207
110962014	chr12:110962014:A:G	1.26677e-114	-1.06889e-09	-1.48733
110962132	chr12:110962132:TTTG:T	1.85658e-98	37.6085	-1.8722
110962202	chr12:110962202:G:A	1.71172e-98	37.5203	-1.8652
110962312	chr12:110962312:A:G	3.3664e-98	38.1873	-1.85587
110962323	chr12:110962323:T:C	6.72037e-115	-1.87644	-0.244798
110962955	chr12:110962955:C:G	9.07818e-115	-1.06889e-09	-1.82051
110963032	chr12:110963032:C:T	1.7256e-97	39.7594	-1.79368
110963082	chr12:110963082:G:GA	1.66109e-97	39.7356	-1.80797
110963212	chr12:110963212:G:A	1.07115e-114	-1.06889e-09	-1.65507
110963242	chr12:110963242:G:A	4.76801e-114	-1.06889e-09	-0.161866
110963419	chr12:110963419:C:T	7.80364e-98	38.8145	-1.64231
110963438	chr12:110963438:G:A	7.43017e-113	2.58434	-1.03578e-09
110963512	chr12:110963512:G:T	1.8624e-95	43.0731	-0.425939
110963889	chr12:110963889:G:A	9.91363e-98	38.807	-1.39554
110963994	chr12:110963994:A:G	1.8441e-97	39.8214	-1.78927
110964559	chr12:110964559:T:C	1.82774e-97	39.7794	-1.75612
110964696	chr12:110964696:C:G	1.04764e-114	-1.06889e-09	-1.67726
110964726	chr12:110964726:C:T	1.06591e-114	-1.06889e-09	-1.65997
110964918	chr12:110964918:G:A	8.87967e-115	-1.06889e-09	-1.84262
110965713	chr12:110965713:C:T	9.16972e-115	-1.06889e-09	-1.81047
110965817	chr12:110965817:A:G	1.21696e-114	-1.06889e-09	-1.52744
110966664	chr12:110966664:G:A	1.10604e-114	-1.06889e-09	-1.62301
110966739	chr12:110966739:G:GT	9.28416e-115	-1.06889e-09	-1.79807
110967069	chr12:110967069:C:T	5.47721e-113	-1.06889e-09	2.27939
110967112	chr12:110967112:G:A	5.08395e-113	-1.06889e-09	2.20488
110967189	chr12:110967189:CT:C	1.20917e-114	-1.06889e-09	-1.53386
110967803	chr12:110967803:A:C	5.43516e-113	-1.06889e-09	2.27168
110968051	chr12:110968051:T:C	1.94446e-114	-1.06889e-09	-1.05881
110968462	chr12:110968462:A:G	9.18117e-115	-1.06889e-09	-1.80923
110968569	chr12:110968569:A:T	1.0103e-95	41.9617	0.0738949
110968608	chr12:110968608:G:A	6.76875e-115	-2.11406	-1.03578e-09
110968849	chr12:110968849:T:C	9.06826e-115	-1.06889e-09	-1.8216
110968955	chr12:110968955:C:T	2.70804e-114	-0.727569	-1.03578e-09
110969562	chr12:110969562:G:T	6.91893e-96	41.1132	0.543826
110969655	chr12:110969655:T:G	1.13583e-97	39.3506	-1.80312
110969893	chr12:110969893:G:A	1.72678e-95	42.071	0.500532
110970301	chr12:110970301:T:C	1.9884e-114	-1.06889e-09	-1.03647
110971405	chr12:110971405:C:T	1.15981e-114	-1.06889e-09	-1.57554
110971562	chr12:110971562:C:T	1.13607e-114	-1.06889e-09	-1.59622
110971798	chr12:110971798:C:A	1.84332e-114	-1.06889e-09	-1.11223
110971887	chr12:110971887:A:G	8.66308e-115	-1.06889e-09	-1.86731
110972623	chr12:110972623:G:T	1.25802e-114	-1.06889e-09	-1.49425
110972960	chr12:110972960:T:C	5.06296e-115	-2.40443	-1.03578e-09
110973111	chr12:110973111:A:G	1.03564e-114	-1.06889e-09	-1.68877
110973312	chr12:110973312:GAAGA:G	1.52202e-114	-1.06889e-09	-1.30376
110973451	chr12:110973451:T:C	3.87714e-115	-2.67128	-1.03578e-09
110973576	chr12:110973576:A:T	9.32033e-115	-1.06889e-09	-1.79418
110973595	chr12:110973595:T:C	1.36325e-114	-1.06889e-09	-1.41393
110973607	chr12:110973607:A:G	1.1638e-114	-1.06889e-09	-1.5721
110973627	chr12:110973627:A:C	1.43221e-114	-1.06889e-09	-1.36457
110974147	chr12:110974147:A:AT	1.33093e-113	-1.06889e-09	0.86467
110974465	chr12:110974465:T:C	1.81998e-113	-1.06889e-09	1.17761
110974603	chr12:110974603:G:T	1.06689e-114	-1.06889e-09	-1.65905
110974659	chr12:110974659:A:G	2.55893e-96	39.8302	0.832128
110974842	chr12:110974842:G:A	4.14975e-115	-2.60333	-1.03578e-09
110974849	chr12:110974849:G:C	1.35276e-114	-1.06889e-09	-1.42165
110974907	chr12:110974907:C:T	9.95829e-115	-1.72798	-1.03578e-09
110975104	chr12:110975104:C:T	2.82784e-99	35.5772	-1.72271
110975457	chr12:110975457:A:G	2.01109e-114	-1.06889e-09	-1.02512
110975615	chr12:110975615:A:G	1.02129e-114	-1.06889e-09	-1.70273
110975742	chr12:110975742:C:T	1.84808e-114	-1.06889e-09	-1.10965
110975921	chr12:110975921:C:T	1.59004e-114	-1.06889e-09	-1.26004
110976133	chr12:110976133:G:C	3.99337e-111	6.7181	-0.149503
110976307	chr12:110976307:T:G	6.81059e-112	-1.06889e-09	4.79985
110976723	chr12:110976723:T:C	1.645e-115	-2.66867	-0.859973
110977530	chr12:110977530:C:T	1.06714e-114	-1.06889e-09	-1.65882
110977641	chr12:110977641:G:A	7.70875e-113	-1.06889e-09	2.62115
110977658	chr12:110977658:C:T	8.75006e-115	-1.06889e-09	-1.85732
110977730	chr12:110977730:G:C	7.77101e-113	-1.06889e-09	2.62919
110977743	chr12:110977743:T:C	8.69799e-115	-1.06889e-09	-1.86329
110977807	chr12:110977807:T:A	1.03369e-114	-1.06889e-09	-1.69066
110977881	chr12:110977881:C:T	8.61445e-115	-1.06889e-09	-1.87294
110978386	chr12:110978386:T:C	8.61439e-115	-1.06889e-09	-1.87295
110978441	chr12:110978441:A:G	9.1567e-115	-1.06889e-09	-1.81189
110978456	chr12:110978456:ATTAT:A	9.62906e-114	-1.06889e-09	0.54099
110979066	chr12:110979066:C:T	8.60554e-112	4.33104	0.702741
110979118	chr12:110979118:T:C	9.06146e-115	-1.06889e-09	-1.82235
110979483	chr12:110979483:G:A	6.22876e-116	-2.63877	-1.86101
110979914	chr12:110979914:G:A	9.78657e-116	-2.64267	-1.40528
110979988	chr12:110979988:T:C	4.49545e-114	-1.06889e-09	-0.220729
110980210	chr12:110980210:A:G	3.8082e-113	-1.06889e-09	1.91595
110980458	chr12:110980458:C:T	4.49411e-114	-0.242177	0.0211502
110980603	chr12:110980603:A:G	1.142e-114	-1.06889e-09	-1.59101
110981079	chr12:110981079:G:A	1.00799e-114	-1.06889e-09	-1.71584
110981169	chr12:110981169:C:T	1.06353e-114	-1.06889e-09	-1.6622
110981319	chr12:110981319:A:G	6.13112e-116	-2.67507	-1.84052
110981538	chr12:110981538:A:G	8.63782e-115	-1.06889e-09	-1.87023
110981575	chr12:110981575:C:A	8.64163e-115	-1.06889e-09	-1.86979
110982191	chr12:110982191:T:C	1.21631e-111	5.37978	-1.03578e-09
110982202	chr12:110982202:G:A	9.83807e-115	-1.06889e-09	-1.74012
110982352	chr12:110982352:C:T	6.01234e-116	-2.66368	-1.87147
110982717	chr12:110982717:G:A	6.08763e-116	-2.65714	-1.86557
110983609	chr12:110983609:A:G	1.80697e-114	-1.06889e-09	-1.13215
110983788	chr12:110983788:A:G	6.38289e-116	-2.6027	-1.87265
110983847	chr12:110983847:G:A	6.66226e-116	-2.55971	-1.8728
110983869	chr12:110983869:C:T	4.92076e-115	-2.43292	-1.03578e-09
110983894	chr12:110983894:C:T	8.70307e-115	-1.06889e-09	-1.8627
110983992	chr12:110983992:G:A	9.92325e-115	-1.06889e-09	-1.7315
110984024	chr12:110984024:T:C	6.35914e-116	-2.60613	-1.87294
110984073	chr12:110984073:C:T	9.48243e-115	-1.06889e-09	-1.77694
110984256	chr12:110984256:G:A	8.68525e-115	-1.06889e-09	-1.86475
110984840	chr12:110984840:C:T	8.84738e-115	-1.06889e-09	-1.84626
110985855	chr12:110985855:G:C	5.94812e-116	-2.67401	-1.87188
110985952	chr12:110985952:C:T	8.64058e-115	-1.06889e-09	-1.86991
110985965	chr12:110985965:T:C	6.38858e-116	-2.60284	-1.87161
110986037	chr12:110986037:T:A	8.6292e-115	-1.06889e-09	-1.87123
110986565	chr12:110986565:C:G	8.67982e-115	-1.06889e-09	-1.86538
110987109	chr12:110987109:C:T	2.68818e-112	-1.06889e-09	3.87024
110987793	chr12:110987793:G:T	9.69113e-115	-1.06889e-09	-1.75517
110987829	chr12:110987829:G:T	9.67369e-115	-1.06889e-09	-1.75697
110987890	chr12:110987890:G:T	8.62148e-115	-1.06889e-09	-1.87212
110988606	chr12:110988606:C:T	8.61502e-115	-1.06889e-09	-1.87287
110988668	chr12:110988668:C:T	8.6248e-115	-1.06889e-09	-1.87174
110988873	chr12:110988873:C:T	1.65599e-114	-1.06889e-09	-1.2194
110988886	chr12:110988886:C:T	9.92772e-115	-1.06889e-09	-1.73105
110988962	chr12:110988962:G:A	8.62094e-115	-1.06889e-09	-1.87219
110989115	chr12:110989115:C:T	8.63233e-115	-1.06889e-09	-1.87087
110989184	chr12:110989184:ATTTAT:A	3.96274e-115	-2.64944	-1.03578e-09
110989249	chr12:110989249:C:A	8.83218e-115	-1.06889e-09	-1.84798
110989250	chr12:110989250:T:A	8.83072e-115	-1.06889e-09	-1.84814
110989987	chr12:110989987:T:G	4.55317e-112	-1.06889e-09	4.3972
110990088	chr12:110990088:G:A	3.91034e-115	-2.66276	-1.03578e-09
110990169	chr12:110990169:G:A	1.78775e-114	-1.06889e-09	-1.14284
110990226	chr12:110990226:C:T	8.93026e-115	-1.06889e-09	-1.83693
110990266	chr12:110990266:C:T	1.44784e-113	-1.06889e-09	0.948864
110990272	chr12:110990272:GC:G	2.01893e-114	-1.06889e-09	-1.02123
110990326	chr12:110990326:T:A	8.73432e-115	-1.06889e-09	-1.85912
110990413	chr12:110990413:C:G	8.91241e-115	-1.06889e-09	-1.83894
110990422	chr12:110990422:T:C	9.06493e-115	-1.06889e-09	-1.82197
110990577	chr12:110990577:T:G	8.71519e-115	-1.06889e-09	-1.86131
110990858	chr12:110990858:C:T	5.04108e-114	-1.06889e-09	-0.106176
110991014	chr12:110991014:T:C	2.5994e-114	-1.06889e-09	-0.768515
110991471	chr12:110991471:G:A	1.29816e-114	-1.06889e-09	-1.46285
110991542	chr12:110991542:C:T	1.15441e-114	-1.5802	-1.03578e-09
110991592	chr12:110991592:T:C	9.14716e-115	-1.06889e-09	-1.81294
110991752	chr12:110991752:C:T	2.11204e-114	-1.06889e-09	-0.976142
110991785	chr12:110991785:C:T	9.20451e-115	-1.06889e-09	-1.80669
110991874	chr12:110991874:AAAATG:A	1.08469e-114	-1.06889e-09	-1.6425
110991979	chr12:110991979:C:T	1.55238e-114	0.12048	-1.40449
110991994	chr12:110991994:G:A	8.63722e-115	-1.06889e-09	-1.8703
110992355	chr12:110992355:A:G	6.05081e-116	-2.67862	-1.85016
110992405	chr12:110992405:AG:A	8.6798e-115	-1.06889e-09	-1.86538
110992410	chr12:110992410:G:C	8.91844e-115	-1.06889e-09	-1.83826
110993501	chr12:110993501:T:C	1.52729e-114	0.332904	-1.6332
110993727	chr12:110993727:G:A	8.67988e-115	-1.06889e-09	-1.86537
110993981	chr12:110993981:T:C	8.6709e-115	-1.06889e-09	-1.86641
110994107	chr12:110994107:A:G	1.46964e-113	-1.06889e-09	0.963807
110994660	chr12:110994660:G:A	9.93322e-115	-1.06889e-09	-1.7305
110994767	chr12:110994767:G:C	9.41643e-115	-1.06889e-09	-1.78392
110995872	chr12:110995872:G:A	8.69997e-115	-1.06889e-09	-1.86306
110996640	chr12:110996640:T:A	8.67988e-115	-1.06889e-09	-1.86537
110997235	chr12:110997235:A:G	3.17613e-114	-1.06889e-09	-0.568133
111000197	chr12:111000197:A:G	9.03517e-113	2.6424	0.137515
111000428	chr12:111000428:C:T	8.69183e-115	-1.06889e-09	-1.864
111000591	chr12:111000591:G:A	1.63069e-114	-1.06889e-09	-1.23479
111000679	chr12:111000679:A:G	2.40349e-114	-1.06889e-09	-0.846873
111001781	chr12:111001781:A:T	9.4089e-115	-1.06889e-09	-1.78472
111002209	chr12:111002209:C:T	1.82382e-114	-1.06889e-09	-1.12286
111002214	chr12:111002214:C:T	2.34495e-114	-1.06889e-09	-0.871533
111002407	chr12:111002407:G:A	9.11847e-115	-1.06889e-09	-1.81608
111002491	chr12:111002491:T:C	3.13952e-114	-1.06889e-09	-0.579726
111002601	chr12:111002601:G:A	8.64792e-115	-1.06889e-09	-1.86906
111002819	chr12:111002819:A:G	8.64697e-115	-1.06889e-09	-1.86917
111002896	chr12:111002896:C:T	1.0425e-114	-1.06889e-09	-1.68217
111003072	chr12:111003072:C:T	8.87973e-115	-1.06889e-09	-1.84261
111003307	chr12:111003307:T:TG	8.64871e-115	-1.06889e-09	-1.86897
111003520	chr12:111003520:C:T	1.87661e-114	-1.06889e-09	-1.09433
111003568	chr12:111003568:G:T	8.64024e-115	-1.06889e-09	-1.86995
111003575	chr12:111003575:C:T	8.85858e-115	-1.06889e-09	-1.84499
111003783	chr12:111003783:C:T	1.27444e-113	-1.06889e-09	0.821299
111004124	chr12:111004124:C:T	8.64313e-115	-1.06889e-09	-1.86962
111004142	chr12:111004142:A:C	2.51218e-114	-1.06889e-09	-0.802646
111004232	chr12:111004232:T:G	8.63562e-115	-1.06889e-09	-1.87049
111004334	chr12:111004334:AG:A	9.42755e-115	-1.06889e-09	-1.78274
111004683	chr12:111004683:A:C	9.43367e-115	-1.06889e-09	-1.7821
111004801	chr12:111004801:C:T	8.72217e-115	-1.06889e-09	-1.86051
111004825	chr12:111004825:A:T	8.70514e-115	-1.06889e-09	-1.86247
111004838	chr12:111004838:C:T	8.63841e-115	-1.06889e-09	-1.87016
111005737	chr12:111005737:TC:T	8.62925e-115	-1.06889e-09	-1.87122
111005786	chr12:111005786:T:C	8.62905e-115	-1.06889e-09	-1.87125
111005826	chr12:111005826:G:A	9.47315e-115	-1.06889e-09	-1.77792
111005863	chr12:111005863:G:A	6.52751e-114	0.886613	-0.734384
111005869	chr12:111005869:A:T	1.01523e-114	-1.06889e-09	-1.70868
111006204	chr12:111006204:T:C	2.44703e-114	-1.06889e-09	-0.828921
111006439	chr12:111006439:G:A	8.64789e-115	-1.06889e-09	-1.86907
111006496	chr12:111006496:G:A	8.79534e-115	-1.06889e-09	-1.85216
111006762	chr12:111006762:C:T	8.70211e-115	-1.06889e-09	-1.86281
111007409	chr12:111007409:C:T	6.11298e-116	-2.64803	-1.87052
111007650	chr12:111007650:A:G	8.68502e-115	-1.06889e-09	-1.86478
111008610	chr12:111008610:T:G	8.67033e-115	-1.06889e-09	-1.86647
111008657	chr12:111008657:A:G	8.67542e-115	-1.06889e-09	-1.86589
111008823	chr12:111008823:G:T	1.61668e-113	-1.06889e-09	1.05917
111008885	chr12:111008885:T:C	1.02795e-114	-1.06889e-09	-1.69622
111008902	chr12:111008902:C:T	8.66693e-115	-1.06889e-09	-1.86687
111008947	chr12:111008947:T:C	1.91858e-114	-1.06889e-09	-1.07221
111009191	chr12:111009191:A:G	8.68715e-115	-1.06889e-09	-1.86454
111009838	chr12:111009838:T:C	6.09408e-116	-2.67892	-1.84273
111009928	chr12:111009928:A:G	6.13665e-116	-2.67968	-1.835
111010313	chr12:111010313:T:C	5.13255e-115	-2.39078	-1.03578e-09
111010540	chr12:111010540:T:A	6.26469e-114	0.111133	-1.03578e-09
111010750	chr12:111010750:A:T	1.53691e-113	-1.06889e-09	1.00856
111011917	chr12:111011917:T:A	8.67677e-115	-1.06889e-09	-1.86573
111011918	chr12:111011918:CCTG:C	8.67677e-115	-1.06889e-09	-1.86573
111012579	chr12:111012579:G:A	1.73787e-114	-1.06889e-09	-1.17114
111013070	chr12:111013070:G:A	8.74819e-115	-1.06889e-09	-1.85753
111013168	chr12:111013168:C:T	4.9058e-114	-1.06889e-09	-0.133376
111013307	chr12:111013307:A:G	2.07021e-114	-1.06889e-09	-0.996144
111013451	chr12:111013451:T:C	2.02892e-114	-1.06889e-09	-1.01629
111013481	chr12:111013481:A:G	3.0187e-114	-1.06889e-09	-0.618971
111013731	chr12:111013731:A:G	1.06392e-114	-1.06889e-09	-1.66183
111013957	chr12:111013957:T:C	1.8747e-114	-1.06889e-09	-1.09535
111014616	chr12:111014616:G:C	1.46119e-114	-1.06889e-09	-1.34454
111014817	chr12:111014817:G:C	1.06694e-114	-1.06889e-09	-1.659
111014940	chr12:111014940:A:G	2.0742e-114	-2.31113	1.31691
111014972	chr12:111014972:A:G	1.32181e-114	-1.06889e-09	-1.44479
111015878	chr12:111015878:T:C	1.29616e-114	-1.06889e-09	-1.46439
111016325	chr12:111016325:T:C	1.35736e-114	-1.06889e-09	-1.41826
111016657	chr12:111016657:G:T	9.77541e-115	-1.06889e-09	-1.74651
111016804	chr12:111016804:T:C	8.97017e-115	-1.06889e-09	-1.83248
111017112	chr12:111017112:C:T	9.21037e-115	-1.06889e-09	-1.80605
111017412	chr12:111017412:A:G	1.90761e-113	-1.06889e-09	1.22464
111017494	chr12:111017494:C:A	1.20589e-114	-1.06889e-09	-1.53658
111017582	chr12:111017582:T:G	1.28203e-114	-1.06889e-09	-1.47535
111017642	chr12:111017642:G:A	1.87843e-114	-1.06889e-09	-1.09336
111017830	chr12:111017830:T:C	7.80032e-116	-2.64377	-1.63103
111017920	chr12:111017920:A:C	1.00768e-114	-1.06889e-09	-1.71615
111018503	chr12:111018503:C:A	1.63969e-112	-1.06889e-09	3.37588
111018545	chr12:111018545:G:A	1.8533e-114	-1.06889e-09	-1.10683
111018561	chr12:111018561:G:A	9.84716e-115	-1.06889e-09	-1.7392
111018998	chr12:111018998:G:A	9.7801e-115	-1.06889e-09	-1.74603
111019270	chr12:111019270:T:C	1.02448e-114	-1.06889e-09	-1.69961
111020481	chr12:111020481:T:A	3.97938e-114	-2.35348	2.01081
111020551	chr12:111020551:T:C	1.1019e-114	-1.06889e-09	-1.62676
111020973	chr12:111020973:T:C	1.00355e-114	-1.06889e-09	-1.72025
111021602	chr12:111021602:A:T	3.86602e-115	-2.67415	-1.03578e-09
111021661	chr12:111021661:A:G	1.84601e-114	-1.06889e-09	-1.11077
111021872	chr12:111021872:T:C	9.36741e-115	-1.06889e-09	-1.78914
111021932	chr12:111021932:TCTCA:T	2.82968e-114	-1.06889e-09	-0.683631
111022214	chr12:111022214:T:C	9.57587e-115	-1.06889e-09	-1.76713
111022297	chr12:111022297:C:A	9.18635e-115	-1.06889e-09	-1.80866
111022800	chr12:111022800:A:T	1.77546e-114	-1.06889e-09	-1.14974
111023155	chr12:111023155:C:T	8.61439e-115	-1.06889e-09	-1.87295
111023405	chr12:111023405:G:A	8.88418e-115	-1.06889e-09	-1.84211
111023708	chr12:111023708:T:A	1.28924e-114	-1.06889e-09	-1.46974
111023773	chr12:111023773:CTTGTG:C	1.96075e-114	-1.06889e-09	-1.05047
111024090	chr12:111024090:C:T	1.01089e-114	-1.06889e-09	-1.71297
111024131	chr12:111024131:G:A	1.96075e-114	-1.06889e-09	-1.05047
111024846	chr12:111024846:T:C	1.01091e-114	-1.06889e-09	-1.71294
111025092	chr12:111025092:G:A	9.99154e-115	-1.06889e-09	-1.72464
111025551	chr12:111025551:A:G	3.79052e-114	-2.40669	2.0154
111025932	chr12:111025932:G:A	2.41116e-114	-1.06889e-09	-0.843689
111026601	chr12:111026601:C:T	9.86754e-115	-1.06889e-09	-1.73713
111026643	chr12:111026643:A:T	9.50997e-115	-1.06889e-09	-1.77404
111026727	chr12:111026727:C:T	1.80454e-114	-1.06889e-09	-1.13349
111026936	chr12:111026936:C:T	3.51701e-113	-1.06889e-09	1.8364
111027204	chr12:111027204:C:T	8.77849e-115	-1.06889e-09	-1.85408
111027499	chr12:111027499:T:A	5.22356e-115	-2.3732	-1.03578e-09
111027967	chr12:111027967:A:G	1.62765e-114	-1.06889e-09	-1.23666
111028077	chr12:111028077:G:A	1.14022e-114	-1.06889e-09	-1.59257
111029646	chr12:111029646:A:G	9.30385e-115	-1.06889e-09	-1.79595
111029769	chr12:111029769:G:A	1.26681e-114	-1.06889e-09	-1.48729
111029801	chr12:111029801:C:T	1.72237e-114	-1.06889e-09	-1.18009
111030032	chr12:111030032:C:T	1.09818e-114	-1.06889e-09	-1.63014
111030727	chr12:111030727:C:T	8.74271e-115	-1.06889e-09	-1.85816
111030959	chr12:111030959:C:T	1.45792e-114	-1.06889e-09	-1.34678
111031081	chr12:111031081:G:A	8.62109e-115	-1.06889e-09	-1.87217
111031745	chr12:111031745:C:T	1.01294e-114	-1.06889e-09	-1.71094
111032607	chr12:111032607:A:G	1.5893e-114	-2.37628	1.11577
111033180	chr12:111033180:G:A	1.15263e-114	-1.06889e-09	-1.58175
111035355	chr12:111035355:G:C	1.6563e-114	-1.06889e-09	-1.21921
111035681	chr12:111035681:C:G	1.00755e-114	-1.06889e-09	-1.71627
111035876	chr12:111035876:A:T	1.04506e-114	-1.06889e-09	-1.67973
111036516	chr12:111036516:A:G	2.40135e-115	-1.6395	-1.51085
111037048	chr12:111037048:A:T	1.83201e-114	-1.06889e-09	-1.11838
111037263	chr12:111037263:C:T	1.34675e-114	-1.06889e-09	-1.4261
111037495	chr12:111037495:G:A	1.84833e-114	-1.06889e-09	-1.10951
111038564	chr12:111038564:G:A	1.79614e-112	-1.06889e-09	3.46701
111038690	chr12:111038690:T:C	1.99677e-114	-1.06889e-09	-1.03227
111038835	chr12:111038835:C:G	9.47294e-115	-1.06889e-09	-1.77794
111039092	chr12:111039092:G:A	1.00075e-114	-1.06889e-09	-1.72305
111039160	chr12:111039160:G:A	1.03189e-114	-1.06889e-09	-1.69241
111040710	chr12:111040710:T:C	9.14678e-115	-1.06889e-09	-1.81298
111041284	chr12:111041284:G:A	8.7914e-115	-1.06889e-09	-1.85261
111041361	chr12:111041361:G:A	1.05103e-114	-1.06889e-09	-1.67403
111041900	chr12:111041900:C:T	1.3583e-114	-1.06889e-09	-1.41756
111041992	chr12:111041992:C:T	2.9301e-113	2.80628	-1.15245
111042096	chr12:111042096:A:G	8.97324e-115	-1.06889e-09	-1.83213
111042300	chr12:111042300:C:T	1.62594e-112	-1.06889e-09	3.36746
111042828	chr12:111042828:G:T	1.05973e-114	-1.06889e-09	-1.66578
111042996	chr12:111042996:G:A	1.21038e-114	-1.06889e-09	-1.53286
111043139	chr12:111043139:A:G	1.23403e-114	-1.06889e-09	-1.51351
111043244	chr12:111043244:T:C	1.35566e-114	-1.06889e-09	-1.4195
111043583	chr12:111043583:C:T	9.91026e-115	-1.73281	-1.03578e-09
111044059	chr12:111044059:G:A	1.05796e-114	-1.06889e-09	-1.66746
111044249	chr12:111044249:G:A	1.27164e-114	-1.06889e-09	-1.48349
111044253	chr12:111044253:C:T	1.25482e-114	-1.06889e-09	-1.4968
111044287	chr12:111044287:G:T	1.5412e-114	-1.06889e-09	-1.29123
111044356	chr12:111044356:C:T	5.61002e-113	2.30334	-1.03578e-09
111044481	chr12:111044481:T:C	1.99299e-114	-1.06889e-09	-1.03416
111046168	chr12:111046168:C:T	1.56066e-112	-1.06889e-09	3.32648
111046666	chr12:111046666:T:A	1.3302e-114	-1.06889e-09	-1.43846
111046741	chr12:111046741:C:T	2.98773e-114	-1.06889e-09	-0.629283
111046840	chr12:111046840:A:T	8.96759e-115	-1.06889e-09	-1.83276
111046863	chr12:111046863:G:A	1.6172e-112	-1.06889e-09	3.36207
111046880	chr12:111046880:T:C	1.39906e-114	-1.06889e-09	-1.38799
111047413	chr12:111047413:G:A	1.06237e-114	-1.06889e-09	-1.66329
111047667	chr12:111047667:T:C	9.72475e-114	-1.06889e-09	0.550878
111048178	chr12:111048178:G:T	3.23425e-113	-1.06889e-09	1.75259
111048567	chr12:111048567:A:G	9.86411e-115	-1.06889e-09	-1.73748
111048640	chr12:111048640:G:A	2.95208e-113	-1.06889e-09	1.6613
111048747	chr12:111048747:A:G	1.09116e-112	-1.06889e-09	2.96861
111048877	chr12:111048877:C:T	1.27445e-114	-1.06889e-09	-1.48128
111049194	chr12:111049194:C:CAAGA	1.01873e-114	-1.06889e-09	-1.70524
111049253	chr12:111049253:C:T	1.21381e-114	-1.06889e-09	-1.53003
111049302	chr12:111049302:C:G	3.96313e-115	-2.64935	-1.03578e-09
111049601	chr12:111049601:T:G	8.61444e-115	-1.06889e-09	-1.87294
111049605	chr12:111049605:A:G	8.61444e-115	-1.06889e-09	-1.87294
111049845	chr12:111049845:A:C	8.63647e-115	-1.06889e-09	-1.87039
111050152	chr12:111050152:G:A	4.00567e-115	-2.63867	-1.03578e-09
111050398	chr12:111050398:C:G	1.50712e-114	-1.06889e-09	-1.31359
111050421	chr12:111050421:TTCTG:T	1.24445e-114	-1.06889e-09	-1.5051
111051024	chr12:111051024:G:A	1.68151e-112	-1.06889e-09	3.40107
111051111	chr12:111051111:C:T	9.06416e-115	-1.06889e-09	-1.82205
111051523	chr12:111051523:A:G	2.5831e-114	-1.06889e-09	-0.774805
111051635	chr12:111051635:G:A	1.4975e-115	-2.67965	-0.942936
111051687	chr12:111051687:A:T	1.08625e-114	-1.06889e-09	-1.64106
111051784	chr12:111051784:A:G	1.1103e-114	-1.06889e-09	-1.61917
111051812	chr12:111051812:T:C	2.65032e-114	-1.06889e-09	-0.749114
111051889	chr12:111051889:A:G	1.66778e-112	-1.06889e-09	3.39287
111051938	chr12:111051938:T:A	7.64216e-113	-1.06889e-09	2.61247
111052239	chr12:111052239:G:T	4.43227e-114	-0.234883	-1.03578e-09
111052282	chr12:111052282:C:A	2.593e-114	-1.06889e-09	-0.770982
111052900	chr12:111052900:C:T	8.3391e-113	-1.06889e-09	2.69974
111053019	chr12:111053019:G:A	7.43421e-113	-1.06889e-09	2.58488
111053038	chr12:111053038:A:C	2.58105e-114	-1.06889e-09	-0.7756
111053176	chr12:111053176:C:T	1.60274e-114	-1.06889e-09	-1.25208
111053557	chr12:111053557:C:T	2.42748e-114	-1.06889e-09	-0.83694
111053662	chr12:111053662:G:A	1.24225e-114	-1.06889e-09	-1.50687
111053855	chr12:111053855:T:C	2.54923e-114	-1.06889e-09	-0.788004
111054091	chr12:111054091:C:T	2.54095e-114	-1.06889e-09	-0.791258
111054139	chr12:111054139:A:G	2.56238e-114	-1.06889e-09	-0.782857
111054560	chr12:111054560:CT:C	2.54923e-114	-1.06889e-09	-0.788004
111054627	chr12:111054627:C:G	2.49672e-114	-1.06889e-09	-0.80882
111054826	chr12:111054826:C:A	2.55578e-114	-1.06889e-09	-0.785437
111054914	chr12:111054914:A:C	1.19709e-114	-1.06889e-09	-1.5439
111054936	chr12:111054936:C:T	2.52658e-114	-1.06889e-09	-0.79693
111054987	chr12:111054987:T:G	1.67563e-114	-1.06889e-09	-1.20761
111055281	chr12:111055281:T:G	2.50466e-114	-1.06889e-09	-0.805642
111055415	chr12:111055415:C:T	8.93078e-115	-1.06889e-09	-1.83688
111055428	chr12:111055428:C:T	9.04008e-115	-1.06889e-09	-1.82471
111055451	chr12:111055451:T:C	1.11563e-114	-1.42426	-0.190118
111055454	chr12:111055454:A:G	2.50466e-114	-1.06889e-09	-0.805642
111055509	chr12:111055509:A:C	7.59995e-113	-1.06889e-09	2.60693
111055619	chr12:111055619:G:A	1.33809e-114	-1.06889e-09	-1.43255
111055653	chr12:111055653:A:G	1.33911e-114	-1.41187	-0.0199165
111055710	chr12:111055710:C:T	9.94378e-115	-1.06889e-09	-1.72943
111055867	chr12:111055867:A:C	8.99339e-115	-1.06889e-09	-1.82989
111055957	chr12:111055957:T:C	2.59821e-114	-1.06889e-09	-0.768971
111056079	chr12:111056079:G:A	8.63002e-115	-1.06889e-09	-1.87113
111056147	chr12:111056147:T:C	1.60849e-111	5.65926	-1.03578e-09
111056259	chr12:111056259:G:A	6.21941e-115	-2.19871	-1.03578e-09
111056331	chr12:111056331:C:T	2.48123e-114	-1.06889e-09	-0.815039
111056509	chr12:111056509:G:A	7.54901e-113	-1.06889e-09	2.60021
111056589	chr12:111056589:C:A	2.6089e-114	-1.06889e-09	-0.764867
111056665	chr12:111056665:G:T	8.94377e-115	-1.06889e-09	-1.83542
111056670	chr12:111056670:G:A	1.04567e-114	-1.06889e-09	-1.67914
111056723	chr12:111056723:T:A	9.02777e-115	-1.06889e-09	-1.82607
111057356	chr12:111057356:C:T	5.02603e-114	-1.06889e-09	-0.109166
111057702	chr12:111057702:G:A	3.82508e-114	-0.382216	-1.03578e-09
111057714	chr12:111057714:A:G	6.23318e-75	91.6582	-1.75127
111058491	chr12:111058491:T:C	2.5202e-114	-1.06889e-09	-0.799456
111058820	chr12:111058820:T:C	4.24783e-114	-1.06889e-09	-0.277387
111058883	chr12:111058883:A:G	2.74669e-114	-1.06889e-09	-0.713399
111058914	chr12:111058914:G:A	8.96934e-115	-1.06889e-09	-1.83257
111059080	chr12:111059080:C:T	2.43736e-114	-1.06889e-09	-0.83288
111059251	chr12:111059251:C:T	1.28014e-114	-1.06889e-09	-1.47682
111059439	chr12:111059439:C:T	4.12999e-115	-2.60811	-1.03578e-09
111059496	chr12:111059496:C:T	7.64246e-113	-1.06889e-09	2.61251
111059561	chr12:111059561:G:A	8.872e-115	-1.06889e-09	-1.84348
111059787	chr12:111059787:C:T	6.918e-113	-1.06889e-09	2.51292
111060829	chr12:111060829:G:T	1.3144e-113	-1.06889e-09	0.852167
111060923	chr12:111060923:G:A	3.13472e-114	-0.581256	-1.03578e-09
111061088	chr12:111061088:C:T	6.20053e-115	-2.20175	-1.03578e-09
111061090	chr12:111061090:C:T	9.2527e-115	-1.06889e-09	-1.80146
111061420	chr12:111061420:C:T	2.05929e-114	-1.06889e-09	-1.00143
111061484	chr12:111061484:A:G	8.63192e-115	-1.06889e-09	-1.87091
111061568	chr12:111061568:C:T	1.29774e-113	-1.06889e-09	0.839414
111061576	chr12:111061576:TC:T	8.872e-115	-1.06889e-09	-1.84348
111061727	chr12:111061727:G:GCCTGGC	9.46339e-115	-1.06889e-09	-1.77895
111061765	chr12:111061765:G:A	8.872e-115	-1.06889e-09	-1.84348
111061894	chr12:111061894:A:G	1.68612e-114	-1.43038	0.229016
111062062	chr12:111062062:G:A	1.1261e-114	-1.06889e-09	-1.60504
111062186	chr12:111062186:G:A	1.69743e-112	-1.06889e-09	3.41049
111062256	chr12:111062256:T:C	2.0742e-114	-1.06889e-09	-0.994219
111062273	chr12:111062273:T:A	2.08677e-114	-1.06889e-09	-0.988179
111062294	chr12:111062294:T:C	8.8645e-115	-1.06889e-09	-1.84433
111062379	chr12:111062379:CATTTTATGGCAG:C	3.3063e-114	-1.06889e-09	-0.527966
111062401	chr12:111062401:T:C	2.10427e-114	-1.06889e-09	-0.979826
111062402	chr12:111062402:G:A	7.83337e-113	-1.06889e-09	2.63718
111062532	chr12:111062532:C:T	1.07073e-114	-1.06889e-09	-1.65545
111062605	chr12:111062605:C:T	8.89878e-115	-1.06889e-09	-1.84047
111062738	chr12:111062738:A:G	1.65638e-114	-1.06889e-09	-1.21916
111062877	chr12:111062877:C:G	7.63768e-114	1.48292	-1.17362
111063501	chr12:111063501:C:T	8.61763e-115	-1.06889e-09	-1.87257
111063563	chr12:111063563:G:C	1.01234e-114	-1.06889e-09	-1.71153
111064153	chr12:111064153:G:A	6.64837e-114	-1.06889e-09	0.170577
111064476	chr12:111064476:C:T	5.14296e-114	-1.06889e-09	-0.0861671
111064812	chr12:111064812:G:A	8.9098e-115	-1.06889e-09	-1.83923
111065293	chr12:111065293:G:A	1.13063e-114	-1.06889e-09	-1.60102
111065294	chr12:111065294:A:G	8.81757e-115	-1.06889e-09	-1.84963
111065396	chr12:111065396:C:T	4.49271e-114	-1.06889e-09	-0.221339
111065518	chr12:111065518:T:G	1.13569e-114	-1.06889e-09	-1.59655
111065524	chr12:111065524:C:T	4.1286e-114	-1.06889e-09	-0.305856
111065691	chr12:111065691:G:A	1.04874e-112	2.92896	-1.03578e-09
111065813	chr12:111065813:C:T	1.79696e-112	-1.06889e-09	3.46747
111066229	chr12:111066229:T:C	2.40086e-74	93.0665	-1.81106
111066860	chr12:111066860:C:T	8.63206e-115	-1.06889e-09	-1.8709
111066865	chr12:111066865:A:G	8.82753e-115	-1.06889e-09	-1.84851
111067007	chr12:111067007:T:C	4.36641e-114	-1.06889e-09	-0.249854
111067160	chr12:111067160:C:T	4.03427e-115	-2.63156	-1.03578e-09
111067462	chr12:111067462:T:C	4.2602e-114	-1.06889e-09	-0.27448
111067493	chr12:111067493:C:T	8.86368e-115	-1.06889e-09	-1.84442
111067614	chr12:111067614:A:G	9.10989e-115	-1.81702	-1.03578e-09
111067700	chr12:111067700:A:G	4.55774e-114	-1.06889e-09	-0.206968
111067963	chr12:111067963:T:C	1.76783e-114	-2.01913	0.86509
111067992	chr12:111067992:C:G	3.97914e-114	-1.06889e-09	-0.342731
111068451	chr12:111068451:C:T	8.99875e-115	-1.06889e-09	-1.8293
111068497	chr12:111068497:T:A	1.15083e-114	-1.06889e-09	-1.58331
111068980	chr12:111068980:C:A	4.07658e-114	-1.06889e-09	-0.318537
111069037	chr12:111069037:G:C	4.0699e-114	-1.06889e-09	-0.320176
111069332	chr12:111069332:A:G	4.17325e-114	-1.06889e-09	-0.295101
111069341	chr12:111069341:A:G	4.23809e-114	-1.06889e-09	-0.279683
111069466	chr12:111069466:AC:A	2.1294e-114	-1.51503	0.547069
111069538	chr12:111069538:G:GTA	2.98766e-113	-1.06889e-09	1.67328
111069563	chr12:111069563:T:C	1.02344e-114	-1.06889e-09	-1.70063
111069787	chr12:111069787:A:C	1.76569e-113	-1.06889e-09	1.14733
111069801	chr12:111069801:T:C	9.45762e-115	-1.06889e-09	-1.77956
111070047	chr12:111070047:C:T	4.26092e-114	-1.06889e-09	-0.274311
111070095	chr12:111070095:C:T	4.16024e-114	-1.06889e-09	-0.298222
111070152	chr12:111070152:A:G	4.14917e-114	-1.06889e-09	-0.300887
111070512	chr12:111070512:C:T	1.13183e-114	-1.06889e-09	-1.59996
111070717	chr12:111070717:C:A	4.09395e-114	-1.06889e-09	-0.314286
111070824	chr12:111070824:G:A	1.32319e-112	-1.06889e-09	3.16142
111071246	chr12:111071246:A:G	4.93528e-114	-1.06889e-09	-0.127385
111071287	chr12:111071287:G:A	8.65444e-115	-1.06889e-09	-1.86831
111071371	chr12:111071371:A:T	1.01558e-114	-1.06889e-09	-1.70834
111072001	chr12:111072001:T:C	2.54279e-114	-1.06889e-09	-0.790534
111072355	chr12:111072355:T:C	8.86441e-115	-1.06889e-09	-1.84434
111072572	chr12:111072572:A:T	1.3761e-114	-1.06889e-09	-1.40454
111072734	chr12:111072734:A:C	8.81593e-115	-1.06889e-09	-1.84982
111072788	chr12:111072788:C:A	2.31048e-114	-1.06889e-09	-0.886342
111073116	chr12:111073116:C:T	3.15366e-114	-1.06889e-09	-0.575231
111073150	chr12:111073150:T:A	1.6963e-114	-1.06889e-09	-1.19534
111073241	chr12:111073241:T:TCTTA	1.65762e-114	-1.06889e-09	-1.21841
111073251	chr12:111073251:A:T	8.65656e-115	-1.06889e-09	-1.86806
111073421	chr12:111073421:G:A	1.79046e-114	-1.14132	-1.03578e-09
111073546	chr12:111073546:T:C	1.64063e-114	-1.06889e-09	-1.22872
111073956	chr12:111073956:A:G	3.44043e-114	-1.06889e-09	-0.488198
111074272	chr12:111074272:C:A	5.5706e-113	-1.06889e-09	2.29629
111074460	chr12:111074460:T:A	8.94703e-115	-1.06889e-09	-1.83506
111074751	chr12:111074751:G:A	4.98899e-113	-1.06889e-09	2.18602
111074845	chr12:111074845:C:T	1.41642e-114	-1.06889e-09	-1.37566
111074910	chr12:111074910:G:A	8.63988e-115	-1.06889e-09	-1.86999
111075022	chr12:111075022:T:C	3.76507e-114	-1.06889e-09	-0.398028
111075195	chr12:111075195:A:G	2.5389e-114	-1.06889e-09	-0.792064
111075425	chr12:111075425:T:C	2.23034e-114	-1.06889e-09	-0.921644
111075595	chr12:111075595:T:A	1.45886e-114	-1.06889e-09	-1.34614
111075663	chr12:111075663:C:T	6.03186e-115	-2.22933	-1.03578e-09
111075892	chr12:111075892:T:A	1.03508e-114	-1.06889e-09	-1.68932
111076021	chr12:111076021:A:G	8.92494e-115	-1.06889e-09	-1.83753
111076122	chr12:111076122:A:T	1.55068e-114	-1.06889e-09	-1.2851
111076492	chr12:111076492:C:T	8.61472e-115	-1.06889e-09	-1.87291
111076701	chr12:111076701:G:C	1.41998e-114	-1.06889e-09	-1.37316
111076803	chr12:111076803:T:C	1.49681e-114	-1.06889e-09	-1.32046
111076959	chr12:111076959:G:A	3.33243e-114	-1.06889e-09	-0.520095
111077264	chr12:111077264:AAG:A	8.71081e-115	-1.06889e-09	-1.86182
111077505	chr12:111077505:C:T	2.77728e-114	-0.702325	-1.03578e-09
111078182	chr12:111078182:C:T	9.07237e-115	-1.06889e-09	-1.82115
111078394	chr12:111078394:C:T	1.45018e-114	-1.06889e-09	-1.35211
111078815	chr12:111078815:G:A	6.21567e-113	-1.06889e-09	2.40586
111079449	chr12:111079449:C:T	8.74024e-115	-1.06889e-09	-1.85844
111079484	chr12:111079484:C:G	8.72101e-115	-1.06889e-09	-1.86065
111079771	chr12:111079771:C:G	9.84551e-115	-1.06889e-09	-1.73937
111080284	chr12:111080284:C:T	1.46169e-112	-1.06889e-09	3.26097
111080675	chr12:111080675:A:AAAAAT	8.66104e-115	-1.06889e-09	-1.86755
111081135	chr12:111081135:C:T	1.16594e-114	-1.06889e-09	-1.57027
111081418	chr12:111081418:A:G	2.66794e-113	-1.75343	3.31352
111081840	chr12:111081840:T:C	2.32298e-115	-1.31709	-1.86644
111082573	chr12:111082573:G:A	8.72918e-115	-1.06889e-09	-1.85971
111082801	chr12:111082801:A:G	8.6302e-115	-1.06889e-09	-1.87111
111083257	chr12:111083257:A:G	2.21116e-113	-1.79052	3.16283
111083410	chr12:111083410:G:T	8.73127e-115	-1.06889e-09	-1.85947
111083930	chr12:111083930:C:T	8.82625e-115	-1.06889e-09	-1.84865
111084196	chr12:111084196:A:C	2.88888e-114	0.648141	-1.31107
111084222	chr12:111084222:T:G	3.05517e-111	0.453611	5.84718
111084795	chr12:111084795:G:A	8.6436e-115	-1.06889e-09	-1.86956
111085518	chr12:111085518:T:C	1.80349e-112	-1.06889e-09	3.4711
111086264	chr12:111086264:C:T	8.72024e-115	-1.06889e-09	-1.86073
111086579	chr12:111086579:G:A	8.64671e-115	-1.06889e-09	-1.8692
111086587	chr12:111086587:A:G	8.74222e-115	-1.06889e-09	-1.85822
111086935	chr12:111086935:A:G	8.71869e-115	-1.06889e-09	-1.86091
111087010	chr12:111087010:T:C	8.73204e-115	-1.06889e-09	-1.85938
111087236	chr12:111087236:C:T	8.81398e-115	-1.06889e-09	-1.85004
111087453	chr12:111087453:G:A	8.68652e-115	-1.06889e-09	-1.86461
111087466	chr12:111087466:T:C	8.90884e-115	-1.06889e-09	-1.83934
111087756	chr12:111087756:T:G	1.77834e-114	-1.06889e-09	-1.14811
111087948	chr12:111087948:G:A	8.61444e-115	-1.06889e-09	-1.87294
111087998	chr12:111087998:A:C	1.02803e-114	-1.06889e-09	-1.69615
111088007	chr12:111088007:C:G	8.61438e-115	-1.06889e-09	-1.87295
111088111	chr12:111088111:C:T	9.34291e-115	-0.316245	-1.47552
111088352	chr12:111088352:G:A	8.62105e-115	-1.06889e-09	-1.87217
111088421	chr12:111088421:A:G	8.61434e-115	-1.06889e-09	-1.87295
111088691	chr12:111088691:G:A	8.76006e-115	-1.06889e-09	-1.85618
111088834	chr12:111088834:T:C	8.65194e-115	-1.06889e-09	-1.8686
111088980	chr12:111088980:C:T	8.8079e-115	-1.06889e-09	-1.85073
111088995	chr12:111088995:G:C	8.61436e-115	-1.06889e-09	-1.87295
111089529	chr12:111089529:A:G	8.65148e-115	-1.06889e-09	-1.86865
111089571	chr12:111089571:T:C	2.95193e-114	-1.06889e-09	-0.641336
111089600	chr12:111089600:C:T	8.99321e-115	-1.06889e-09	-1.82991
111089878	chr12:111089878:C:T	1.39188e-114	-1.06889e-09	-1.39314
111089966	chr12:111089966:G:A	8.62599e-115	-1.06889e-09	-1.8716
111090167	chr12:111090167:G:T	1.58955e-114	-1.06889e-09	-1.26034
111090350	chr12:111090350:G:A	4.88756e-113	1.8383	0.327186
111090732	chr12:111090732:A:G	8.61467e-115	-1.06889e-09	-1.87291
111090844	chr12:111090844:T:C	8.76053e-115	-1.06889e-09	-1.85612
111090971	chr12:111090971:C:G	1.49381e-114	-1.06889e-09	-1.32246
111091330	chr12:111091330:C:T	9.18481e-115	-1.06889e-09	-1.80883
111091370	chr12:111091370:A:G	8.62165e-115	-1.06889e-09	-1.8721
111091391	chr12:111091391:G:A	8.76006e-115	-1.06889e-09	-1.85618
111091399	chr12:111091399:A:G	8.6172e-115	-1.06889e-09	-1.87262
111091405	chr12:111091405:A:G	8.61688e-115	-1.06889e-09	-1.87266
111091450	chr12:111091450:G:C	1.82466e-112	-1.06889e-09	3.48277
111091738	chr12:111091738:C:T	8.76006e-115	-1.06889e-09	-1.85618
111091873	chr12:111091873:A:G	8.622e-115	-1.06889e-09	-1.87206
111091928	chr12:111091928:G:A	9.25294e-115	-1.06889e-09	-1.80144
111092183	chr12:111092183:TG:T	9.14651e-115	-1.06889e-09	-1.81301
111092508	chr12:111092508:A:G	8.61717e-115	-1.06889e-09	-1.87262
111092566	chr12:111092566:C:T	8.76006e-115	-1.06889e-09	-1.85618
111092706	chr12:111092706:G:A	1.5028e-114	-1.06889e-09	-1.31647
111093378	chr12:111093378:C:T	8.63739e-115	-1.06889e-09	-1.87028
111093418	chr12:111093418:C:T	8.68155e-115	-1.06889e-09	-1.86518
111093882	chr12:111093882:G:A	1.25338e-114	-1.06889e-09	-1.49795
111094163	chr12:111094163:T:C	3.51656e-114	-0.466312	-1.03578e-09
111094185	chr12:111094185:G:A	1.03687e-114	-1.06889e-09	-1.68759
111094866	chr12:111094866:T:G	8.64262e-115	-1.06889e-09	-1.86967
111095440	chr12:111095440:G:C	8.63959e-115	-1.06889e-09	-1.87003
111095995	chr12:111095995:T:G	8.69667e-115	-1.06889e-09	-1.86344
111096014	chr12:111096014:G:A	8.88843e-115	-1.06889e-09	-1.84163
111096534	chr12:111096534:G:A	9.21376e-115	-1.06889e-09	-1.80568
111096900	chr12:111096900:C:A	8.76056e-115	-1.06889e-09	-1.85612
111097043	chr12:111097043:G:A	8.69734e-115	-1.06889e-09	-1.86336
111097553	chr12:111097553:T:TA	8.69055e-115	-1.06889e-09	-1.86414
111097653	chr12:111097653:C:T	8.76324e-115	-1.06889e-09	-1.85582
111097699	chr12:111097699:G:A	1.40749e-114	-1.06889e-09	-1.38199
111097706	chr12:111097706:G:A	2.16292e-114	-1.06889e-09	-0.952335
111098197	chr12:111098197:C:G	1.46831e-112	-1.06889e-09	3.26548
111098463	chr12:111098463:T:C	1.47775e-114	-1.06889e-09	-1.33327
111098470	chr12:111098470:G:A	8.77253e-115	-1.06889e-09	-1.85475
111098653	chr12:111098653:G:A	8.64197e-115	-1.06889e-09	-1.86975
111098677	chr12:111098677:C:G	3.64518e-114	-1.06889e-09	-0.430391
111098717	chr12:111098717:CCT:C	8.78917e-115	-1.06889e-09	-1.85286
111098784	chr12:111098784:G:T	9.9996e-115	-1.06889e-09	-1.72384
111099053	chr12:111099053:G:A	9.64273e-115	-1.06889e-09	-1.76018
111099300	chr12:111099300:C:T	9.94182e-115	-1.06889e-09	-1.72963
111099643	chr12:111099643:T:C	9.54128e-115	-1.06889e-09	-1.77075
111099766	chr12:111099766:C:T	4.18812e-115	-0.945573	-1.64856
111100191	chr12:111100191:GTGTGTGTGTGTA:G	8.67381e-115	-1.06889e-09	-1.86607
111100302	chr12:111100302:C:T	1.07017e-114	-1.06889e-09	-1.65598
111100872	chr12:111100872:G:A	2.37052e-114	-1.06889e-09	-0.860685
111100917	chr12:111100917:T:C	1.60182e-115	-1.69173	-1.86351
111101093	chr12:111101093:A:G	8.40481e-114	-1.06889e-09	0.405009
111101300	chr12:111101300:G:A	2.43989e-114	-1.06889e-09	-0.831841
111101406	chr12:111101406:C:T	1.85948e-114	-1.1035	-1.03578e-09
111101906	chr12:111101906:G:A	7.17101e-112	-1.06889e-09	4.85142
111102087	chr12:111102087:T:C	9.20936e-115	-1.06889e-09	-1.80616
111102204	chr12:111102204:C:T	1.11536e-114	-1.06889e-09	-1.61462
111102227	chr12:111102227:C:T	1.39417e-112	-1.06889e-09	3.21368
111102234	chr12:111102234:C:T	6.92042e-114	-1.06889e-09	0.210681
111102584	chr12:111102584:G:T	9.00005e-115	-1.06889e-09	-1.82915
111102869	chr12:111102869:A:C	8.87333e-115	-1.06889e-09	-1.84333
111102931	chr12:111102931:A:G	1.16822e-114	-1.06889e-09	-1.56832
111102987	chr12:111102987:G:A	1.21691e-114	-1.06889e-09	-1.52748
111103434	chr12:111103434:G:A	8.97711e-115	-1.06889e-09	-1.8317
111103865	chr12:111103865:G:T	1.94368e-114	-1.06889e-09	-1.05921
111104067	chr12:111104067:G:A	1.21811e-114	-1.06889e-09	-1.52649
111104097	chr12:111104097:A:G	1.07854e-113	-1.7089	2.3633
111104161	chr12:111104161:T:C	1.02695e-114	-1.06889e-09	-1.6972
111104707	chr12:111104707:C:T	1.50621e-114	-1.06889e-09	-1.3142
111104812	chr12:111104812:G:A	8.87245e-115	-1.06889e-09	-1.84343
111104913	chr12:111104913:G:A	1.39827e-114	-1.06889e-09	-1.38856
111105144	chr12:111105144:G:A	4.86907e-114	0.755897	-0.89679
111106095	chr12:111106095:G:A	6.58304e-114	0.160702	-1.03578e-09
111106141	chr12:111106141:A:T	1.59324e-114	-1.06889e-09	-1.25802
111106464	chr12:111106464:A:T	3.00049e-115	-1.62057	-1.30704
111106976	chr12:111106976:G:A	8.71467e-115	-1.06889e-09	-1.86137
111107401	chr12:111107401:C:A	9.51767e-115	-1.06889e-09	-1.77323
111107429	chr12:111107429:A:T	8.84621e-115	-1.06889e-09	-1.84639
111107442	chr12:111107442:T:C	1.51645e-114	-1.06889e-09	-1.30742
111107453	chr12:111107453:A:G	9.46578e-115	-1.06889e-09	-1.7787
111107611	chr12:111107611:G:A	9.37766e-115	-1.06889e-09	-1.78805
111108361	chr12:111108361:T:C	2.15448e-85	67.6355	-1.81677
111108419	chr12:111108419:C:T	8.61732e-115	-1.06889e-09	-1.87261
111108519	chr12:111108519:T:C	8.96023e-115	-1.06889e-09	-1.83358
111108868	chr12:111108868:C:G	1.18804e-114	-1.06889e-09	-1.55149
111109057	chr12:111109057:G:A	8.72269e-115	-1.06889e-09	-1.86045
111109224	chr12:111109224:C:T	8.82715e-115	-1.06889e-09	-1.84855
111110456	chr12:111110456:CA:C	8.69177e-115	-1.06889e-09	-1.864
111110521	chr12:111110521:G:A	9.06754e-115	-1.06889e-09	-1.82168
111110669	chr12:111110669:T:A	3.19746e-112	-1.06889e-09	4.04373
111110915	chr12:111110915:G:A	3.93719e-115	-2.65591	-1.03578e-09
111111024	chr12:111111024:A:G	1.073e-113	-1.06889e-09	0.649249
111111549	chr12:111111549:C:T	8.81194e-115	-1.06889e-09	-1.85027
111111644	chr12:111111644:T:G	8.69028e-115	-1.06889e-09	-1.86418
111111758	chr12:111111758:T:C	3.3968e-115	-1.00501	-1.79853
111112110	chr12:111112110:G:A	9.08483e-115	-1.06889e-09	-1.81977
111112160	chr12:111112160:CAG:C	8.67356e-115	-1.06889e-09	-1.8661
111112256	chr12:111112256:T:C	1.15285e-114	-1.06889e-09	-1.58156
111112384	chr12:111112384:G:A	9.04745e-115	-1.06889e-09	-1.8239
111113159	chr12:111113159:G:A	9.44328e-115	-1.06889e-09	-1.78108
111113390	chr12:111113390:C:A	1.01004e-114	-1.06889e-09	-1.7138
111113694	chr12:111113694:A:G	8.77721e-115	-1.06889e-09	-1.85422
111113836	chr12:111113836:C:T	2.33954e-114	-0.873843	-1.03578e-09
111114237	chr12:111114237:C:CTGATAAT	1.58799e-114	-1.06889e-09	-1.26133
111114381	chr12:111114381:C:A	9.03247e-115	-1.06889e-09	-1.82555
111115060	chr12:111115060:T:G	1.81348e-114	-1.06889e-09	-1.12855
111115241	chr12:111115241:C:T	8.98309e-115	-1.06889e-09	-1.83104
111115409	chr12:111115409:C:T	1.11251e-114	-1.06889e-09	-1.61718
111115410	chr12:111115410:G:A	3.43878e-113	1.81391	-1.03578e-09
111116076	chr12:111116076:T:G	2.75186e-114	-0.71152	-1.03578e-09
111116295	chr12:111116295:G:GATTGAA	3.85811e-115	-2.6762	-1.03578e-09
111116296	chr12:111116296:C:T	3.85862e-115	-2.67607	-1.03578e-09
111116527	chr12:111116527:T:C	9.08733e-115	-1.06889e-09	-1.8195
111116584	chr12:111116584:G:A	9.05437e-115	-1.06889e-09	-1.82313
111116664	chr12:111116664:C:G	8.83382e-115	-1.06889e-09	-1.84779
111116732	chr12:111116732:A:G	1.91963e-114	-1.06889e-09	-1.07166
111117285	chr12:111117285:A:G	4.08187e-115	-2.61983	-1.03578e-09
111117308	chr12:111117308:T:G	1.67404e-114	-1.06889e-09	-1.20856
111117748	chr12:111117748:T:G	8.94542e-115	-1.06889e-09	-1.83524
111117859	chr12:111117859:C:T	8.9328e-115	-1.06889e-09	-1.83665
111118164	chr12:111118164:G:T	9.08424e-115	-1.06889e-09	-1.81984
111118401	chr12:111118401:C:T	8.86225e-115	-1.06889e-09	-1.84458
111118643	chr12:111118643:C:T	8.97192e-115	-1.06889e-09	-1.83228
111119162	chr12:111119162:G:A	8.68344e-115	-1.06889e-09	-1.86496
111119256	chr12:111119256:C:T	3.84605e-115	-2.67933	-1.03578e-09
111119384	chr12:111119384:G:A	4.37345e-114	0.99019	-1.23843
111119608	chr12:111119608:G:A	9.07708e-115	-1.06889e-09	-1.82063
111119699	chr12:111119699:C:T	1.41029e-114	-1.06889e-09	-1.38
111119849	chr12:111119849:G:A	8.95397e-115	-1.06889e-09	-1.83428
111120766	chr12:111120766:G:A	9.0863e-115	-1.06889e-09	-1.81961
111121012	chr12:111121012:C:T	8.95128e-115	-1.06889e-09	-1.83458
111121013	chr12:111121013:G:A	8.91462e-115	-1.06889e-09	-1.83869
111121114	chr12:111121114:A:C	1.17753e-114	-1.06889e-09	-1.56038
111121173	chr12:111121173:T:C	2.06711e-114	-1.33901	0.341369
111121381	chr12:111121381:T:C	9.04619e-115	-1.06889e-09	-1.82404
111121652	chr12:111121652:A:G	1.84334e-114	-1.06889e-09	-1.11221
111122774	chr12:111122774:G:A	3.24805e-111	6.36201	-1.03578e-09
111122797	chr12:111122797:G:A	1.19335e-114	-1.06889e-09	-1.54703
111123236	chr12:111123236:G:A	9.01647e-115	-1.06889e-09	-1.82733
111123353	chr12:111123353:T:G	9.51353e-115	-1.06889e-09	-1.77367
111123498	chr12:111123498:T:G	4.10379e-114	-1.06889e-09	-0.311884
111123517	chr12:111123517:G:T	9.54939e-115	-1.06889e-09	-1.7699
111123892	chr12:111123892:T:C	4.40854e-114	-1.02831	0.788063
111124193	chr12:111124193:A:G	9.17706e-115	-1.06889e-09	-1.80967
111124495	chr12:111124495:C:T	7.74155e-115	-1.36516	-0.614617
111124647	chr12:111124647:C:T	8.82088e-115	-1.06889e-09	-1.84926
111124689	chr12:111124689:T:C	3.01483e-114	-1.06889e-09	-0.620254
111124732	chr12:111124732:C:T	8.63857e-115	-1.06889e-09	-1.87014
111124753	chr12:111124753:T:C	1.11081e-114	-1.06889e-09	-1.6187
111124779	chr12:111124779:C:T	9.20787e-115	-1.06889e-09	-1.80632
111124986	chr12:111124986:A:G	2.25294e-114	-1.06889e-09	-0.911561
111125019	chr12:111125019:G:T	5.58862e-113	-1.06889e-09	2.29952
111125062	chr12:111125062:T:A	8.79043e-115	-1.06889e-09	-1.85272
111125265	chr12:111125265:C:T	6.61762e-113	-1.06889e-09	2.46853
111125295	chr12:111125295:T:C	3.55498e-114	-1.06889e-09	-0.455447
111125431	chr12:111125431:G:A	1.41088e-112	-1.06889e-09	3.22559
111125518	chr12:111125518:T:A	8.00895e-114	0.356764	-1.03578e-09
111125683	chr12:111125683:T:C	1.28915e-113	-0.695226	1.528
111125863	chr12:111125863:T:C	6.50813e-113	-1.06889e-09	2.45184
111126140	chr12:111126140:A:G	5.58619e-113	-1.06889e-09	2.29909
111126164	chr12:111126164:G:A	1.54535e-115	-1.79056	-1.80057
111126202	chr12:111126202:A:G	2.09152e-114	-1.06889e-09	-0.985905
111126211	chr12:111126211:C:T	1.15313e-114	-1.06889e-09	-1.58131
111126230	chr12:111126230:T:G	9.63942e-115	-1.06889e-09	-1.76052
111126258	chr12:111126258:G:A	1.44852e-114	-1.06889e-09	-1.35325
111126308	chr12:111126308:C:T	3.56544e-113	-1.06889e-09	1.85008
111126391	chr12:111126391:C:T	8.62924e-115	-1.06889e-09	-1.87122
111126811	chr12:111126811:C:T	8.63032e-115	-1.06889e-09	-1.8711
111127026	chr12:111127026:C:T	6.78524e-113	-1.06889e-09	2.49354
111127280	chr12:111127280:C:A	8.73233e-115	-1.06889e-09	-1.85935
111127313	chr12:111127313:G:A	4.10693e-114	-1.06889e-09	-0.311121
111127367	chr12:111127367:A:G	1.48146e-114	-1.06889e-09	-1.33077
111127446	chr12:111127446:GT:G	1.49391e-114	-1.06889e-09	-1.3224
111127502	chr12:111127502:C:T	4.11071e-114	-1.06889e-09	-0.310199
111127540	chr12:111127540:A:G	1.24906e-114	-1.06889e-09	-1.50141
111127575	chr12:111127575:G:A	8.74362e-115	-1.06889e-09	-1.85806
111127863	chr12:111127863:C:A	3.29669e-114	-0.701033	0.170157
111127917	chr12:111127917:A:G	1.24927e-114	-1.06889e-09	-1.50124
111128165	chr12:111128165:G:A	8.5217e-116	-2.32755	-1.8588
111128327	chr12:111128327:C:T	9.64053e-115	-1.06889e-09	-1.7604
111128764	chr12:111128764:T:A	8.74522e-115	-1.06889e-09	-1.85787
111129431	chr12:111129431:A:C	8.69485e-115	-1.06889e-09	-1.86365
111129551	chr12:111129551:C:G	8.82146e-115	-1.06889e-09	-1.84919
111129624	chr12:111129624:T:G	1.51204e-114	-1.06889e-09	-1.31034
111129676	chr12:111129676:A:G	9.26872e-115	-1.06889e-09	-1.79974
111129681	chr12:111129681:C:T	1.64586e-114	-1.06889e-09	-1.22553
111129692	chr12:111129692:G:A	4.64509e-115	-0.837494	-1.65308
111129837	chr12:111129837:G:A	1.24378e-114	-1.06889e-09	-1.50564
111130057	chr12:111130057:A:C	4.00686e-113	-1.06889e-09	1.9668
111130394	chr12:111130394:A:G	1.32525e-114	-1.06889e-09	-1.44219
111130640	chr12:111130640:C:CT	1.16995e-115	-2.0015	-1.86792
111130743	chr12:111130743:T:C	1.05398e-114	-1.06889e-09	-1.67122
111130955	chr12:111130955:T:G	8.77379e-115	-1.06889e-09	-1.85461
111131310	chr12:111131310:G:A	1.03174e-114	-0.661252	-1.0313
111131609	chr12:111131609:A:G	1.24076e-114	-1.06889e-09	-1.50807
111131797	chr12:111131797:G:A	9.20737e-115	-1.06889e-09	-1.80638
111131843	chr12:111131843:C:G	8.66051e-115	-1.06889e-09	-1.86761
111131866	chr12:111131866:G:A	9.21398e-115	-1.06889e-09	-1.80566
111132011	chr12:111132011:G:A	2.22434e-115	-1.68963	-1.53729
111132047	chr12:111132047:C:T	1.08223e-114	-1.06889e-09	-1.64477
111132310	chr12:111132310:C:A	4.2655e-114	-1.06889e-09	-0.273236
111132848	chr12:111132848:A:C	9.73908e-115	-1.06889e-09	-1.75023
111133381	chr12:111133381:T:C	2.91393e-115	-1.3648	-1.59208
111133762	chr12:111133762:C:A	2.91753e-115	-1.34965	-1.60599
111134289	chr12:111134289:G:A	2.84817e-115	-1.44201	-1.53769
111134501	chr12:111134501:T:A	2.13751e-115	-1.64937	-1.61737
111134711	chr12:111134711:A:G	3.30317e-115	-1.48334	-1.34816
111134849	chr12:111134849:C:G	4.81454e-113	-1.06889e-09	2.15043
111134854	chr12:111134854:A:T	4.84105e-113	-1.06889e-09	2.15592
111135432	chr12:111135432:T:C	2.69511e-113	-1.06889e-09	1.57023
111135532	chr12:111135532:G:A	2.36803e-113	-1.06889e-09	1.44085
111135884	chr12:111135884:G:C	1.58097e-114	-2.63939	1.37363
111136033	chr12:111136033:G:A	8.70127e-115	-1.06889e-09	-1.86291
111136439	chr12:111136439:G:A	9.29311e-115	-1.06889e-09	-1.79711
111136469	chr12:111136469:C:T	2.75912e-115	-1.42598	-1.58549
111136495	chr12:111136495:A:C	1.2616e-114	-1.06889e-09	-1.49142
111136550	chr12:111136550:A:G	9.32299e-112	5.11386	-1.03578e-09
111136646	chr12:111136646:A:G	8.73054e-115	-1.06889e-09	-1.85955
111136924	chr12:111136924:G:A	5.45751e-114	-1.06889e-09	-0.0268024
111136957	chr12:111136957:A:G	2.23626e-114	-1.06889e-09	-0.918989
111137132	chr12:111137132:C:T	8.98462e-115	-1.06889e-09	-1.83087
111137357	chr12:111137357:GTTGTTGT:G	8.67594e-115	-1.06889e-09	-1.86583
111137375	chr12:111137375:TGTC:T	2.59795e-113	-1.06889e-09	1.53351
111138060	chr12:111138060:T:G	1.27861e-114	-1.06889e-09	-1.47802
111138123	chr12:111138123:C:T	1.24494e-114	-1.06889e-09	-1.50471
111138144	chr12:111138144:G:T	1.18674e-114	-1.06889e-09	-1.55259
111138658	chr12:111138658:G:T	2.01188e-114	-1.06889e-09	-1.02473
111139392	chr12:111139392:G:A	1.39289e-114	-1.06889e-09	-1.39241
111139924	chr12:111139924:G:A	1.60162e-113	-1.06889e-09	1.04981
111139930	chr12:111139930:C:T	8.79471e-115	-1.06889e-09	-1.85223
111140100	chr12:111140100:G:C	6.00872e-113	-1.06889e-09	2.372
111140300	chr12:111140300:T:C	3.55719e-115	-1.30485	-1.45256
111140404	chr12:111140404:T:C	1.16122e-114	-1.06889e-09	-1.57432
111140929	chr12:111140929:C:T	1.19869e-111	5.36519	-1.03578e-09
111140970	chr12:111140970:G:A	5.28094e-114	-1.06889e-09	-0.0596921
111141189	chr12:111141189:C:T	8.12848e-115	-1.99908	0.0680777
111141390	chr12:111141390:T:C	2.72857e-115	-1.40606	-1.61654
111141422	chr12:111141422:G:A	3.32625e-115	-2.67574	-0.148798
111141847	chr12:111141847:G:A	1.05437e-114	-1.06889e-09	-1.67085
111142272	chr12:111142272:C:T	1.03194e-114	-2.17492	0.482566
111142663	chr12:111142663:T:G	8.74764e-115	-1.06889e-09	-1.8576
111142795	chr12:111142795:G:A	2.18395e-115	-1.54258	-1.70267
111142823	chr12:111142823:G:A	9.93875e-115	-1.06889e-09	-1.72994
111142835	chr12:111142835:C:T	1.0226e-114	-1.06889e-09	-1.70145
111142954	chr12:111142954:G:A	1.89179e-114	-1.06889e-09	-1.08627
111143161	chr12:111143161:C:T	1.40187e-114	-1.06889e-09	-1.38599
111143193	chr12:111143193:G:A	2.07077e-114	-1.06889e-09	-0.995877
111143456	chr12:111143456:C:T	8.71993e-115	-1.06889e-09	-1.86077
111143725	chr12:111143725:A:G	8.73854e-115	-1.06889e-09	-1.85864
111143974	chr12:111143974:C:G	1.15849e-114	-2.67953	1.10285
111144338	chr12:111144338:C:T	1.13971e-114	-1.06889e-09	-1.59302
111144698	chr12:111144698:G:A	9.75709e-115	-1.06889e-09	-1.74839
111144826	chr12:111144826:T:C	6.82055e-114	-0.959468	1.15561
111145108	chr12:111145108:C:T	2.18637e-114	-1.06889e-09	-0.941552
111145321	chr12:111145321:G:A	9.26097e-114	-1.06889e-09	0.502013
111145357	chr12:111145357:T:TA	8.72362e-115	-1.06889e-09	-1.86035
111145428	chr12:111145428:G:A	1.00313e-114	-1.06889e-09	-1.72067
111146079	chr12:111146079:A:G	1.18652e-114	-1.06889e-09	-1.55277
111146211	chr12:111146211:T:C	8.69587e-115	-1.06889e-09	-1.86353
111146651	chr12:111146651:C:T	3.05244e-111	6.2999	-1.03578e-09
111146672	chr12:111146672:G:A	8.77162e-115	-1.06889e-09	-1.85486
111146969	chr12:111146969:A:T	1.98221e-114	-1.06889e-09	-1.03958
111146991	chr12:111146991:T:C	1.86617e-114	-1.06889e-09	-1.09991
111147220	chr12:111147220:T:C	1.20769e-114	-1.06889e-09	-1.53509
111147285	chr12:111147285:T:C	5.42898e-112	4.57313	-1.03578e-09
111147622	chr12:111147622:G:A	9.14704e-115	-1.06889e-09	-1.81295
111148080	chr12:111148080:A:G	8.85232e-115	-1.06889e-09	-1.8457
111148188	chr12:111148188:T:C	1.1273e-114	-1.06889e-09	-1.60397
111148525	chr12:111148525:TTTATG:T	9.92061e-115	-1.06889e-09	-1.73177
111148827	chr12:111148827:T:C	8.87216e-115	-1.06889e-09	-1.84346
111148871	chr12:111148871:C:T	8.71947e-115	-0.668211	-1.19261
111149061	chr12:111149061:C:T	1.73904e-114	-1.06889e-09	-1.17046
111149158	chr12:111149158:A:G	1.19155e-114	-1.54854	-1.03578e-09
111149314	chr12:111149314:G:C	1.4838e-107	12.6172	2.17171
111149349	chr12:111149349:A:AC	9.01884e-115	-1.06889e-09	-1.82707
111149777	chr12:111149777:A:G	1.1666e-114	-1.06889e-09	-1.5697
111150073	chr12:111150073:A:AG	8.89796e-115	-1.06889e-09	-1.84056
111150126	chr12:111150126:A:G	8.51547e-108	13.4674	0.766168
111150600	chr12:111150600:G:C	9.04348e-115	-1.06889e-09	-1.82434
111150886	chr12:111150886:T:C	1.5044e-114	-1.06889e-09	-1.3154
111151880	chr12:111151880:T:A	8.63779e-115	-1.06889e-09	-1.87023
111151986	chr12:111151986:G:A	3.98412e-114	-1.06889e-09	-0.341478
111152328	chr12:111152328:CA:C	1.38887e-114	-1.06889e-09	-1.3953
111152688	chr12:111152688:T:C	2.71752e-106	12.9726	4.72404
111153213	chr12:111153213:T:G	8.06921e-115	-0.182912	-1.75541
111153423	chr12:111153423:C:A	1.30444e-114	-1.06889e-09	-1.45802
111153491	chr12:111153491:T:C	8.79867e-115	-1.06889e-09	-1.85178
111153640	chr12:111153640:G:A	3.77712e-114	-1.06889e-09	-0.394834
111154532	chr12:111154532:C:T	2.50932e-114	-1.06889e-09	-0.803782
111154576	chr12:111154576:G:T	6.77365e-110	11.2546	-1.85504
111154775	chr12:111154775:C:T	8.73269e-115	-1.06889e-09	-1.85931
111154893	chr12:111154893:A:G	9.05169e-115	-1.06889e-09	-1.82343
111155297	chr12:111155297:T:TTGAA	8.70757e-115	-1.06889e-09	-1.86219
111155494	chr12:111155494:C:A	8.61523e-115	-1.06889e-09	-1.87285
111156791	chr12:111156791:A:G	9.88857e-113	-1.06889e-09	2.87017
111157080	chr12:111157080:G:A	8.65015e-115	-1.06889e-09	-1.8688
111157352	chr12:111157352:A:C	3.46055e-114	-1.06889e-09	-0.482368
111157433	chr12:111157433:T:A	2.04353e-113	-1.06889e-09	1.29347
111157521	chr12:111157521:A:C	5.53425e-113	-1.06889e-09	2.28975
111157533	chr12:111157533:A:G	1.68382e-114	-1.06889e-09	-1.20273
111157619	chr12:111157619:A:G	3.3841e-114	-1.06889e-09	-0.504709
111157836	chr12:111157836:A:G	7.39028e-115	-0.198001	-1.82821
111158035	chr12:111158035:T:C	8.81774e-115	-1.06889e-09	-1.84962
111158315	chr12:111158315:A:T	1.31624e-114	-1.06889e-09	-1.44902
111158459	chr12:111158459:A:G	8.62319e-115	-1.06889e-09	-1.87193
111158608	chr12:111158608:G:A	1.22081e-114	-1.06889e-09	-1.52428
111158832	chr12:111158832:G:A	2.09325e-113	-1.06889e-09	1.31751
111159220	chr12:111159220:C:T	4.85895e-115	-2.44556	-1.03578e-09
111159509	chr12:111159509:AT:A	1.56165e-114	-1.06889e-09	-1.27805
111159699	chr12:111159699:T:C	3.69752e-114	-1.06889e-09	-0.416133
111160018	chr12:111160018:A:G	3.85105e-114	-1.06889e-09	-0.375451
111160062	chr12:111160062:G:T	3.71491e-114	-1.06889e-09	-0.411441
111160210	chr12:111160210:C:T	8.23864e-115	-0.0455844	-1.87196
111160398	chr12:111160398:C:T	3.54691e-109	8.53525	2.51995
111160645	chr12:111160645:A:G	3.29098e-114	-1.06889e-09	-0.53261
111160914	chr12:111160914:G:T	5.62868e-115	-2.2985	-1.03578e-09
111161190	chr12:111161190:A:T	4.10938e-115	-2.61311	-1.03578e-09
111161194	chr12:111161194:C:A	1.44911e-114	-1.06889e-09	-1.35285
111161376	chr12:111161376:A:G	3.21536e-114	-1.06889e-09	-0.555855
111161812	chr12:111161812:G:A	9.28168e-115	-1.06889e-09	-1.79834
111161813	chr12:111161813:T:C	1.59749e-114	-1.06889e-09	-1.25536
111161829	chr12:111161829:G:A	8.18079e-115	-0.056089	-1.8685
111161845	chr12:111161845:C:G	2.95136e-114	-1.06889e-09	-0.641529
111161865	chr12:111161865:G:T	1.57069e-114	-1.06889e-09	-1.27228
111162207	chr12:111162207:A:C	2.92465e-114	-1.06889e-09	-0.65062
111162466	chr12:111162466:C:T	1.90291e-114	-1.06889e-09	-1.08041
111162551	chr12:111162551:C:G	8.76356e-115	-1.06889e-09	-1.85578
111162615	chr12:111162615:A:G	1.98571e-114	-1.06889e-09	-1.03782
111162641	chr12:111162641:G:A	1.29824e-114	-1.06889e-09	-1.46279
111162657	chr12:111162657:C:G	2.08054e-114	-1.06889e-09	-0.991168
111162985	chr12:111162985:G:A	8.94085e-115	-1.06889e-09	-1.83575
111162994	chr12:111162994:C:T	1.1225e-114	-1.06889e-09	-1.60824
111163607	chr12:111163607:T:A	8.93611e-115	-1.06889e-09	-1.83628
111163653	chr12:111163653:C:T	3.42168e-114	-1.06889e-09	-0.493665
111163671	chr12:111163671:G:A	8.60019e-114	-1.06889e-09	0.427989
111163721	chr12:111163721:A:G	2.84378e-113	-1.06889e-09	1.62392
111164071	chr12:111164071:C:T	9.08743e-115	-1.06889e-09	-1.81949
111164083	chr12:111164083:C:G	8.79605e-115	-1.06889e-09	-1.85208
111164302	chr12:111164302:A:G	4.74996e-108	11.4014	2.2485
111164588	chr12:111164588:AAG:A	1.24219e-114	-1.06889e-09	-1.50692
111164807	chr12:111164807:A:C	7.98042e-113	-1.06889e-09	2.65578
111165049	chr12:111165049:C:T	5.94614e-114	-1.06889e-09	0.0589474
111165170	chr12:111165170:G:A	2.98838e-113	1.67352	-1.03578e-09
111166021	chr12:111166021:G:T	3.30426e-109	11.0675	-0.0831688
111166626	chr12:111166626:AG:A	9.31165e-115	-1.06889e-09	-1.79511
111166632	chr12:111166632:C:A	3.48909e-114	1.37495	-1.8491
111166846	chr12:111166846:C:T	1.51484e-114	-1.06889e-09	-1.30849
111167695	chr12:111167695:TTTGTTTG:T	8.93045e-115	-1.06889e-09	-1.83691
111167697	chr12:111167697:TG:T	3.59776e-114	-0.443485	-1.03578e-09
111167946	chr12:111167946:T:C	9.17586e-114	-1.06889e-09	0.49278
111167988	chr12:111167988:T:C	1.08468e-113	-1.06889e-09	0.66007
111167996	chr12:111167996:C:T	9.41916e-115	-1.06889e-09	-1.78364
111168097	chr12:111168097:A:G	1.02148e-113	-1.06889e-09	0.600044
111168228	chr12:111168228:A:G	4.62905e-113	-1.06889e-09	2.11114
111168232	chr12:111168232:T:G	3.60822e-115	-1.60498	-1.13819
111168427	chr12:111168427:T:G	6.7245e-114	-1.06889e-09	0.181963
111169015	chr12:111169015:G:A	1.63456e-113	2.36347	-1.29331
111169252	chr12:111169252:C:T	1.03933e-114	-1.06889e-09	-1.68522
111169391	chr12:111169391:C:T	4.54566e-114	-1.06889e-09	-0.209622
111170035	chr12:111170035:A:T	7.80236e-113	2.63322	-1.03578e-09
111170061	chr12:111170061:G:A	9.34801e-115	-1.06889e-09	-1.79122
111170961	chr12:111170961:C:T	9.06847e-115	-1.06889e-09	-1.82158
111171078	chr12:111171078:G:A	6.77355e-115	-2.11336	-1.03578e-09
111171332	chr12:111171332:T:C	1.63665e-114	-1.06889e-09	-1.23114
111171416	chr12:111171416:C:T	8.76575e-115	-1.06889e-09	-1.85553
111171417	chr12:111171417:G:A	1.94239e-114	-1.06889e-09	-1.05987
111171591	chr12:111171591:C:T	8.61773e-115	-1.06889e-09	-1.87256
111171747	chr12:111171747:A:G	8.85124e-115	-1.06889e-09	-1.84582
111171979	chr12:111171979:GTGTGTGTGCATGTGCC:G	8.89326e-115	-1.06889e-09	-1.84109
111172126	chr12:111172126:T:C	1.13937e-114	-1.06889e-09	-1.59332
111172131	chr12:111172131:G:T	4.72715e-115	-2.47306	-1.03578e-09
111172166	chr12:111172166:T:A	1.34845e-114	-1.06889e-09	-1.42484
111172370	chr12:111172370:G:A	6.99047e-113	-1.06889e-09	2.52334
111172509	chr12:111172509:A:G	8.61964e-115	-1.06889e-09	-1.87234
111172521	chr12:111172521:C:A	2.39935e-114	-1.06889e-09	-0.848598
111173062	chr12:111173062:T:A	9.02411e-115	-1.06889e-09	-1.82648
111173149	chr12:111173149:T:G	9.21601e-115	-1.06889e-09	-1.80544
111173243	chr12:111173243:G:T	8.92041e-115	-1.06889e-09	-1.83804
111173421	chr12:111173421:G:A	8.67067e-115	-1.06889e-09	-1.86644
111173480	chr12:111173480:C:T	8.80792e-115	-1.06889e-09	-1.85073
111173688	chr12:111173688:A:G	2.66711e-114	-1.06889e-09	-0.742799
111173699	chr12:111173699:G:A	8.67067e-115	-1.06889e-09	-1.86644
111174262	chr12:111174262:A:G	8.6494e-115	-1.06889e-09	-1.86889
111175301	chr12:111175301:C:T	6.14719e-115	-2.21039	-1.03578e-09
111175589	chr12:111175589:A:G	8.69779e-115	-1.06889e-09	-1.86331
111175786	chr12:111175786:C:T	1.05161e-114	-1.06889e-09	-1.67347
111175842	chr12:111175842:T:C	8.61662e-115	-1.06889e-09	-1.87269
111176241	chr12:111176241:C:T	1.8738e-109	10.4171	-1.03578e-09
111176269	chr12:111176269:A:G	8.84777e-115	-1.06889e-09	-1.84622
111176281	chr12:111176281:G:A	1.14098e-114	-1.06889e-09	-1.59191
111176645	chr12:111176645:C:T	2.5005e-114	-1.06889e-09	-0.807306
111176932	chr12:111176932:T:C	1.7777e-105	21.2947	-1.71992
111176986	chr12:111176986:C:T	9.49668e-115	-1.06889e-09	-1.77544
111177141	chr12:111177141:C:A	1.38883e-114	-1.06889e-09	-1.39534
111177272	chr12:111177272:C:T	1.66901e-114	-1.06889e-09	-1.21156
111177347	chr12:111177347:C:T	6.67826e-115	-2.12752	-1.03578e-09
111177586	chr12:111177586:T:C	2.53311e-113	-1.06889e-09	1.50824
111179322	chr12:111179322:G:A	8.61645e-115	-1.06889e-09	-1.87271
111180058	chr12:111180058:C:T	8.64722e-115	-1.06889e-09	-1.86914
111180529	chr12:111180529:C:T	1.88528e-114	-1.08972	-1.03578e-09
111180685	chr12:111180685:T:TGCAG	2.45707e-114	-1.06889e-09	-0.824827
111180687	chr12:111180687:TC:T	2.46195e-114	-1.06889e-09	-0.822842
111180857	chr12:111180857:C:G	8.90521e-115	-1.06889e-09	-1.83974
111181474	chr12:111181474:G:A	1.0926e-114	-1.06889e-09	-1.63524
111181478	chr12:111181478:G:C	8.86168e-115	-1.06889e-09	-1.84464
111181535	chr12:111181535:T:C	1.04645e-108	12.8458	-0.708729
111181896	chr12:111181896:A:G	8.69711e-115	-1.06889e-09	-1.86339
111182032	chr12:111182032:C:T	8.95454e-115	-1.06889e-09	-1.83422
111182094	chr12:111182094:T:C	1.24284e-114	-1.06889e-09	-1.50639
111182231	chr12:111182231:G:A	8.61587e-115	-1.06889e-09	-1.87278
111182920	chr12:111182920:A:T	2.89312e-115	-1.74297	-1.22107
111182961	chr12:111182961:T:C	8.68521e-115	-1.06889e-09	-1.86476
111183312	chr12:111183312:T:C	3.0624e-113	-1.06889e-09	1.69799
111183441	chr12:111183441:C:T	1.76374e-114	-1.06889e-09	-1.15636
111183654	chr12:111183654:C:T	2.95632e-115	-1.07216	-1.87028
111184106	chr12:111184106:T:C	2.4043e-114	-1.06889e-09	-0.846535
111184871	chr12:111184871:G:A	8.81607e-115	-1.06889e-09	-1.8498
111185156	chr12:111185156:A:G	8.68626e-115	-1.06889e-09	-1.86464
111185165	chr12:111185165:A:G	9.12714e-115	-1.06889e-09	-1.81513
111185176	chr12:111185176:A:G	6.68253e-107	15.9257	0.368093
111185289	chr12:111185289:A:T	6.79112e-113	-1.06889e-09	2.49441
111185334	chr12:111185334:A:G	4.7652e-107	13.2031	2.75252
111186144	chr12:111186144:A:G	5.85783e-115	-2.2586	-1.03578e-09
111186451	chr12:111186451:C:T	2.23894e-114	-1.06889e-09	-0.917795
111186664	chr12:111186664:A:G	8.06193e-114	-1.06889e-09	0.363358
111186940	chr12:111186940:G:A	8.77986e-115	-1.06889e-09	-1.85392
111187152	chr12:111187152:A:G	2.68048e-114	-1.06889e-09	-0.7378
111187254	chr12:111187254:G:A	8.62391e-115	-1.06889e-09	-1.87184
111187584	chr12:111187584:C:G	1.50658e-114	-1.06889e-09	-1.31395
111187749	chr12:111187749:C:G	1.14866e-114	-1.06889e-09	-1.5852
111187914	chr12:111187914:C:T	2.59271e-109	11.1562	-0.414373
111188137	chr12:111188137:T:C	2.20424e-114	-1.06889e-09	-0.933411
111188602	chr12:111188602:T:A	8.91119e-115	-1.06889e-09	-1.83907
111188612	chr12:111188612:A:C	1.14824e-114	-1.06889e-09	-1.58556
111188755	chr12:111188755:C:T	7.82285e-113	-1.06889e-09	2.63584
111189244	chr12:111189244:C:T	8.64735e-115	-1.06889e-09	-1.86913
111189287	chr12:111189287:A:G	8.71914e-115	-1.06889e-09	-1.86086
111189347	chr12:111189347:C:T	4.90839e-115	-0.562663	-1.87277
111189523	chr12:111189523:G:C	9.75024e-115	-1.06889e-09	-1.74909
111189564	chr12:111189564:G:A	8.90297e-115	-1.06889e-09	-1.84
111189585	chr12:111189585:C:T	6.15073e-114	1.96397	-1.8712
111190316	chr12:111190316:G:A	8.92235e-115	-1.06889e-09	-1.83782
111190500	chr12:111190500:G:A	2.55499e-114	-1.06889e-09	-0.785747
111191481	chr12:111191481:G:A	1.21593e-114	-1.06889e-09	-1.52829
111191601	chr12:111191601:C:A	1.04417e-114	-1.06889e-09	-1.68057
111191822	chr12:111191822:C:A	1.6835e-114	-1.06889e-09	-1.20292
111192157	chr12:111192157:TACTC:T	3.86942e-115	-2.67328	-1.03578e-09
111192180	chr12:111192180:G:A	1.541e-114	-1.06889e-09	-1.29137
111192307	chr12:111192307:T:C	7.44998e-115	-2.01817	-1.03578e-09
111192412	chr12:111192412:C:G	9.53936e-115	-1.06889e-09	-1.77095
111192501	chr12:111192501:T:A	9.91892e-115	-1.06889e-09	-1.73194
111192937	chr12:111192937:A:G	1.05403e-114	-1.06889e-09	-1.67118
111193929	chr12:111193929:C:T	2.82961e-107	16.2362	-0.801744
111193945	chr12:111193945:A:ACTCTC	9.6904e-106	19.3905	-0.422526
111193947	chr12:111193947:G:GC	9.88577e-106	19.393	-0.405032
111193961	chr12:111193961:G:A	4.83689e-110	9.06282	-1.03578e-09
111194002	chr12:111194002:C:T	1.06987e-114	-1.06889e-09	-1.65626
111194031	chr12:111194031:A:G	3.8475e-115	-1.27738	-1.40157
111194098	chr12:111194098:A:G	1.12259e-114	-1.06889e-09	-1.60815
111194134	chr12:111194134:A:G	9.63701e-115	-1.06889e-09	-1.76077
111194146	chr12:111194146:G:T	8.84669e-115	-1.06889e-09	-1.84634
111194315	chr12:111194315:C:T	3.26703e-113	3.60296	-1.84029
111194582	chr12:111194582:C:T	4.26531e-114	-1.06889e-09	-0.273281
111195030	chr12:111195030:A:G	4.7242e-115	-0.705727	-1.76796
111195135	chr12:111195135:G:C	2.73289e-115	-1.15675	-1.86427
111195398	chr12:111195398:A:G	2.95099e-114	-1.06889e-09	-0.641656
111195530	chr12:111195530:C:T	1.11676e-114	-1.06889e-09	-1.61336
111195627	chr12:111195627:G:A	5.23018e-113	3.94684	-1.7136
111195919	chr12:111195919:T:A	8.94374e-115	-1.06889e-09	-1.83543
111196260	chr12:111196260:T:C	8.61967e-115	-1.06889e-09	-1.87233
111196617	chr12:111196617:T:A	1.23589e-114	-1.06889e-09	-1.51201
111196953	chr12:111196953:A:G	2.81296e-114	1.1555	-1.84506
111196997	chr12:111196997:A:T	9.6212e-115	-1.06889e-09	-1.76241
111197636	chr12:111197636:G:A	1.17585e-114	-1.06889e-09	-1.56181
111198776	chr12:111198776:T:G	4.50711e-115	-0.783851	-1.73687
111199347	chr12:111199347:C:T	2.28722e-114	-0.896457	-1.03578e-09
111199909	chr12:111199909:CAG:C	2.29562e-113	-1.06889e-09	1.40979
111199950	chr12:111199950:CTGTT:C	9.29481e-115	-1.06889e-09	-1.79692
111200613	chr12:111200613:A:G	6.73055e-114	-1.06889e-09	0.182861
111201030	chr12:111201030:G:A	6.71234e-113	4.35348	-1.87074
111201090	chr12:111201090:G:A	1.37053e-113	2.75618	-1.86219
111201294	chr12:111201294:G:C	3.4871e-105	21.4491	-1.20052
111201652	chr12:111201652:G:C	1.7386e-106	17.543	-0.292994
111201744	chr12:111201744:C:T	1.57103e-112	5.13309	-1.79999
111202107	chr12:111202107:G:C	3.50148e-114	-1.06889e-09	-0.470608
111202213	chr12:111202213:G:A	1.0777e-114	-1.06889e-09	-1.64897
111202693	chr12:111202693:C:T	9.08409e-114	-1.06889e-09	0.482729
111202870	chr12:111202870:G:A	9.70378e-115	-1.06889e-09	-1.75387
111203105	chr12:111203105:G:A	9.27342e-115	-1.06889e-09	-1.79923
111203835	chr12:111203835:A:G	3.92787e-114	1.05576	-1.41146
111204016	chr12:111204016:G:A	2.58761e-114	-1.06889e-09	-0.773059
111204065	chr12:111204065:C:T	1.40837e-112	5.08474	-1.86093
111204088	chr12:111204088:C:G	9.98932e-115	-1.06889e-09	-1.72486
111204332	chr12:111204332:C:T	1.51219e-114	-1.06889e-09	-1.31024
111204370	chr12:111204370:G:A	1.19944e-114	-1.06889e-09	-1.54194
111204533	chr12:111204533:A:G	1.04715e-114	-1.06889e-09	-1.67773
111204670	chr12:111204670:C:T	1.07906e-114	-1.06889e-09	-1.64771
111204810	chr12:111204810:A:G	4.58293e-114	1.20859	-1.41004
111204818	chr12:111204818:T:C	1.05642e-114	-1.06889e-09	-1.66891
111205124	chr12:111205124:C:T	8.9377e-115	-1.06889e-09	-1.8361
111205320	chr12:111205320:C:T	1.16157e-114	-1.06889e-09	-1.57402
111205948	chr12:111205948:T:C	5.24467e-114	-1.06889e-09	-0.0665826
111206044	chr12:111206044:G:A	9.26557e-115	-1.06889e-09	-1.80007
111206430	chr12:111206430:G:A	1.44647e-114	-1.06889e-09	-1.35467
111206526	chr12:111206526:G:T	5.30148e-114	-1.06889e-09	-0.0558099
111206727	chr12:111206727:T:A	1.08515e-114	-1.06889e-09	-1.64207
111206783	chr12:111206783:A:G	2.60546e-114	-0.766187	-1.03578e-09
111206947	chr12:111206947:A:G	9.63028e-115	-1.06889e-09	-1.76147
111206996	chr12:111206996:G:A	1.52223e-109	12.0772	-1.86785
111207239	chr12:111207239:A:G	4.30667e-108	15.1673	-1.61543
111208617	chr12:111208617:C:T	8.75589e-115	-1.06889e-09	-1.85665
111208715	chr12:111208715:A:T	1.47894e-106	18.251	-1.16282
111208725	chr12:111208725:G:T	6.95473e-114	1.08354	-0.86791
111209049	chr12:111209049:C:G	3.42016e-114	0.573147	-1.06725
111209061	chr12:111209061:G:C	5.85429e-113	-1.06889e-09	2.34596
111209243	chr12:111209243:A:T	1.22385e-114	-1.06889e-09	-1.52179
111209649	chr12:111209649:C:T	2.43558e-110	10.2337	-1.857
111210021	chr12:111210021:T:C	9.88949e-110	11.2859	-1.50787
111210215	chr12:111210215:A:G	2.59349e-114	-1.06889e-09	-0.77079
111210343	chr12:111210343:A:C	9.58472e-115	-1.06889e-09	-1.76621
111210563	chr12:111210563:G:C	9.16301e-115	-1.06889e-09	-1.81121
111210613	chr12:111210613:T:C	1.03373e-114	-1.06889e-09	-1.69062
111210811	chr12:111210811:GACA:G	2.22699e-109	12.1637	-1.5739
111211375	chr12:111211375:G:A	2.92309e-110	10.342	-1.78278
111211540	chr12:111211540:A:G	4.69116e-109	12.855	-1.52022
111211666	chr12:111211666:A:G	5.40885e-111	7.49368	-0.62168
111211778	chr12:111211778:G:A	1.41472e-114	-1.06889e-09	-1.37687
111211882	chr12:111211882:G:A	2.28826e-109	12.039	-1.42212
111212014	chr12:111212014:A:G	1.0733e-114	-1.06889e-09	-1.65306
111212455	chr12:111212455:C:T	8.89872e-115	-1.06889e-09	-1.84047
111212535	chr12:111212535:A:G	7.91401e-109	13.322	-1.46426
111213302	chr12:111213302:T:C	9.11846e-115	-1.06889e-09	-1.81608
111213476	chr12:111213476:A:T	9.44652e-115	-1.06889e-09	-1.78073
111213804	chr12:111213804:C:A	9.39149e-115	-1.06889e-09	-1.78658
111214072	chr12:111214072:T:G	5.50691e-111	8.00274	-1.11277
111214144	chr12:111214144:AG:A	8.71696e-115	-1.06889e-09	-1.86111
111214145	chr12:111214145:G:A	3.28169e-105	20.8885	-0.700659
111214327	chr12:111214327:G:A	1.20946e-114	-1.06889e-09	-1.53362
111214718	chr12:111214718:G:A	5.08055e-106	19.5067	-1.18442
111215031	chr12:111215031:ACT:A	1.84258e-105	21.3201	-1.70946
111215132	chr12:111215132:G:C	1.30558e-114	-1.06889e-09	-1.45715
111215135	chr12:111215135:C:T	8.65552e-115	-1.06889e-09	-1.86818
111216018	chr12:111216018:C:T	3.85416e-115	-2.67723	-1.03578e-09
111216417	chr12:111216417:T:A	8.89934e-115	-1.06889e-09	-1.8404
111216559	chr12:111216559:C:T	2.8506e-105	21.7591	-1.7121
111216771	chr12:111216771:A:G	2.26703e-111	7.87535	-1.87291
111216785	chr12:111216785:TATCA:T	1.51881e-109	11.8214	-1.61437
111217066	chr12:111217066:G:C	2.02256e-111	7.37872	-1.4904
111217657	chr12:111217657:GAA:G	8.6974e-115	-1.06889e-09	-1.86336
111217709	chr12:111217709:C:T	3.52051e-110	10.5272	-1.78204
111218044	chr12:111218044:G:A	8.67887e-115	-1.06889e-09	-1.86549
111218285	chr12:111218285:G:A	1.00925e-114	-1.06889e-09	-1.71459
111218428	chr12:111218428:G:A	9.59212e-115	-1.06889e-09	-1.76544
111218559	chr12:111218559:G:C	1.5049e-114	-1.06889e-09	-1.31507
111218683	chr12:111218683:T:G	9.56709e-115	-1.06889e-09	-1.76805
111218765	chr12:111218765:C:A	1.54973e-114	-1.06889e-09	-1.28571
111219095	chr12:111219095:T:C	4.56139e-114	-1.06889e-09	-0.206168
111219276	chr12:111219276:G:T	8.61591e-115	-1.06889e-09	-1.87277
111219460	chr12:111219460:A:G	8.61442e-115	-1.06889e-09	-1.87294
111219580	chr12:111219580:G:A	1.98269e-111	6.49241	-0.623991
111219941	chr12:111219941:C:T	5.39325e-111	8.72147	-1.85236
111219976	chr12:111219976:T:A	8.45912e-115	-1.89114	-1.03578e-09
111220010	chr12:111220010:A:T	8.84306e-115	-1.06889e-09	-1.84675
111220331	chr12:111220331:C:T	2.44069e-113	1.47107	-1.03578e-09
111220516	chr12:111220516:A:G	8.66898e-115	-1.06889e-09	-1.86663
111220526	chr12:111220526:T:C	1.30664e-114	-1.06889e-09	-1.45633
111220530	chr12:111220530:C:T	1.11419e-114	-1.06889e-09	-1.61567
111220766	chr12:111220766:AAAAAAAAAAAAAAAT:A	9.62741e-115	-1.06889e-09	-1.76177
111221107	chr12:111221107:A:G	1.1724e-114	-1.06889e-09	-1.56474
111221231	chr12:111221231:G:A	1.89608e-114	-1.06889e-09	-1.08401
111221261	chr12:111221261:C:G	6.24292e-111	8.20715	-1.19174
111221270	chr12:111221270:T:C	8.2359e-106	20.5547	-1.74927
111221292	chr12:111221292:T:C	9.68941e-106	20.4151	-1.44721
111221473	chr12:111221473:A:T	1.72926e-110	8.79341	-0.759171
111221562	chr12:111221562:C:T	9.38075e-115	-1.06889e-09	-1.78772
111222537	chr12:111222537:T:A	9.13431e-115	-1.06889e-09	-1.81434
111222810	chr12:111222810:A:G	8.79769e-115	-1.06889e-09	-1.85189
111223352	chr12:111223352:G:A	1.47845e-114	-1.06889e-09	-1.3328
111223716	chr12:111223716:A:G	1.08522e-114	-1.06889e-09	-1.64201
111223900	chr12:111223900:C:T	5.51365e-114	-1.06889e-09	-0.0165691
111223951	chr12:111223951:T:G	4.57596e-114	-1.06889e-09	-0.202979
111224774	chr12:111224774:G:A	4.65977e-102	29.3176	-1.87142
111225607	chr12:111225607:G:A	5.22575e-115	-2.37278	-1.03578e-09
111226600	chr12:111226600:C:T	1.92352e-100	33.0144	-1.84785
111226613	chr12:111226613:T:A	1.10878e-114	-1.06889e-09	-1.62053
111226923	chr12:111226923:C:T	4.07144e-113	-1.06889e-09	1.98279
111227288	chr12:111227288:C:G	9.01857e-115	-1.06889e-09	-1.8271
111227396	chr12:111227396:C:G	8.62386e-115	-1.06889e-09	-1.87185
111227518	chr12:111227518:C:T	9.02911e-115	-1.06889e-09	-1.82593
111227522	chr12:111227522:C:T	9.0288e-115	-1.06889e-09	-1.82596
111227584	chr12:111227584:G:A	1.27348e-100	32.6245	-1.87037
111227717	chr12:111227717:A:G	7.93387e-107	18.2876	-1.82212
111228102	chr12:111228102:G:A	1.00612e-114	-1.06889e-09	-1.71769
111228538	chr12:111228538:C:T	3.81177e-114	-1.06889e-09	-0.385703
111228549	chr12:111228549:G:A	9.82991e-115	-1.06889e-09	-1.74095
111228856	chr12:111228856:G:T	2.84634e-110	8.58277	-0.0501944
111228921	chr12:111228921:T:C	1.08031e-114	-1.06889e-09	-1.64655
111229041	chr12:111229041:C:T	8.66004e-115	-1.06889e-09	-1.86766
111229171	chr12:111229171:G:A	1.30895e-114	-1.06889e-09	-1.45457
111229390	chr12:111229390:C:T	9.82281e-115	-1.06889e-09	-1.74167
111230086	chr12:111230086:G:A	9.88374e-115	-1.06889e-09	-1.73549
111230091	chr12:111230091:T:C	1.01131e-114	-1.06889e-09	-1.71255
111230598	chr12:111230598:T:C	1.14775e-109	9.99939	-0.07246
111231986	chr12:111231986:G:A	1.03252e-114	-1.06889e-09	-1.6918
111232142	chr12:111232142:G:T	3.65547e-114	-1.06889e-09	-0.42757
111232170	chr12:111232170:C:T	8.70995e-115	-1.06889e-09	-1.86191
111232295	chr12:111232295:T:C	2.33992e-114	-1.06889e-09	-0.873677
111232565	chr12:111232565:A:G	8.61485e-115	-1.06889e-09	-1.87289
111232683	chr12:111232683:G:A	9.59767e-115	-1.06889e-09	-1.76486
111232716	chr12:111232716:G:A	5.76758e-110	9.34843	-0.109637
111232805	chr12:111232805:C:T	4.14997e-114	-0.300694	-1.03578e-09
111232878	chr12:111232878:G:T	1.22912e-102	27.3873	-1.27375
111232962	chr12:111232962:A:T	1.16532e-114	-1.06889e-09	-1.5708
111232970	chr12:111232970:C:G	1.09084e-102	27.3657	-1.3715
111233033	chr12:111233033:T:C	8.61676e-115	-1.06889e-09	-1.87267
111233272	chr12:111233272:G:A	1.01149e-111	7.03268	-1.8373
111233283	chr12:111233283:T:C	8.65911e-115	-1.06889e-09	-1.86777
111233769	chr12:111233769:A:G	1.15274e-111	5.3261	-1.03578e-09
111233900	chr12:111233900:G:C	1.24886e-114	-1.06889e-09	-1.50156
111233937	chr12:111233937:A:G	1.19721e-114	-1.06889e-09	-1.5438
111234152	chr12:111234152:C:G	8.71644e-115	-1.06889e-09	-1.86117
111234332	chr12:111234332:T:C	8.61735e-115	-1.06889e-09	-1.8726
111234416	chr12:111234416:T:C	1.04545e-114	-1.06889e-09	-1.67934
111234781	chr12:111234781:T:C	3.28768e-114	-1.06889e-09	-0.533613
111235169	chr12:111235169:G:A	4.1292e-111	8.325	-1.72296
111235372	chr12:111235372:G:A	6.50194e-110	9.65173	-0.29309
111235440	chr12:111235440:C:T	8.10904e-108	15.9654	-1.78069
111235583	chr12:111235583:T:C	9.79561e-108	16.2122	-1.83858
111235773	chr12:111235773:G:A	8.64488e-115	-1.06889e-09	-1.86941
111236317	chr12:111236317:T:C	7.50536e-110	9.6709	-0.168738
111236700	chr12:111236700:G:A	2.4163e-114	-0.841559	-1.03578e-09
111237028	chr12:111237028:A:G	1.17064e-114	-1.06889e-09	-1.56625
111237063	chr12:111237063:C:T	9.20113e-115	-1.06889e-09	-1.80705
111237132	chr12:111237132:G:A	1.64046e-114	-1.06889e-09	-1.22882
111237485	chr12:111237485:C:T	4.86694e-113	2.16125	-1.03578e-09
111237515	chr12:111237515:G:A	1.55163e-114	-1.06889e-09	-1.28449
111237709	chr12:111237709:A:G	2.43232e-113	1.46763	-1.03578e-09
111237812	chr12:111237812:C:T	8.72978e-115	-1.06889e-09	-1.85964
111237837	chr12:111237837:C:G	1.83391e-114	-1.06889e-09	-1.11735
111238214	chr12:111238214:T:C	9.04385e-115	-1.06889e-09	-1.8243
111238578	chr12:111238578:G:A	6.99313e-114	-1.06889e-09	0.221133
111239148	chr12:111239148:G:A	8.73717e-115	-1.06889e-09	-1.85879
111239606	chr12:111239606:C:T	1.1235e-114	-1.06889e-09	-1.60735
111239758	chr12:111239758:G:GA	8.67245e-115	-1.06889e-09	-1.86623
111239790	chr12:111239790:C:G	9.80891e-115	-1.06889e-09	-1.74309
111241410	chr12:111241410:C:T	5.63669e-101	31.7548	-1.81568
111241591	chr12:111241591:C:T	8.66301e-115	-1.06889e-09	-1.86732
111241605	chr12:111241605:A:G	1.04483e-114	-1.06889e-09	-1.67994
111241808	chr12:111241808:C:A	1.11198e-114	-1.06889e-09	-1.61765
111241943	chr12:111241943:C:G	8.26095e-114	-1.06889e-09	0.387744
111241952	chr12:111241952:T:G	8.83851e-114	-1.06889e-09	0.455323
111242022	chr12:111242022:T:G	8.6649e-115	-1.06889e-09	-1.8671
111242347	chr12:111242347:A:G	1.18281e-114	-1.06889e-09	-1.5559
111242551	chr12:111242551:C:T	5.11886e-102	28.6415	-1.1013
111243081	chr12:111243081:A:G	1.05362e-103	24.9311	-1.27422
111243371	chr12:111243371:T:G	1.27182e-114	-1.06889e-09	-1.48335
111243775	chr12:111243775:T:C	1.14767e-114	-1.01722	-0.568839
111244075	chr12:111244075:G:A	4.07142e-114	-1.06889e-09	-0.319803
111244093	chr12:111244093:T:G	1.06139e-114	-1.66422	-1.03578e-09
111244117	chr12:111244117:A:G	9.19092e-115	-1.06889e-09	-1.80816
111244277	chr12:111244277:C:A	1.3077e-114	-1.06889e-09	-1.45553
111245580	chr12:111245580:C:T	1.15113e-114	-1.06889e-09	-1.58305
111246345	chr12:111246345:C:T	1.51661e-113	-1.06889e-09	0.995267
111246360	chr12:111246360:C:T	1.98772e-114	-1.06889e-09	-1.03681
111246449	chr12:111246449:A:G	2.84794e-101	31.0939	-1.83747
111246729	chr12:111246729:A:G	1.00687e-114	-1.06889e-09	-1.71695
111249548	chr12:111249548:C:G	9.31859e-115	-1.06889e-09	-1.79437
111250117	chr12:111250117:A:T	1.16282e-114	-1.06889e-09	-1.57295
111250335	chr12:111250335:C:T	1.2502e-113	0.802094	-1.03578e-09
111250999	chr12:111250999:G:A	1.28998e-113	0.833418	-1.03578e-09
111252111	chr12:111252111:A:G	1.6957e-114	-1.06889e-09	-1.1957
111252662	chr12:111252662:C:T	4.30768e-104	22.4016	0.360829
111252775	chr12:111252775:T:C	3.57492e-104	22.3487	0.227312
111252854	chr12:111252854:G:C	8.6933e-115	-1.06889e-09	-1.86383
111252955	chr12:111252955:T:C	9.36041e-115	-1.06889e-09	-1.78989
111252975	chr12:111252975:T:C	9.42084e-115	-1.06889e-09	-1.78346
111253161	chr12:111253161:C:T	8.61443e-115	-1.06889e-09	-1.87294
111253277	chr12:111253277:T:C	2.48792e-104	22.0334	0.18007
111253694	chr12:111253694:C:CTGAT	8.78736e-115	-1.06889e-09	-1.85307
111254004	chr12:111254004:G:C	8.61639e-115	-1.06889e-09	-1.87271
111254320	chr12:111254320:C:T	6.6458e-103	27.3425	-1.84387
111254349	chr12:111254349:A:G	8.90836e-115	-1.06889e-09	-1.83939
111254449	chr12:111254449:ATC:A	1.43977e-114	-1.06889e-09	-1.35931
111254584	chr12:111254584:A:G	8.83939e-115	-1.06889e-09	-1.84716
111254727	chr12:111254727:A:G	8.81054e-115	-1.06889e-09	-1.85043
111254846	chr12:111254846:G:T	9.48659e-115	-1.06889e-09	-1.7765
111254890	chr12:111254890:C:T	1.88854e-114	-1.06889e-09	-1.08799
111255191	chr12:111255191:G:A	8.62081e-115	-1.06889e-09	-1.8722
111255242	chr12:111255242:A:G	2.76505e-114	-0.706735	-1.03578e-09
111255367	chr12:111255367:G:C	2.63656e-114	-1.06889e-09	-0.754319
111255479	chr12:111255479:G:A	3.38681e-114	-0.503906	-1.03578e-09
111255698	chr12:111255698:A:G	2.0029e-114	-1.06889e-09	-1.0292
111256861	chr12:111256861:T:C	1.17682e-114	-1.06889e-09	-1.56098
111258288	chr12:111258288:G:A	1.21244e-114	-1.06889e-09	-1.53116
111258442	chr12:111258442:G:A	8.86795e-115	-1.06889e-09	-1.84394
111258571	chr12:111258571:A:T	1.40325e-113	-1.06889e-09	0.917582
111258608	chr12:111258608:A:G	1.17165e-114	-1.78719	0.221804
111258723	chr12:111258723:T:C	2.26887e-106	19.0811	-1.56497
111258724	chr12:111258724:T:C	2.97832e-97	38.2761	0.23537
111258766	chr12:111258766:G:A	2.91631e-113	-1.06889e-09	1.64911
111258901	chr12:111258901:G:A	1.24983e-114	-1.06889e-09	-1.50079
111259575	chr12:111259575:G:A	1.64274e-113	-1.06889e-09	1.07515
111259612	chr12:111259612:C:T	1.66905e-111	5.69621	-1.03578e-09
111259946	chr12:111259946:G:A	1.66251e-114	-1.06889e-09	-1.21547
111259971	chr12:111259971:G:A	4.99343e-115	-0.632237	-1.78602
111260168	chr12:111260168:T:A	1.25094e-114	-1.06889e-09	-1.4999
111260191	chr12:111260191:G:A	1.37697e-114	-1.06889e-09	-1.40391
111260333	chr12:111260333:G:A	5.82164e-114	-1.06889e-09	0.0377869
111260380	chr12:111260380:C:T	4.72696e-115	-0.686423	-1.78668
111260437	chr12:111260437:C:A	1.7992e-114	-1.06889e-09	-1.13646
111260512	chr12:111260512:T:A	3.27847e-115	-1.02337	-1.81564
111260539	chr12:111260539:T:A	3.30549e-115	-1.01559	-1.8152
111260653	chr12:111260653:G:A	8.55595e-100	32.4588	0.20021
111260896	chr12:111260896:T:C	3.36837e-115	-0.997894	-1.81406
111261215	chr12:111261215:C:T	3.45277e-115	-0.964485	-1.82272
111261342	chr12:111261342:A:G	2.29212e-100	30.4309	0.910991
111261564	chr12:111261564:T:C	1.24038e-114	-1.06889e-09	-1.50838
111262913	chr12:111262913:A:G	3.08096e-114	-0.598553	-1.03578e-09
111262985	chr12:111262985:A:C	1.00525e-114	-1.06889e-09	-1.71856
111263186	chr12:111263186:A:T	6.54216e-114	0.154472	-1.03578e-09
111263265	chr12:111263265:A:G	8.80692e-115	-1.06889e-09	-1.85084
111263557	chr12:111263557:G:A	9.83048e-115	-1.06889e-09	-1.74089
111264378	chr12:111264378:T:C	1.30518e-115	-1.89269	-1.86735
111264842	chr12:111264842:A:G	5.97077e-99	36.3381	-1.73625
111265509	chr12:111265509:T:C	1.05313e-100	31.9689	-1.40478
111266635	chr12:111266635:G:A	1.7676e-114	0.356515	-1.51069
111267033	chr12:111267033:A:G	3.98753e-115	-0.792211	-1.851
111267378	chr12:111267378:G:A	3.62602e-115	-0.891541	-1.8467
111267489	chr12:111267489:C:T	9.5043e-115	-1.06889e-09	-1.77464
111267761	chr12:111267761:A:G	8.69781e-115	-1.06889e-09	-1.86331
111267837	chr12:111267837:A:G	2.51005e-114	0.624296	-1.42779
111268085	chr12:111268085:C:T	2.42674e-114	0.646625	-1.48387
111268089	chr12:111268089:A:G	1.05213e-96	40.182	-0.408419
111268532	chr12:111268532:T:C	1.596e-114	-1.06889e-09	-1.25629
111268863	chr12:111268863:C:T	1.11977e-114	-1.06889e-09	-1.61067
111269158	chr12:111269158:G:T	2.28832e-113	-1.06889e-09	1.40661
111269205	chr12:111269205:A:T	3.03506e-114	1.21146	-1.82502
111269322	chr12:111269322:G:A	1.72581e-114	0.330959	-1.50906
111269485	chr12:111269485:G:A	1.31755e-114	-1.06889e-09	-1.44803
111269571	chr12:111269571:A:G	9.75305e-115	-1.06889e-09	-1.7488
111269752	chr12:111269752:G:A	2.69226e-103	25.492	-0.896956
111269823	chr12:111269823:G:T	1.16515e-114	-1.06889e-09	-1.57095
111269993	chr12:111269993:C:T	6.20084e-114	-1.06889e-09	0.100889
111271234	chr12:111271234:G:A	3.08602e-114	-1.06889e-09	-0.596915
111271400	chr12:111271400:G:T	1.88955e-113	-1.06889e-09	1.21513
111272662	chr12:111272662:C:T	5.38392e-114	1.80017	-1.84055
111272717	chr12:111272717:G:C	6.09928e-114	0.084376	-1.03578e-09
111273169	chr12:111273169:G:C	8.61448e-115	-1.06889e-09	-1.87294
111273590	chr12:111273590:C:A	4.08659e-114	-0.316084	-1.03578e-09
111273814	chr12:111273814:G:A	3.13065e-114	-0.582554	-1.03578e-09
111275488	chr12:111275488:T:C	8.62663e-115	-1.06889e-09	-1.87153
111276101	chr12:111276101:A:T	1.12179e-114	-1.06889e-09	-1.60887
111276123	chr12:111276123:C:T	1.56144e-114	-1.06889e-09	-1.27819
111276808	chr12:111276808:C:T	3.0565e-112	5.7729	-1.77426
111277350	chr12:111277350:C:T	2.27947e-114	-1.06889e-09	-0.899854
111277393	chr12:111277393:C:T	6.32026e-67	109.661	-1.31971
111277400	chr12:111277400:T:G	6.19307e-113	-1.06889e-09	2.40222
111277700	chr12:111277700:A:G	1.46879e-114	-1.06889e-09	-1.33936
111277763	chr12:111277763:C:A	5.68072e-114	1.51068	-1.4974
111278554	chr12:111278554:G:A	1.13312e-114	-1.06889e-09	-1.59882
111278572	chr12:111278572:C:T	4.50845e-90	56.5115	-1.46733
111278748	chr12:111278748:T:C	3.38752e-114	-0.503696	-1.03578e-09
111278914	chr12:111278914:G:A	1.88312e-104	23.5627	-1.62771
111279022	chr12:111279022:A:G	7.13365e-114	-1.06889e-09	0.241027
111279371	chr12:111279371:A:G	9.16304e-115	-1.06889e-09	-1.8112
111279585	chr12:111279585:G:A	1.76124e-115	-1.73849	-1.72187
111279811	chr12:111279811:T:C	6.88502e-101	32.0114	-1.87225
111279875	chr12:111279875:G:A	3.52836e-112	4.14221	-1.03578e-09
111280095	chr12:111280095:C:T	3.50634e-102	29.0332	-1.87136
111280204	chr12:111280204:G:A	2.31786e-113	1.41943	-1.03578e-09
111280258	chr12:111280258:C:T	1.22166e-114	-1.06889e-09	-1.52359
111280518	chr12:111280518:G:A	1.53153e-113	2.04581	-1.04076
111280578	chr12:111280578:G:A	6.97279e-114	0.21822	-1.03578e-09
111280613	chr12:111280613:G:A	3.73698e-100	33.7034	-1.87268
111280617	chr12:111280617:G:A	1.75481e-114	-1.06889e-09	-1.16144
111281256	chr12:111281256:T:A	2.43527e-98	35.286	0.721672
111281359	chr12:111281359:G:C	9.00892e-115	-1.06889e-09	-1.82817
111281523	chr12:111281523:G:A	1.66494e-114	-1.06889e-09	-1.21401
111282061	chr12:111282061:C:T	1.23707e-114	-1.06889e-09	-1.51105
111282106	chr12:111282106:G:A	9.32965e-115	-1.06889e-09	-1.79318
111282328	chr12:111282328:A:G	2.05885e-114	-1.06889e-09	-1.00165
111282349	chr12:111282349:G:A	8.61912e-115	-1.06889e-09	-1.8724
111282369	chr12:111282369:G:A	8.61636e-115	-1.06889e-09	-1.87272
111282402	chr12:111282402:A:G	2.39659e-115	-2.16328	-0.989052
111282476	chr12:111282476:A:G	8.94714e-115	-0.160264	-1.67478
111283340	chr12:111283340:G:A	8.82719e-114	2.25201	-1.79797
111283522	chr12:111283522:G:A	8.61456e-115	-1.06889e-09	-1.87293
111283700	chr12:111283700:C:T	1.96986e-113	2.39699	-1.14024
111283940	chr12:111283940:C:T	7.3057e-113	-1.06889e-09	2.56744
111283971	chr12:111283971:A:T	9.00492e-115	-1.06889e-09	-1.82861
111284293	chr12:111284293:A:G	2.36661e-114	-1.06889e-09	-0.862336
111284452	chr12:111284452:C:T	6.09414e-114	1.73614	-1.6526
111284662	chr12:111284662:G:A	8.62064e-115	-1.06889e-09	-1.87222
111284808	chr12:111284808:C:T	2.59046e-112	3.83321	-1.03578e-09
111285740	chr12:111285740:G:A	1.4255e-114	-1.06889e-09	-1.36927
111285935	chr12:111285935:G:A	2.20534e-114	-1.06889e-09	-0.932915
111286574	chr12:111286574:A:G	9.93053e-115	-1.06889e-09	-1.73077
111286638	chr12:111286638:C:T	4.90555e-104	24.4858	-1.59336
111286895	chr12:111286895:T:C	3.19447e-104	23.945	-1.4815
111287147	chr12:111287147:C:A	4.21145e-114	-1.06889e-09	-0.285989
111287269	chr12:111287269:C:A	1.11136e-114	-1.06889e-09	-1.61821
111287302	chr12:111287302:C:T	9.90148e-113	1.44112	1.43035
111287381	chr12:111287381:C:A	4.33108e-103	26.2605	-1.19009
111287810	chr12:111287810:G:A	1.33218e-114	-1.06889e-09	-1.43698
111290275	chr12:111290275:T:C	1.69487e-114	-1.06889e-09	-1.19619
111291363	chr12:111291363:C:T	2.58057e-114	-1.06889e-09	-0.775784
111292067	chr12:111292067:A:G	9.26796e-115	-1.06889e-09	-1.79982
111292074	chr12:111292074:A:G	1.71578e-114	-0.403603	-0.780323
111292352	chr12:111292352:GA:G	1.54735e-102	27.3566	-1.0128
111292405	chr12:111292405:T:C	2.98107e-107	15.4866	-1.03578e-09
111293360	chr12:111293360:A:G	1.27492e-114	-1.06889e-09	-1.48091
111293472	chr12:111293472:G:A	3.53149e-113	1.84051	-1.03578e-09
111293751	chr12:111293751:G:A	4.69059e-114	1.29325	-1.47148
111294048	chr12:111294048:A:G	1.05778e-114	-1.06889e-09	-1.66762
111294613	chr12:111294613:C:T	2.69824e-114	-1.06889e-09	-0.731197
111294630	chr12:111294630:C:T	4.5143e-113	-1.06889e-09	2.08604
111294671	chr12:111294671:C:T	3.72546e-113	1.89398	-1.03578e-09
111294978	chr12:111294978:G:A	5.36847e-114	1.78497	-1.82822
111295020	chr12:111295020:G:T	2.16585e-114	-1.06889e-09	-0.950985
111295026	chr12:111295026:G:T	4.72481e-113	-1.06889e-09	2.13162
111295273	chr12:111295273:G:A	1.938e-114	-1.06889e-09	-1.06214
111295470	chr12:111295470:C:T	1.03472e-96	39.5966	0.160259
111295488	chr12:111295488:G:A	4.9505e-114	1.72239	-1.84669
111295918	chr12:111295918:C:T	1.93885e-114	-1.06889e-09	-1.0617
111296074	chr12:111296074:G:T	1.26004e-114	-1.06889e-09	-1.49265
111296317	chr12:111296317:C:T	7.91318e-100	33.3861	-0.805219
111296649	chr12:111296649:C:A	1.25639e-114	-1.06889e-09	-1.49555
111297394	chr12:111297394:G:A	3.01875e-114	-1.06889e-09	-0.618954
111298043	chr12:111298043:T:C	2.53722e-111	4.51759	1.59744
111298110	chr12:111298110:A:T	2.88165e-111	4.74446	1.49786
111298150	chr12:111298150:C:G	1.23304e-94	43.3589	1.17848
111298274	chr12:111298274:C:T	3.07879e-113	2.52969	-0.826368
111298358	chr12:111298358:A:G	2.41614e-111	4.87424	1.19189
111298470	chr12:111298470:G:C	3.94385e-115	-2.65422	-1.03578e-09
111298613	chr12:111298613:G:A	3.74436e-114	-1.06889e-09	-0.403545
111299311	chr12:111299311:T:C	1.00439e-111	4.59828	0.590064
111299419	chr12:111299419:G:A	6.9072e-113	-1.06889e-09	2.51135
111299551	chr12:111299551:C:T	8.63704e-115	-1.06889e-09	-1.87032
111299839	chr12:111299839:C:T	6.54479e-113	0.364281	2.09318
111300012	chr12:111300012:A:T	1.25638e-114	-1.06889e-09	-1.49556
111300390	chr12:111300390:G:A	4.69535e-115	-1.10687	-1.37293
111300483	chr12:111300483:G:A	9.93094e-115	-1.06889e-09	-1.73073
111300505	chr12:111300505:C:T	9.72834e-115	-1.06889e-09	-1.75134
111300560	chr12:111300560:A:G	6.03592e-110	4.9433	4.34097
111300589	chr12:111300589:G:T	2.7047e-114	-1.06889e-09	-0.728803
111301432	chr12:111301432:T:C	4.02217e-102	29.1703	-1.8713
111301576	chr12:111301576:G:A	1.48262e-114	-1.06889e-09	-1.32998
111301696	chr12:111301696:A:G	6.9927e-95	42.8817	1.08846
111301838	chr12:111301838:C:T	8.93979e-115	-1.06889e-09	-1.83587
111302503	chr12:111302503:A:G	1.07445e-114	-1.06889e-09	-1.65199
111302729	chr12:111302729:G:A	5.36607e-114	1.77056	-1.81426
111303087	chr12:111303087:A:G	2.09136e-110	7.52498	0.699381
111303296	chr12:111303296:C:T	2.24528e-114	-1.06889e-09	-0.914964
111303502	chr12:111303502:G:A	2.23958e-114	-1.06889e-09	-0.917506
111303511	chr12:111303511:T:C	1.2804e-95	41.3684	0.904131
111304361	chr12:111304361:T:C	1.06324e-115	-2.35216	-1.6129
111304761	chr12:111304761:G:A	1.34627e-114	-0.968649	-0.457811
111305243	chr12:111305243:G:T	2.41833e-114	-1.06889e-09	-0.840719
111305570	chr12:111305570:C:G	1.68493e-114	-1.06889e-09	-1.20207
111306295	chr12:111306295:TG:T	1.47113e-113	2.60828	-1.64346
111307847	chr12:111307847:G:A	7.18794e-113	2.40826	0.142929
111308695	chr12:111308695:A:G	2.02379e-95	42.3378	0.392471
111308794	chr12:111308794:C:T	1.61343e-114	0.551569	-1.797
111308795	chr12:111308795:G:A	2.46528e-113	1.4811	-1.03578e-09
111308874	chr12:111308874:T:G	1.84462e-95	42.2342	0.403438
111309430	chr12:111309430:T:C	7.42584e-114	0.281171	-1.03578e-09
111309654	chr12:111309654:T:C	1.35028e-114	-1.06889e-09	-1.42348
111310035	chr12:111310035:T:C	1.02183e-114	-1.06889e-09	-1.7022
111310267	chr12:111310267:C:T	7.59223e-115	-0.759124	-1.24013
111311605	chr12:111311605:T:TA	1.04508e-114	-1.06889e-09	-1.6797
111311859	chr12:111311859:G:A	1.99858e-114	-0.247455	-0.783902
111312063	chr12:111312063:T:C	2.45992e-114	-1.06889e-09	-0.823665
111312543	chr12:111312543:ATACAAAAT:A	9.7348e-106	20.8302	-1.85758
111312825	chr12:111312825:G:A	4.85232e-103	26.2741	-1.09002
111312875	chr12:111312875:C:T	2.32694e-114	-1.06889e-09	-0.879242
111313305	chr12:111313305:G:A	1.2556e-114	-1.06889e-09	-1.49618
111313323	chr12:111313323:C:T	3.35345e-106	19.7509	-1.84402
111313564	chr12:111313564:C:T	1.19254e-114	-1.06889e-09	-1.54771
111313613	chr12:111313613:G:T	8.63467e-115	-1.06889e-09	-1.8706
111313785	chr12:111313785:G:A	1.25646e-114	-1.06889e-09	-1.4955
111314037	chr12:111314037:GC:G	2.01372e-114	-1.06889e-09	-1.02381
111314134	chr12:111314134:C:T	1.63757e-114	-1.06889e-09	-1.23058
111314923	chr12:111314923:CAT:C	1.23432e-114	-1.06889e-09	-1.51328
111315550	chr12:111315550:C:T	9.67936e-115	-1.06889e-09	-1.75639
111315699	chr12:111315699:A:G	1.0292e-105	20.8353	-1.80703
111316004	chr12:111316004:T:C	1.15489e-113	-1.06889e-09	0.722792
111316244	chr12:111316244:T:C	1.33557e-113	-1.06889e-09	0.868151
111316413	chr12:111316413:TG:T	5.07476e-115	-1.11698	-1.28512
111316442	chr12:111316442:G:A	2.64563e-113	1.5517	-1.03578e-09
111316480	chr12:111316480:A:T	4.11088e-100	33.7962	-1.87013
111316617	chr12:111316617:T:A	9.37118e-114	2.1116	-1.59775
111316793	chr12:111316793:T:C	9.3153e-115	-1.06889e-09	-1.79472
111316983	chr12:111316983:A:G	2.26479e-113	-1.06889e-09	1.39627
111317374	chr12:111317374:T:C	2.05349e-113	-1.06889e-09	1.29833
111317614	chr12:111317614:G:A	2.16433e-114	-1.06889e-09	-0.951685
111317717	chr12:111317717:C:T	2.73222e-114	-1.06889e-09	-0.718681
111317889	chr12:111317889:A:C	2.63883e-114	-1.06889e-09	-0.753461
111318097	chr12:111318097:A:G	2.98974e-105	21.7536	-1.65897
111318634	chr12:111318634:A:G	8.54344e-91	54.4942	-1.11339
111318810	chr12:111318810:G:A	1.69177e-114	0.64745	-1.84547
111319184	chr12:111319184:C:T	9.0464e-115	-1.06889e-09	-1.82401
111319433	chr12:111319433:A:G	1.17387e-114	0.307498	-1.87099
111319694	chr12:111319694:T:G	8.66459e-115	-1.06889e-09	-1.86714
111319780	chr12:111319780:G:A	1.11377e-114	-1.06889e-09	-1.61604
111319843	chr12:111319843:A:C	1.077e-99	34.0273	-1.13811
111320279	chr12:111320279:C:T	3.93228e-114	-1.06889e-09	-0.354577
111320388	chr12:111320388:C:T	1.81161e-114	-1.06889e-09	-1.12958
111320816	chr12:111320816:A:G	4.7683e-95	41.3472	2.2401
111320872	chr12:111320872:C:T	1.47685e-114	-1.06889e-09	-1.33389
111320881	chr12:111320881:C:G	1.73414e-114	0.699665	-1.87295
111320922	chr12:111320922:G:A	1.55081e-115	-2.18427	-1.40334
111320987	chr12:111320987:A:G	7.59333e-114	1.8889	-1.58543
111321312	chr12:111321312:T:C	3.2994e-112	0.567743	3.50737
111321433	chr12:111321433:T:C	2.53058e-113	-1.06889e-09	1.50724
111321732	chr12:111321732:T:C	2.12964e-91	53.2293	-1.23767
111321944	chr12:111321944:G:A	4.13543e-114	-1.06889e-09	-0.304204
111322447	chr12:111322447:G:C	3.84085e-100	33.1032	-1.24513
111322745	chr12:111322745:C:T	1.17847e-114	-1.06889e-09	-1.55958
111323136	chr12:111323136:G:A	1.55106e-115	-2.16951	-1.41794
111323530	chr12:111323530:G:A	5.34246e-115	-2.35069	-1.03578e-09
111323592	chr12:111323592:G:A	4.08802e-104	23.9762	-1.2661
111323613	chr12:111323613:GA:G	1.15087e-114	-1.06889e-09	-1.58328
111323650	chr12:111323650:G:A	2.2175e-112	0.552674	3.12508
111323694	chr12:111323694:C:A	9.82475e-114	2.02469	-1.46358
111324091	chr12:111324091:C:T	3.35758e-112	4.09259	-1.03578e-09
111324105	chr12:111324105:C:G	1.04509e-114	-1.06889e-09	-1.67969
111324119	chr12:111324119:G:A	8.83365e-115	-1.06889e-09	-1.84781
111324220	chr12:111324220:T:C	4.65672e-112	0.0472645	4.37242
111324225	chr12:111324225:A:C	4.27369e-114	-1.06889e-09	-0.271319
111324534	chr12:111324534:TC:T	8.98305e-115	-1.06889e-09	-1.83104
111324625	chr12:111324625:C:T	7.97742e-113	0.612588	2.04282
111324626	chr12:111324626:G:A	2.55854e-114	0.36254	-1.1469
111324719	chr12:111324719:T:G	4.78328e-114	1.71065	-1.86932
111324734	chr12:111324734:A:C	5.10271e-113	0.727575	1.48099
111324948	chr12:111324948:A:G	2.69739e-114	-1.06889e-09	-0.73151
111324982	chr12:111324982:G:A	8.68304e-115	-1.06889e-09	-1.86501
111325104	chr12:111325104:T:C	6.46244e-115	-0.437993	-1.72238
111325234	chr12:111325234:C:A	2.26097e-112	0.288916	3.40825
111325335	chr12:111325335:G:A	3.0962e-112	0.46733	3.54422
111325560	chr12:111325560:G:A	5.36903e-112	0.79771	3.76431
111326590	chr12:111326590:T:C	2.03462e-114	-1.06889e-09	-1.01349
111326658	chr12:111326658:C:G	1.05697e-94	44.3591	0.0241826
111326729	chr12:111326729:T:C	3.78272e-95	44.7086	-1.35279
111326867	chr12:111326867:C:T	1.49219e-113	0.979033	-1.03578e-09
111327038	chr12:111327038:C:T	8.61434e-115	-1.06889e-09	-1.87295
111327061	chr12:111327061:C:A	9.49324e-115	-1.06889e-09	-1.7758
111327660	chr12:111327660:C:T	9.69334e-89	57.0342	1.07808
111327711	chr12:111327711:C:T	1.10258e-114	-1.06889e-09	-1.62614
111327860	chr12:111327860:C:T	1.00936e-114	-1.06889e-09	-1.71448
111328491	chr12:111328491:A:C	9.13752e-115	-1.06889e-09	-1.81399
111328642	chr12:111328642:C:T	4.4091e-101	25.1874	4.50609
111328884	chr12:111328884:A:AT	4.31042e-114	-1.06889e-09	-0.26276
111328885	chr12:111328885:GTCA:G	4.25626e-114	-1.06889e-09	-0.275404
111328890	chr12:111328890:CTCCAT:C	4.40059e-114	-1.06889e-09	-0.242057
111329137	chr12:111329137:T:C	6.57518e-114	-1.06889e-09	0.159506
111329249	chr12:111329249:C:T	2.24872e-114	0.501121	-1.41456
111329397	chr12:111329397:T:A	6.1299e-114	-1.06889e-09	0.0893834
111329615	chr12:111329615:C:T	4.35985e-101	25.2921	4.39012
111329657	chr12:111329657:G:A	6.75093e-112	-1.06889e-09	4.79105
111329758	chr12:111329758:C:T	7.52118e-114	-1.06889e-09	0.293927
111329797	chr12:111329797:G:A	7.48596e-114	-1.06889e-09	0.289234
111329898	chr12:111329898:A:C	7.54952e-114	-1.06889e-09	0.297688
111329932	chr12:111329932:C:T	1.51829e-114	-1.06889e-09	-1.30621
111330006	chr12:111330006:CAG:C	4.82553e-105	15.9372	4.63619
111330087	chr12:111330087:G:A	3.22523e-87	55.3617	6.25529
111330131	chr12:111330131:A:T	1.5652e-114	-1.27578	-1.03578e-09
111330190	chr12:111330190:A:G	3.07957e-100	28.1965	3.44071
111330375	chr12:111330375:G:A	7.72036e-114	-1.06889e-09	0.320066
111330541	chr12:111330541:T:C	3.2689e-114	-1.06889e-09	-0.539341
111331050	chr12:111331050:C:T	1.38779e-114	-1.06889e-09	-1.39608
111331329	chr12:111331329:A:G	8.9584e-115	-1.06889e-09	-1.83379
111331445	chr12:111331445:C:A	7.22851e-114	-1.06889e-09	0.254237
111331488	chr12:111331488:T:C	4.67155e-89	56.3862	0.996172
111331657	chr12:111331657:G:A	6.72678e-114	-1.06889e-09	0.182302
111331761	chr12:111331761:T:C	8.79482e-115	-1.06889e-09	-1.85222
111331826	chr12:111331826:C:G	1.61013e-114	-1.06889e-09	-1.24748
111331837	chr12:111331837:G:T	1.85902e-88	57.4903	1.27312
111332212	chr12:111332212:G:A	3.42336e-114	-1.06889e-09	-0.493174
111332630	chr12:111332630:TA:T	1.4147e-89	53.0828	3.10496
111332721	chr12:111332721:G:A	1.04488e-114	-1.06889e-09	-1.67989
111333134	chr12:111333134:G:A	4.89833e-90	52.1427	2.98448
111333203	chr12:111333203:A:T	1.03689e-114	-1.06889e-09	-1.68757
111333540	chr12:111333540:C:T	8.73516e-115	-1.06889e-09	-1.85902
111333711	chr12:111333711:GT:G	1.39873e-113	-1.06889e-09	0.914353
111333805	chr12:111333805:C:T	1.1912e-90	51.9778	1.73544
111333838	chr12:111333838:CAG:C	2.27695e-114	-1.06889e-09	-0.900958
111333895	chr12:111333895:TA:T	2.65267e-114	0.483123	-1.23135
111333959	chr12:111333959:G:A	7.36456e-98	36.6418	0.472409
111333983	chr12:111333983:T:C	1.28155e-113	1.01726	-0.190399
111334174	chr12:111334174:G:A	1.2357e-114	-1.06889e-09	-1.51216
111334316	chr12:111334316:T:C	1.14205e-114	-1.06889e-09	-1.59097
111334966	chr12:111334966:A:C	2.67709e-87	63.3013	-1.87053
111335253	chr12:111335253:C:T	4.23359e-113	-1.06889e-09	2.02184
111335340	chr12:111335340:C:A	8.68128e-115	-1.06889e-09	-1.86521
111335342	chr12:111335342:G:A	1.39794e-113	-1.06889e-09	0.913786
111335368	chr12:111335368:A:G	8.89524e-114	-1.06889e-09	0.461721
111335541	chr12:111335541:T:C	4.76202e-90	52.4934	2.60556
111335544	chr12:111335544:C:T	1.05771e-114	-1.06889e-09	-1.66769
111335663	chr12:111335663:T:C	2.54558e-113	-1.06889e-09	1.51315
111335713	chr12:111335713:A:C	1.58117e-115	-2.67841	-0.889808
111335883	chr12:111335883:A:G	6.30314e-116	-2.67052	-1.8174
111336121	chr12:111336121:G:A	3.04367e-113	-1.06889e-09	1.69185
111336264	chr12:111336264:A:C	4.18824e-113	-1.06889e-09	2.01107
111336851	chr12:111336851:A:G	1.05668e-114	-1.06889e-09	-1.66867
111337200	chr12:111337200:A:G	2.02925e-112	5.1998	-1.61076
111337689	chr12:111337689:G:C	2.59674e-112	5.42022	-1.58459
111338046	chr12:111338046:A:C	1.03351e-114	-1.06889e-09	-1.69083
111338130	chr12:111338130:G:A	8.61514e-115	-1.06889e-09	-1.87286
111338519	chr12:111338519:T:G	1.37058e-114	-1.06889e-09	-1.40856
111338523	chr12:111338523:C:T	1.18294e-114	-1.06889e-09	-1.55579
111339210	chr12:111339210:C:T	4.20113e-115	-2.59103	-1.03578e-09
111339241	chr12:111339241:G:A	1.87661e-115	-2.55595	-0.840962
111339341	chr12:111339341:A:C	1.08556e-111	5.67372	-0.407657
111339678	chr12:111339678:G:A	1.08466e-109	11.3123	-1.44186
111339792	chr12:111339792:C:T	9.14676e-115	-1.06889e-09	-1.81298
111340374	chr12:111340374:T:C	1.19425e-113	-1.06889e-09	0.756308
111340602	chr12:111340602:A:G	1.80554e-115	-2.48221	-0.953311
111340839	chr12:111340839:T:C	2.11912e-115	-2.40378	-0.871603
111340844	chr12:111340844:T:G	1.27314e-114	-1.06889e-09	-1.48231
111340885	chr12:111340885:T:C	5.78616e-114	-1.06889e-09	0.0316736
111340937	chr12:111340937:A:G	1.44234e-114	-1.06889e-09	-1.35753
111341470	chr12:111341470:A:C	9.20385e-115	-1.06889e-09	-1.80676
111341988	chr12:111341988:C:T	1.97857e-111	6.94126	-1.07492
111342116	chr12:111342116:C:T	1.10442e-114	-1.06889e-09	-1.62447
111342127	chr12:111342127:G:C	1.09838e-114	-1.06889e-09	-1.62996
111342317	chr12:111342317:A:G	7.34922e-113	-1.06889e-09	2.57338
111342828	chr12:111342828:G:A	1.21198e-114	-1.06889e-09	-1.53154
111343251	chr12:111343251:A:G	3.32091e-90	54.9453	-0.206821
111344124	chr12:111344124:G:A	8.80288e-115	-1.06889e-09	-1.8513
111344318	chr12:111344318:C:A	2.58128e-115	-2.41076	-0.667331
111344495	chr12:111344495:T:C	1.88136e-114	-1.06889e-09	-1.0918
111344982	chr12:111344982:T:A	8.73004e-115	-1.06889e-09	-1.85961
111345216	chr12:111345216:A:G	3.99912e-114	-1.06889e-09	-0.337721
111345465	chr12:111345465:C:T	1.33219e-114	-1.06889e-09	-1.43697
111345466	chr12:111345466:G:A	9.04817e-115	-1.06889e-09	-1.82382
111345851	chr12:111345851:T:C	2.78941e-115	-2.50868	-0.491872
111345974	chr12:111345974:A:G	2.42462e-82	73.0014	-0.156761
111346027	chr12:111346027:C:T	1.00824e-114	-1.06889e-09	-1.71559
111346051	chr12:111346051:G:A	1.09973e-114	-1.06889e-09	-1.62873
111346850	chr12:111346850:A:G	1.33897e-114	-1.06889e-09	-1.43189
111347243	chr12:111347243:G:T	1.07514e-114	-1.06889e-09	-1.65135
111347511	chr12:111347511:G:A	3.56669e-114	-1.06889e-09	-0.452159
111347782	chr12:111347782:T:C	2.99874e-114	-1.06889e-09	-0.625603
111348398	chr12:111348398:TG:T	1.2294e-111	5.39049	-1.03578e-09
111348810	chr12:111348810:T:G	1.22336e-114	-1.06889e-09	-1.5222
111348872	chr12:111348872:G:A	3.1402e-115	-2.51707	-0.365026
111349088	chr12:111349088:T:C	4.26879e-113	-1.06889e-09	2.03012
111349563	chr12:111349563:C:T	6.76384e-114	-1.06889e-09	0.187795
111349903	chr12:111349903:GC:G	1.01777e-114	-1.06889e-09	-1.70618
111350364	chr12:111350364:C:T	1.42272e-114	-1.06889e-09	-1.37123
111350598	chr12:111350598:C:T	1.19708e-89	55.3802	0.640468
111351536	chr12:111351536:G:A	1.76606e-114	-1.06889e-09	-1.15505
111351723	chr12:111351723:T:TG	8.95797e-115	-1.06889e-09	-1.83384
111351954	chr12:111351954:G:A	2.32563e-115	-2.42071	-0.761677
111352173	chr12:111352173:T:C	3.92783e-90	54.2853	0.621005
111352707	chr12:111352707:C:T	5.54187e-90	54.6979	0.552647
111353276	chr12:111353276:G:A	3.79566e-111	6.86082	-0.343003
111353381	chr12:111353381:G:A	6.19142e-115	-2.20322	-1.03578e-09
111353772	chr12:111353772:G:T	8.73573e-115	-1.06889e-09	-1.85896
111353873	chr12:111353873:C:A	2.69856e-113	-1.06889e-09	1.57151
111354331	chr12:111354331:C:T	1.26127e-113	-1.06889e-09	0.810913
111354577	chr12:111354577:C:T	1.22831e-114	-1.06889e-09	-1.51816
111354610	chr12:111354610:G:T	2.33299e-113	-1.06889e-09	1.42594
111354623	chr12:111354623:A:G	5.66039e-89	57.2805	0.293799
111355044	chr12:111355044:G:A	4.52474e-90	54.6657	0.38207
111355154	chr12:111355154:A:G	6.9161e-112	6.44093	-1.6257
111355235	chr12:111355235:C:T	2.53899e-111	7.28804	-1.17231
111355748	chr12:111355748:A:G	1.03719e-89	55.3471	0.53025
111355783	chr12:111355783:G:A	1.89507e-114	-1.06889e-09	-1.08454
111356008	chr12:111356008:G:A	1.11955e-114	-1.06889e-09	-1.61087
111356159	chr12:111356159:C:T	8.64461e-115	-1.06889e-09	-1.86945
111356471	chr12:111356471:G:A	8.72832e-115	-1.06889e-09	-1.85981
111356496	chr12:111356496:T:A	3.14436e-111	6.75461	-0.425039
111357198	chr12:111357198:C:G	9.56587e-115	-1.06889e-09	-1.76818
111357453	chr12:111357453:A:C	1.91966e-114	-1.07165	-1.03578e-09
111358587	chr12:111358587:G:T	3.48053e-113	1.82598	-1.03578e-09
111358745	chr12:111358745:AC:A	8.73401e-115	-1.06889e-09	-1.85916
111358863	chr12:111358863:T:C	2.1991e-114	-1.06889e-09	-0.935745
111359208	chr12:111359208:C:T	1.2471e-114	-1.06889e-09	-1.50298
111359209	chr12:111359209:A:G	4.98794e-113	-1.06889e-09	2.18581
111359761	chr12:111359761:C:T	2.68824e-114	-1.06889e-09	-0.734908
111359932	chr12:111359932:A:G	6.61338e-111	7.34659	-0.273532
111360373	chr12:111360373:T:C	2.49379e-114	-1.06889e-09	-0.809992
111360500	chr12:111360500:C:CTGTT	9.15034e-115	-1.06889e-09	-1.81259
111360552	chr12:111360552:G:A	2.35388e-114	-1.06889e-09	-0.867729
111360749	chr12:111360749:A:G	5.91777e-114	-1.06889e-09	0.0541649
111361037	chr12:111361037:G:A	1.15441e-114	-1.06889e-09	-1.5802
111361877	chr12:111361877:T:C	9.94424e-114	-1.06889e-09	0.573198
111362054	chr12:111362054:C:T	1.30618e-114	-1.06889e-09	-1.45669
111362255	chr12:111362255:T:C	8.0916e-114	-1.06889e-09	0.367031
111362594	chr12:111362594:T:A	8.62415e-115	-1.06889e-09	-1.87181
111362992	chr12:111362992:G:A	1.17452e-114	-1.06889e-09	-1.56294
111363334	chr12:111363334:C:T	8.67907e-115	-1.06889e-09	-1.86547
111363537	chr12:111363537:C:T	5.81341e-114	-1.06889e-09	0.0363714
111363876	chr12:111363876:G:A	1.53378e-114	-1.06889e-09	-1.29606
111363890	chr12:111363890:C:T	1.00735e-114	-1.06889e-09	-1.71647
111364147	chr12:111364147:T:A	2.70115e-113	-1.06889e-09	1.57247
111364377	chr12:111364377:T:C	1.98401e-111	7.02815	-1.15907
111364471	chr12:111364471:G:T	3.37623e-113	1.79555	-1.03578e-09
111364876	chr12:111364876:C:T	4.05401e-114	-1.06889e-09	-0.32409
111364882	chr12:111364882:T:C	6.70944e-112	6.65057	-1.86568
111365204	chr12:111365204:C:T	1.71047e-111	6.88122	-1.16049
111365395	chr12:111365395:CT:C	1.17475e-113	0.739846	-1.03578e-09
111365417	chr12:111365417:G:A	1.34136e-114	-1.06889e-09	-1.43011
111366284	chr12:111366284:T:C	1.19603e-114	-1.06889e-09	-1.54478
111366667	chr12:111366667:C:T	6.84007e-112	6.18277	-1.3786
111366800	chr12:111366800:C:T	9.47057e-115	-1.06889e-09	-1.77819
111367138	chr12:111367138:C:T	9.07731e-115	-1.06889e-09	-1.8206
111368348	chr12:111368348:T:A	2.71192e-112	5.68536	-1.80633
111368499	chr12:111368499:A:G	9.6863e-115	-1.06889e-09	-1.75567
111369162	chr12:111369162:G:A	3.23101e-111	6.58483	-0.228081
111369171	chr12:111369171:A:G	9.66097e-115	-1.06889e-09	-1.75829
111369447	chr12:111369447:C:G	3.23931e-112	5.9225	-1.86576
111369596	chr12:111369596:G:T	9.66582e-115	-1.06889e-09	-1.75779
111369695	chr12:111369695:G:A	4.10383e-113	-1.06889e-09	1.99071
111370280	chr12:111370280:C:T	9.7806e-115	-1.06889e-09	-1.74598
111370550	chr12:111370550:G:A	1.16277e-114	-1.06889e-09	-1.57299
111370661	chr12:111370661:T:C	9.69887e-115	-1.06889e-09	-1.75437
111370926	chr12:111370926:A:C	8.7394e-115	-1.06889e-09	-1.85854
111370944	chr12:111370944:A:C	1.14868e-114	-1.06889e-09	-1.58518
111371378	chr12:111371378:G:A	4.3444e-112	6.21327	-1.86301
111371400	chr12:111371400:C:A	8.7461e-115	-1.06889e-09	-1.85777
111371810	chr12:111371810:C:A	9.66582e-115	-1.06889e-09	-1.75779
111371843	chr12:111371843:G:A	8.88967e-115	-1.06889e-09	-1.84149
111372107	chr12:111372107:G:C	4.7897e-114	-1.06889e-09	-0.157327
111372122	chr12:111372122:A:G	3.47552e-114	-0.47805	-1.03578e-09
111372130	chr12:111372130:A:G	9.66582e-115	-1.06889e-09	-1.75779
111372538	chr12:111372538:T:G	2.77396e-114	-1.06889e-09	-0.703518
111372874	chr12:111372874:C:T	9.08657e-115	-1.06889e-09	-1.81958
111373209	chr12:111373209:C:T	9.62185e-115	-1.06889e-09	-1.76234
111373315	chr12:111373315:A:C	7.41804e-112	4.88529	-1.03578e-09
111373538	chr12:111373538:G:T	9.14445e-115	-1.06889e-09	-1.81323
111373670	chr12:111373670:C:T	5.83524e-113	2.34271	-1.03578e-09
111373760	chr12:111373760:T:A	4.76422e-114	-1.06889e-09	-0.162662
111373800	chr12:111373800:G:A	1.10177e-90	54.3893	-0.754163
111374079	chr12:111374079:G:A	8.96867e-115	-1.06889e-09	-1.83264
111374099	chr12:111374099:G:A	3.44312e-112	4.80433	-0.686579
111374460	chr12:111374460:G:C	1.39993e-114	-1.06889e-09	-1.38737
111374524	chr12:111374524:T:C	1.48481e-112	-1.06889e-09	3.27666
111374740	chr12:111374740:AAAAAG:A	1.00012e-114	-1.06889e-09	-1.72368
111374891	chr12:111374891:G:A	9.86619e-115	-1.06889e-09	-1.73727
111374954	chr12:111374954:G:A	1.44758e-114	-1.06889e-09	-1.3539
111374963	chr12:111374963:G:A	5.52438e-114	-1.06889e-09	-0.0146241
111375225	chr12:111375225:G:A	1.30114e-114	-1.06889e-09	-1.46055
111375229	chr12:111375229:T:G	1.00077e-114	-1.06889e-09	-1.72302
111375495	chr12:111375495:T:G	8.63971e-115	-1.06889e-09	-1.87001
111375552	chr12:111375552:C:T	3.55011e-112	-1.06889e-09	4.14835
111376049	chr12:111376049:T:TGGA	4.25369e-115	-2.57859	-1.03578e-09
111376298	chr12:111376298:G:A	4.78311e-114	-1.06889e-09	-0.158704
111376351	chr12:111376351:T:C	1.00044e-114	-1.06889e-09	-1.72335
111376752	chr12:111376752:A:T	7.81189e-115	-2.6629	0.692164
111377302	chr12:111377302:G:A	1.63842e-114	-1.06889e-09	-1.23006
111377922	chr12:111377922:G:A	1.36331e-114	-1.06889e-09	-1.41388
111378073	chr12:111378073:C:T	1.00213e-114	-1.06889e-09	-1.72167
111378612	chr12:111378612:A:G	9.96267e-115	-1.06889e-09	-1.72754
111379563	chr12:111379563:G:A	6.63352e-88	60.397	-0.361447
111379614	chr12:111379614:C:T	2.94844e-110	8.56782	-1.03578e-09
111379649	chr12:111379649:AC:A	9.83838e-115	-1.06889e-09	-1.74009
111379812	chr12:111379812:G:A	1.73713e-113	1.13102	-1.03578e-09
111379853	chr12:111379853:C:T	1.67033e-115	-2.38211	-1.13125
111380135	chr12:111380135:G:GA	1.73838e-113	2.43915	-1.30741
111380311	chr12:111380311:T:C	9.37855e-115	-1.06889e-09	-1.78796
111380573	chr12:111380573:G:C	8.81354e-113	2.75508	-1.03578e-09
111380683	chr12:111380683:T:A	2.75663e-88	59.7924	-0.634926
111380833	chr12:111380833:T:C	3.39346e-86	55.9664	8.00404
111380897	chr12:111380897:A:G	8.90638e-86	56.6427	8.29264
111380999	chr12:111380999:C:G	8.72276e-115	-1.06889e-09	-1.86045
111381567	chr12:111381567:G:A	8.62364e-115	-1.06889e-09	-1.87187
111381752	chr12:111381752:A:C	3.04289e-113	-1.06889e-09	1.6916
111381785	chr12:111381785:C:T	4.26785e-87	54.4991	7.39801
111381992	chr12:111381992:C:G	1.21361e-114	-1.06889e-09	-1.53019
111382353	chr12:111382353:G:T	1.22215e-114	-1.06889e-09	-1.52318
111384055	chr12:111384055:G:A	1.01593e-114	-1.06889e-09	-1.70799
111384618	chr12:111384618:C:T	3.98801e-113	-1.06889e-09	1.96208
111385375	chr12:111385375:G:A	1.21084e-114	-1.06889e-09	-1.53248
111385844	chr12:111385844:G:A	1.13838e-114	-1.06889e-09	-1.59419
111387541	chr12:111387541:A:G	4.56575e-114	-1.06889e-09	-0.205212
111387613	chr12:111387613:G:A	2.79122e-113	-1.06889e-09	1.60527
111389765	chr12:111389765:C:T	5.89663e-85	68.029	-1.20347
111390269	chr12:111390269:T:C	3.52144e-114	-1.06889e-09	-0.464926
111390480	chr12:111390480:G:A	8.66927e-115	-1.06889e-09	-1.8666
111390701	chr12:111390701:C:T	2.01902e-114	-1.06889e-09	-1.02118
111390808	chr12:111390808:C:T	8.95872e-115	-1.06889e-09	-1.83375
111390859	chr12:111390859:G:C	6.29709e-86	65.9739	-1.38523
111391709	chr12:111391709:G:A	4.19695e-86	65.536	-1.35307
111391752	chr12:111391752:T:A	9.43338e-87	55.7619	6.92832
111392082	chr12:111392082:A:T	1.1901e-113	-1.06889e-09	0.75283
111392419	chr12:111392419:G:A	8.68643e-115	-1.06889e-09	-1.86462
111392961	chr12:111392961:G:A	8.20931e-86	66.2699	-1.41606
111393647	chr12:111393647:T:C	7.04852e-113	-1.06889e-09	2.53161
111393664	chr12:111393664:C:T	7.06349e-113	-1.06889e-09	2.53373
111393717	chr12:111393717:GA:G	4.96288e-86	65.8153	-1.46477
111394104	chr12:111394104:C:T	6.92562e-113	-1.06889e-09	2.51402
111394189	chr12:111394189:A:G	1.93078e-86	54.4408	8.9657
111394568	chr12:111394568:C:T	3.80139e-85	68.2592	-1.87262
111395260	chr12:111395260:G:A	8.90117e-115	-1.06889e-09	-1.8402
111395261	chr12:111395261:C:T	2.17957e-114	-1.06889e-09	-0.944667
111395544	chr12:111395544:C:T	9.34975e-86	66.4544	-1.47046
111395984	chr12:111395984:G:A	1.91937e-08	243.993	-0.990949
111396580	chr12:111396580:A:G	7.78939e-86	66.3678	-1.5665
111396943	chr12:111396943:C:A	4.35249e-113	2.04954	-1.03578e-09
111397050	chr12:111397050:G:A	9.25501e-115	-1.06889e-09	-1.80122
111397205	chr12:111397205:A:G	7.2276e-85	68.6369	-1.60782
111397741	chr12:111397741:G:A	4.50517e-114	-1.06889e-09	-0.218571
111397845	chr12:111397845:A:C	8.33386e-113	-1.06889e-09	2.69912
111398186	chr12:111398186:A:G	2.04945e-85	67.1112	-1.34248
111398205	chr12:111398205:A:C	2.11695e-113	-1.06889e-09	1.32877
111398326	chr12:111398326:A:C	4.29918e-114	-1.06889e-09	-0.265372
111398854	chr12:111398854:T:C	3.5631e-113	-1.06889e-09	1.84942
111399481	chr12:111399481:A:G	2.93655e-90	53.1571	1.45842
111400632	chr12:111400632:G:A	1.23184e-113	-1.06889e-09	0.787297
111401336	chr12:111401336:G:A	2.13278e-113	-1.06889e-09	1.33621
111401807	chr12:111401807:G:A	1.10863e-114	-1.06889e-09	-1.62067
111404117	chr12:111404117:T:C	9.7228e-112	-1.06889e-09	5.15585
111404275	chr12:111404275:G:C	2.48827e-114	-1.06889e-09	-0.812209
111404660	chr12:111404660:G:A	1.00406e-114	-1.06889e-09	-1.71975
111405075	chr12:111405075:G:A	9.01225e-112	-1.06889e-09	5.07996
111405196	chr12:111405196:T:C	6.72543e-112	-1.06889e-09	4.78727
111405260	chr12:111405260:A:G	7.99017e-112	-1.06889e-09	4.95959
111405393	chr12:111405393:TG:T	2.65889e-87	63.2375	-1.81359
111406220	chr12:111406220:A:G	7.83336e-112	-1.06889e-09	4.93977
111406414	chr12:111406414:G:A	3.16541e-107	-1.06889e-09	15.5466
111407587	chr12:111407587:G:A	3.42824e-113	1.81084	-1.03578e-09
111408224	chr12:111408224:C:T	2.99225e-87	63.3361	-1.79409
111409432	chr12:111409432:C:T	1.06478e-114	-1.06889e-09	-1.66103
111409936	chr12:111409936:A:G	6.21928e-107	-1.06889e-09	16.222
111409960	chr12:111409960:C:A	1.15215e-114	-1.06889e-09	-1.58217
111411030	chr12:111411030:C:G	1.29231e-103	7.83549	16.0256
111411175	chr12:111411175:G:A	9.86711e-113	-1.06889e-09	2.868
111411396	chr12:111411396:G:C	5.48916e-114	-1.06889e-09	-0.0210196
111411848	chr12:111411848:A:G	1.24445e-114	-1.06889e-09	-1.5051
111412722	chr12:111412722:C:T	9.71594e-115	-1.06889e-09	-1.75261
111413283	chr12:111413283:A:G	7.54912e-104	7.72807	15.5954
111414902	chr12:111414902:T:A	4.47265e-104	7.64289	15.1571
111415219	chr12:111415219:A:G	1.36885e-113	-1.06889e-09	0.892764
111415964	chr12:111415964:C:T	2.31437e-111	6.0231	-1.03578e-09
111416280	chr12:111416280:C:T	6.37308e-114	-1.06889e-09	0.128287
111416599	chr12:111416599:T:A	8.48997e-115	-1.8875	-1.03578e-09
111417050	chr12:111417050:GGT:G	9.91148e-114	-1.06889e-09	0.569898
111417184	chr12:111417184:C:T	8.70583e-115	-1.06889e-09	-1.86239
111419171	chr12:111419171:T:C	1.21482e-103	7.65593	16.1433
111419254	chr12:111419254:G:A	2.12273e-114	-0.971092	-1.03578e-09
111419683	chr12:111419683:T:C	1.31026e-114	-1.06889e-09	-1.45357
111420282	chr12:111420282:C:T	3.20771e-87	63.319	-1.70747
111421103	chr12:111421103:A:G	4.9966e-104	7.28128	15.6295
111421125	chr12:111421125:GT:G	1.10427e-114	-1.06889e-09	-1.62461
111421636	chr12:111421636:C:T	8.75978e-115	-1.06889e-09	-1.85621
111422710	chr12:111422710:G:A	1.05932e-114	-1.06889e-09	-1.66617
111423786	chr12:111423786:C:T	6.46578e-104	7.54367	15.6249
111424100	chr12:111424100:G:A	1.60328e-114	-1.06889e-09	-1.25175
111424294	chr12:111424294:C:G	1.75735e-110	8.05035	-1.03578e-09
111424415	chr12:111424415:G:A	5.97194e-105	6.03895	14.7476
111424572	chr12:111424572:C:T	1.67632e-113	-1.06889e-09	1.09539
111424771	chr12:111424771:C:T	8.23798e-86	66.5893	-1.73194
111424932	chr12:111424932:A:C	4.98993e-104	7.46944	15.44
111425229	chr12:111425229:AG:A	9.1618e-115	-1.06889e-09	-1.81134
111425381	chr12:111425381:G:T	4.13357e-114	-1.06889e-09	-0.304654
111425712	chr12:111425712:G:A	1.48824e-112	3.27897	-1.03578e-09
111425785	chr12:111425785:C:T	2.94683e-104	7.15409	15.2287
111426229	chr12:111426229:G:A	5.52947e-114	-1.06889e-09	-0.0137033
111426397	chr12:111426397:T:G	1.09687e-114	-1.06889e-09	-1.63134
111426400	chr12:111426400:T:G	1.0044e-114	-1.06889e-09	-1.7194
111426880	chr12:111426880:T:C	3.90937e-107	-1.06889e-09	15.7577
111427049	chr12:111427049:T:C	4.71031e-104	7.2219	15.6299
111427245	chr12:111427245:C:G	0.00271885	255.655	-0.79174
111427431	chr12:111427431:G:A	4.58347e-114	-1.06889e-09	-0.20134
111427460	chr12:111427460:C:G	3.10162e-112	4.0133	-1.03578e-09
111427761	chr12:111427761:C:T	2.07584e-87	62.9587	-1.78236
111428048	chr12:111428048:T:C	1.19063e-114	-1.54931	-1.03578e-09
111428283	chr12:111428283:G:A	1.50425e-87	62.6514	-1.79709
111428734	chr12:111428734:A:G	5.01325e-109	-1.06889e-09	11.4012
111428832	chr12:111428832:C:T	8.81573e-115	-1.06889e-09	-1.84984
111429406	chr12:111429406:A:G	8.67024e-115	-1.06889e-09	-1.86648
111429489	chr12:111429489:A:C	7.39114e-112	4.88166	-1.03578e-09
111429629	chr12:111429629:C:T	1.06963e-113	0.646105	-1.03578e-09
111429683	chr12:111429683:C:T	3.03489e-87	63.2558	-1.69965
111430176	chr12:111430176:G:T	8.29662e-112	-1.06889e-09	4.99722
111431658	chr12:111431658:T:C	1.1079e-111	5.28642	-1.03578e-09
111431845	chr12:111431845:G:A	9.61572e-115	-1.06889e-09	-1.76298
111432487	chr12:111432487:G:A	1.15352e-114	-1.06889e-09	-1.58098
111432966	chr12:111432966:T:C	8.91343e-114	-1.06889e-09	0.463763
111432969	chr12:111432969:G:A	1.03649e-114	-1.06889e-09	-1.68796
111432986	chr12:111432986:T:A	3.16087e-113	1.72964	-1.03578e-09
111433154	chr12:111433154:C:T	1.25717e-114	-1.06889e-09	-1.49493
111434872	chr12:111434872:G:C	1.31112e-103	7.44136	16.4342
111434918	chr12:111434918:T:C	2.44719e-107	15.2892	-1.03578e-09
111435363	chr12:111435363:G:A	8.2534e-107	12.2614	4.24357
111435430	chr12:111435430:G:A	5.29742e-106	18.3641	-1.03578e-09
111435859	chr12:111435859:G:T	1.5929e-113	1.04435	-1.03578e-09
111436129	chr12:111436129:G:A	6.53099e-112	-1.06889e-09	4.75793
111436465	chr12:111436465:C:G	1.17328e-103	7.34911	16.4153
111436668	chr12:111436668:C:T	1.14349e-113	-1.06889e-09	0.712873
111437840	chr12:111437840:T:C	9.56479e-115	-1.06889e-09	-1.76829
111439498	chr12:111439498:C:A	1.28642e-106	12.5605	4.38824
111439535	chr12:111439535:C:T	9.82103e-115	-1.06889e-09	-1.74185
111439933	chr12:111439933:A:G	1.28345e-103	7.28476	16.5694
111440130	chr12:111440130:G:A	1.35553e-103	7.28822	16.6206
111440175	chr12:111440175:A:T	2.19225e-110	8.27147	-1.03578e-09
111440722	chr12:111440722:T:C	9.07189e-107	-1.06889e-09	16.5995
111441170	chr12:111441170:G:GT	1.53374e-103	7.34158	16.6908
111441614	chr12:111441614:G:A	1.23301e-103	7.22337	16.5907
111443504	chr12:111443504:C:T	1.3472e-103	7.26468	16.638
111443527	chr12:111443527:G:T	1.27736e-103	7.29364	16.5558
111443631	chr12:111443631:T:C	8.69076e-115	-1.06889e-09	-1.86412
111443913	chr12:111443913:C:T	8.62258e-115	-1.06889e-09	-1.872
111444092	chr12:111444092:A:G	1.31622e-103	7.28584	16.5936
111444315	chr12:111444315:G:A	1.18363e-108	-1.06889e-09	12.2603
111444550	chr12:111444550:A:G	1.4134e-103	7.29533	16.6553
111445527	chr12:111445527:C:T	6.38301e-114	-1.06889e-09	0.129844
111445770	chr12:111445770:C:A	2.3936e-112	3.75417	-1.03578e-09
111445915	chr12:111445915:C:G	8.44905e-114	-1.06889e-09	0.410259
111445975	chr12:111445975:C:T	3.76169e-108	14.1815	-0.764923
111446485	chr12:111446485:G:C	1.27345e-103	7.11502	16.7314
111446611	chr12:111446611:T:C	3.64402e-87	63.3417	-1.60265
111446743	chr12:111446743:G:C	9.058e-115	-1.06889e-09	-1.82273
111448480	chr12:111448480:G:A	1.65103e-103	7.37617	16.7299
111449163	chr12:111449163:T:A	1.33041e-114	-1.06889e-09	-1.43831
111449768	chr12:111449768:G:T	1.39038e-103	7.29924	16.635
111449855	chr12:111449855:A:G	2.32491e-85	67.7289	-1.83403
111450029	chr12:111450029:C:T	1.90692e-113	-1.06889e-09	1.22428
111450170	chr12:111450170:G:A	1.68677e-114	-1.06889e-09	-1.20098
111450752	chr12:111450752:A:C	8.81359e-112	-1.06889e-09	5.05767
111451004	chr12:111451004:T:C	3.73586e-112	4.19935	-1.03578e-09
111451098	chr12:111451098:C:A	1.2908e-113	0.834048	-1.03578e-09
111451512	chr12:111451512:A:T	1.90961e-103	7.67329	16.5783
111451687	chr12:111451687:G:A	8.42913e-113	-1.06889e-09	2.71048
111451737	chr12:111451737:C:T	1.39758e-103	7.37942	16.56
111453544	chr12:111453544:C:T	2.49894e-113	-1.06889e-09	1.49466
111453584	chr12:111453584:C:T	4.57154e-114	-1.06889e-09	-0.203945
111455733	chr12:111455733:A:G	5.76022e-107	-1.06889e-09	16.1453
111456268	chr12:111456268:C:T	3.27618e-87	63.4041	-1.77144
111456374	chr12:111456374:C:T	2.0268e-114	-1.06889e-09	-1.01734
111456406	chr12:111456406:T:G	1.11634e-114	-1.06889e-09	-1.61374
111456427	chr12:111456427:CA:C	3.94381e-107	-1.06889e-09	15.7664
111456483	chr12:111456483:G:A	1.75411e-114	-1.06889e-09	-1.16183
111457399	chr12:111457399:C:G	3.73823e-107	-1.06889e-09	15.7129
111457925	chr12:111457925:G:A	8.62187e-115	-1.06889e-09	-1.87208
111458095	chr12:111458095:A:G	1.54992e-103	7.21835	16.8245
111458166	chr12:111458166:G:GAGATATAAGTCTCACTCACTCTGTTGCCC	2.71887e-114	-1.06889e-09	-0.723581
111458275	chr12:111458275:G:A	1.48079e-114	-1.06889e-09	-1.33122
111458558	chr12:111458558:G:C	1.83983e-114	-1.06889e-09	-1.11412
111459858	chr12:111459858:C:T	1.48834e-114	-1.06889e-09	-1.32613
111460158	chr12:111460158:C:T	1.46729e-112	3.26479	-1.03578e-09
111460311	chr12:111460311:T:C	7.28274e-104	7.15192	16.1356
111460338	chr12:111460338:T:C	2.5802e-87	63.1574	-1.76355
111461514	chr12:111461514:A:T	1.83292e-112	3.48728	-1.03578e-09
111461516	chr12:111461516:T:A	8.80825e-115	-1.06889e-09	-1.85069
111461598	chr12:111461598:C:G	7.56037e-104	7.15698	16.168
111461684	chr12:111461684:G:A	7.48962e-104	7.212	16.1036
111462030	chr12:111462030:A:G	7.36676e-104	7.02502	16.274
111462489	chr12:111462489:G:A	6.36292e-104	7.01396	16.1386
111463400	chr12:111463400:C:A	4.33753e-107	-1.06889e-09	15.8616
111463753	chr12:111463753:G:C	8.56616e-104	7.15782	16.2921
111464083	chr12:111464083:T:C	6.16392e-104	7.05671	16.0641
111464606	chr12:111464606:C:G	7.52907e-104	7.02517	16.2957
111465596	chr12:111465596:C:A	1.22542e-113	-1.06889e-09	0.782071
111466034	chr12:111466034:C:T	9.07614e-104	7.12987	16.3778
111466567	chr12:111466567:T:A	0.00120078	254.64	-0.594012
111466914	chr12:111466914:A:G	1.06799e-114	-1.06889e-09	-1.65801
111467441	chr12:111467441:C:T	1.16768e-100	32.4105	-1.74309
111468190	chr12:111468190:A:G	6.97864e-104	6.94458	16.3003
111469550	chr12:111469550:A:G	1.11239e-114	-1.06889e-09	-1.61728
111470878	chr12:111470878:C:G	9.68723e-112	-1.06889e-09	5.15218
111470924	chr12:111470924:T:C	8.71186e-115	-1.06889e-09	-1.8617
111472415	chr12:111472415:A:G	0.000813158	254.245	-0.589016
111472620	chr12:111472620:G:A	7.69743e-104	7.12961	16.2133
111472749	chr12:111472749:T:C	2.51195e-114	-0.802737	-1.03578e-09
111472786	chr12:111472786:C:G	5.08126e-84	70.8125	-1.83316
111473690	chr12:111473690:T:A	1.56306e-111	5.63061	-1.03578e-09
111473986	chr12:111473986:TG:T	8.92393e-112	-1.06889e-09	5.07011
111474134	chr12:111474134:C:T	7.75118e-104	7.01778	16.3321
111474384	chr12:111474384:T:C	5.94983e-87	63.9521	-1.7227
111474632	chr12:111474632:A:T	1.55868e-114	-1.06889e-09	-1.27996
111475995	chr12:111475995:A:G	1.67455e-103	7.26847	16.8517
111476763	chr12:111476763:T:C	2.60498e-113	-1.06889e-09	1.53621
111476837	chr12:111476837:C:T	8.25727e-107	11.9836	4.52183
111478076	chr12:111478076:G:A	8.606e-104	7.14227	16.3122
111478187	chr12:111478187:A:AC	8.82394e-115	-1.06889e-09	-1.84891
111478371	chr12:111478371:G:A	3.6432e-104	7.16027	15.4347
111478413	chr12:111478413:A:C	5.88134e-114	-1.06889e-09	0.0479892
111478477	chr12:111478477:C:T	8.08746e-104	7.11632	16.2761
111479047	chr12:111479047:A:T	9.592e-111	7.15587	0.289022
111480693	chr12:111480693:G:C	7.35558e-104	7.05159	16.2459
111481834	chr12:111481834:G:A	1.34881e-114	-1.06889e-09	-1.42457
111482364	chr12:111482364:G:T	4.43811e-107	-1.06889e-09	15.8845
111482425	chr12:111482425:A:G	4.80857e-107	11.5149	4.4498
111482491	chr12:111482491:A:C	3.67594e-86	47.4857	16.5647
111483167	chr12:111483167:G:A	3.28826e-108	-1.06889e-09	13.2821
111483871	chr12:111483871:C:A	7.58791e-112	4.90793	-1.03578e-09
111484063	chr12:111484063:C:T	2.56359e-114	-1.06889e-09	-0.782388
111484122	chr12:111484122:T:A	2.88047e-87	63.3285	-1.82456
111484431	chr12:111484431:T:G	3.34565e-104	6.39764	16.1121
111485199	chr12:111485199:T:G	5.30524e-113	-1.06889e-09	2.24748
111485651	chr12:111485651:G:A	1.68301e-112	3.40196	-1.03578e-09
111485662	chr12:111485662:C:T	9.92471e-104	7.18183	16.4153
111486618	chr12:111486618:A:C	5.20541e-104	7.01274	15.939
111487088	chr12:111487088:T:A	2.10057e-114	-1.06889e-09	-0.981588
111487226	chr12:111487226:C:T	7.35329e-104	7.07559	16.2216
111487533	chr12:111487533:T:C	5.77543e-104	6.90681	16.1489
111487842	chr12:111487842:A:G	9.82081e-115	-1.06889e-09	-1.74188
111489097	chr12:111489097:T:C	4.47042e-107	-1.06889e-09	15.8918
111489187	chr12:111489187:T:TG	6.69683e-104	7.01287	16.1908
111489568	chr12:111489568:C:T	2.15335e-114	-1.06889e-09	-0.956771
111489569	chr12:111489569:G:A	1.1532e-114	-1.06889e-09	-1.58125
111489935	chr12:111489935:G:A	5.17345e-87	63.7198	-1.63026
111490875	chr12:111490875:C:T	1.26054e-113	0.810332	-1.03578e-09
111491210	chr12:111491210:G:A	2.73522e-113	-1.06889e-09	1.585
111491326	chr12:111491326:C:A	1.29332e-114	-1.06889e-09	-1.46659
111492287	chr12:111492287:A:G	5.83624e-104	6.99734	16.0688
111492596	chr12:111492596:T:C	8.2475e-107	-1.06889e-09	16.5042
111494464	chr12:111494464:C:T	1.04602e-114	-1.06889e-09	-1.6788
111494996	chr12:111494996:C:T	0.287957	260.285	-0.759446
111495736	chr12:111495736:T:C	1.08143e-111	-1.06889e-09	5.26224
111497010	chr12:111497010:G:A	1.11151e-114	-1.06889e-09	-1.61807
111497117	chr12:111497117:T:C	2.4708e-112	3.78592	-1.03578e-09
111497912	chr12:111497912:A:G	1.27732e-112	-1.06889e-09	3.12614
111497929	chr12:111497929:C:T	5.66456e-104	6.74149	16.2948
111499034	chr12:111499034:T:C	3.88733e-87	63.6231	-1.8194
111499065	chr12:111499065:G:T	4.62486e-104	6.57527	16.2582
111499962	chr12:111499962:C:T	4.16496e-104	6.62991	16.0989
111500667	chr12:111500667:G:A	4.35053e-104	6.58626	16.1861
111500775	chr12:111500775:A:C	1.27203e-114	-1.06889e-09	-1.48318
111501103	chr12:111501103:T:C	6.39496e-104	6.98853	16.169
111501357	chr12:111501357:T:C	5.39617e-114	-1.06889e-09	-0.0381069
111501980	chr12:111501980:C:T	8.00283e-104	7.34195	16.0399
111502241	chr12:111502241:A:G	1.04294e-103	7.4418	16.2049
111502884	chr12:111502884:A:T	7.85713e-112	4.9428	-1.03578e-09
111502955	chr12:111502955:G:A	1.0646e-113	-1.06889e-09	0.641389
111503275	chr12:111503275:T:C	6.01603e-112	4.6758	-1.03578e-09
111503316	chr12:111503316:T:C	1.10153e-84	49.482	17.9685
111503740	chr12:111503740:C:T	6.36279e-112	-1.06889e-09	4.73184
111504510	chr12:111504510:G:A	1.08746e-114	-1.06889e-09	-1.63995
111505200	chr12:111505200:T:C	4.76986e-107	-1.06889e-09	15.9566
111505732	chr12:111505732:C:T	1.39713e-114	-1.06889e-09	-1.38937
111507193	chr12:111507193:G:A	1.10182e-114	-1.06889e-09	-1.62683
111507648	chr12:111507648:G:A	2.75864e-112	3.89611	-1.03578e-09
111507980	chr12:111507980:T:C	1.09531e-86	64.3159	-1.47627
111508285	chr12:111508285:A:G	2.37809e-104	6.30813	15.8602
111508699	chr12:111508699:G:A	8.22456e-112	-1.06889e-09	4.9885
111509033	chr12:111509033:C:T	3.55351e-104	6.36258	16.2074
111509250	chr12:111509250:C:T	5.37816e-104	6.66557	16.3188
111509742	chr12:111509742:A:G	1.06466e-114	-1.06889e-09	-1.66114
111510919	chr12:111510919:G:T	8.20902e-114	-1.06889e-09	0.381438
111510933	chr12:111510933:T:C	1.67423e-113	-1.06889e-09	1.09414
111511313	chr12:111511313:T:A	2.3697e-114	-1.06889e-09	-0.861031
111511590	chr12:111511590:T:C	4.95637e-111	-1.06889e-09	6.78463
111511630	chr12:111511630:T:C	2.06536e-114	-0.998493	-1.03578e-09
111512313	chr12:111512313:G:A	7.94438e-104	6.99932	16.3752
111512354	chr12:111512354:T:C	2.40809e-113	-1.06889e-09	1.45762
111512368	chr12:111512368:G:A	2.53474e-113	-1.06889e-09	1.50888
111512638	chr12:111512638:A:T	3.16062e-114	-1.06889e-09	-0.573028
111513571	chr12:111513571:T:G	6.17154e-104	6.84214	16.2799
111513693	chr12:111513693:A:G	6.02333e-104	6.74106	16.3566
111514046	chr12:111514046:C:T	6.31853e-107	-1.06889e-09	16.2378
111514411	chr12:111514411:G:A	6.70273e-112	4.78389	-1.03578e-09
111514577	chr12:111514577:T:G	4.40063e-114	-0.242048	-1.03578e-09
111515900	chr12:111515900:G:A	8.04928e-107	11.9539	4.52602
111519587	chr12:111519587:T:C	4.05913e-114	-1.06889e-09	-0.322828
111519606	chr12:111519606:C:T	2.39695e-112	3.75557	-1.03578e-09
111520729	chr12:111520729:T:C	6.32263e-104	7.09783	16.0484
111520908	chr12:111520908:C:T	1.28653e-114	-1.06889e-09	-1.47185
111521493	chr12:111521493:G:A	2.1418e-111	7.63394	-1.68833
111522114	chr12:111522114:TA:T	1.33143e-113	-1.06889e-09	0.865046
111522300	chr12:111522300:G:A	1.0243e-113	-1.06889e-09	0.602795
111522511	chr12:111522511:A:G	5.51296e-104	6.98938	16.0198
111522993	chr12:111522993:T:A	1.74219e-103	7.73673	16.4231
111523465	chr12:111523465:T:C	1.38269e-114	-1.06889e-09	-1.39977
111523982	chr12:111523982:A:G	5.53614e-104	6.78292	16.2304
111524683	chr12:111524683:G:C	8.62187e-115	-1.06889e-09	-1.87208
111524888	chr12:111524888:G:A	2.00818e-114	-1.06889e-09	-1.02657
111525120	chr12:111525120:T:C	6.67581e-104	6.95788	16.2427
111525766	chr12:111525766:C:T	1.47508e-114	-1.06889e-09	-1.33509
111526132	chr12:111526132:T:C	6.07779e-107	-1.06889e-09	16.1989
111526409	chr12:111526409:TTTTTTTTC:T	1.27353e-87	62.3917	-1.70391
111526800	chr12:111526800:A:G	6.03676e-104	6.84928	16.2506
111526828	chr12:111526828:C:A	8.70555e-115	-1.06889e-09	-1.86242
111527721	chr12:111527721:A:G	7.75677e-113	2.62736	-1.03578e-09
111527854	chr12:111527854:C:A	5.2575e-107	-1.06889e-09	16.054
111528213	chr12:111528213:G:A	4.27426e-104	6.76684	15.9878
111528998	chr12:111528998:G:A	3.38374e-104	6.80737	15.7137
111529351	chr12:111529351:A:T	8.58382e-88	62.0292	-1.73595
111530630	chr12:111530630:C:T	1.03721e-114	-1.06889e-09	-1.68726
111530809	chr12:111530809:A:G	1.03077e-103	7.0322	16.6027
111531048	chr12:111531048:G:A	1.70038e-112	-1.06889e-09	3.41223
111531086	chr12:111531086:C:G	2.98073e-113	-1.06889e-09	1.67096
111531113	chr12:111531113:T:C	7.40479e-104	6.92902	16.3752
111531128	chr12:111531128:C:G	1.26918e-112	-1.06889e-09	3.11975
111531644	chr12:111531644:C:T	8.51828e-86	47.0425	17.8483
111533359	chr12:111533359:T:C	2.53391e-114	-1.06889e-09	-0.79403
111533429	chr12:111533429:A:G	5.9296e-104	6.8537	16.2283
111533533	chr12:111533533:C:CAG	5.0694e-104	6.94279	15.9825
111533572	chr12:111533572:C:A	1.18855e-113	-1.06889e-09	0.751528
111533580	chr12:111533580:C:T	2.0836e-114	-1.06889e-09	-0.989699
111534262	chr12:111534262:AT:A	1.26355e-110	-1.06889e-09	7.72047
111534475	chr12:111534475:T:C	6.7537e-104	7.00549	16.2067
111534752	chr12:111534752:C:T	9.55482e-114	-1.06889e-09	0.53325
111535003	chr12:111535003:A:G	3.09567e-113	-1.06889e-09	1.70879
111535120	chr12:111535120:T:C	1.84176e-114	-1.06889e-09	-1.11307
111535336	chr12:111535336:A:G	1.55494e-87	62.4541	-1.56665
111535554	chr12:111535554:A:G	0.70731	261.074	-0.649072
111535857	chr12:111535857:G:A	1.52247e-114	-1.06889e-09	-1.30346
111535995	chr12:111535995:G:A	3.92947e-108	-1.06889e-09	13.4602
111537019	chr12:111537019:A:G	9.44391e-107	-1.06889e-09	16.6397
111537455	chr12:111537455:C:T	9.06598e-115	-1.06889e-09	-1.82185
111538972	chr12:111538972:C:T	1.64209e-112	-1.06889e-09	3.37735
111539574	chr12:111539574:C:T	3.18499e-108	-1.06889e-09	13.2502
111540340	chr12:111540340:C:G	3.72412e-108	-1.06889e-09	13.4065
111541010	chr12:111541010:C:T	2.98943e-108	-1.06889e-09	13.1868
111541256	chr12:111541256:G:A	3.32842e-108	-1.06889e-09	13.2942
111542336	chr12:111542336:T:C	1.31656e-113	-1.06889e-09	0.85381
111542444	chr12:111542444:T:A	8.63575e-115	-1.06889e-09	-1.87047
111543141	chr12:111543141:T:C	1.28123e-113	-1.06889e-09	0.826609
111544099	chr12:111544099:A:T	4.05616e-104	6.8738	15.8285
111544658	chr12:111544658:G:T	4.4626e-114	-1.06889e-09	-0.228065
111545076	chr12:111545076:G:A	1.0037e-113	-1.06889e-09	0.582486
111545453	chr12:111545453:G:A	4.38499e-104	5.77055	17.0097
111545897	chr12:111545897:C:T	8.63862e-115	-1.06889e-09	-1.87014
111545950	chr12:111545950:G:A	1.43709e-114	-1.06889e-09	-1.36118
111546130	chr12:111546130:T:A	1.28563e-114	-1.06889e-09	-1.47255
111546530	chr12:111546530:G:T	4.52125e-104	6.77266	16.0382
111546997	chr12:111546997:C:T	4.74597e-104	6.78333	16.076
111547047	chr12:111547047:T:C	1.24574e-87	62.3961	-1.73034
111547204	chr12:111547204:G:A	4.70439e-104	6.76776	16.0828
111547818	chr12:111547818:A:G	1.45553e-114	-1.06889e-09	-1.34842
111547900	chr12:111547900:T:C	4.44181e-108	-1.06889e-09	13.5828
111548150	chr12:111548150:G:A	3.84453e-87	63.5929	-1.80023
111548631	chr12:111548631:A:G	2.27163e-114	-1.06889e-09	-0.903298
111548698	chr12:111548698:C:T	9.77766e-114	-1.06889e-09	0.556305
111550628	chr12:111550628:A:G	3.65005e-87	63.4702	-1.72944
111551264	chr12:111551264:TC:T	1.12355e-114	-1.06889e-09	-1.6073
111551432	chr12:111551432:A:G	3.86089e-87	63.5134	-1.7165
111551669	chr12:111551669:G:A	8.61547e-115	-1.06889e-09	-1.87282
111551854	chr12:111551854:C:T	1.34005e-85	48.0855	17.2584
111551944	chr12:111551944:G:A	2.89075e-87	63.2302	-1.7227
111552167	chr12:111552167:C:T	1.06354e-114	-1.06889e-09	-1.6622
111552175	chr12:111552175:C:A	3.58504e-87	63.3231	-1.60031
111552540	chr12:111552540:T:C	9.76906e-115	-1.06889e-09	-1.74716
111553445	chr12:111553445:A:C	1.91319e-112	3.53015	-1.03578e-09
111554274	chr12:111554274:C:T	4.13017e-104	6.64599	16.0744
111554336	chr12:111554336:T:C	1.98923e-114	-1.06889e-09	-1.03605
111555302	chr12:111555302:G:A	4.43817e-104	6.79519	15.9971
111555767	chr12:111555767:G:A	1.08523e-112	2.96317	-1.03578e-09
111555908	chr12:111555908:C:T	1.93751e-114	-1.06889e-09	-1.06239
111556082	chr12:111556082:A:G	3.81831e-111	-1.06889e-09	6.52377
111557674	chr12:111557674:C:T	4.78426e-104	6.77086	16.0965
111557892	chr12:111557892:A:G	8.62236e-115	-1.06889e-09	-1.87202
111558174	chr12:111558174:G:A	4.69088e-114	-1.06889e-09	-0.178176
111558195	chr12:111558195:T:C	1.01324e-114	-1.06889e-09	-1.71064
111558727	chr12:111558727:G:A	2.21155e-114	-1.06889e-09	-0.9301
111558753	chr12:111558753:T:C	1.89677e-87	62.6858	-1.59963
111559595	chr12:111559595:A:C	1.78413e-110	-1.06889e-09	8.06548
111560402	chr12:111560402:T:C	1.62905e-111	5.67196	-1.03578e-09
111561396	chr12:111561396:T:C	8.54318e-104	7.03373	16.4135
111561670	chr12:111561670:C:T	1.25583e-114	-1.06889e-09	-1.496
111561766	chr12:111561766:G:A	5.15499e-88	61.5036	-1.72018
111561833	chr12:111561833:A:G	3.00275e-112	3.9809	-1.03578e-09
111562122	chr12:111562122:C:T	3.76681e-104	6.57777	16.0505
111562199	chr12:111562199:T:A	5.31445e-104	6.79564	16.1768
111562511	chr12:111562511:G:A	2.36224e-104	6.00688	16.1548
111562844	chr12:111562844:A:T	2.51103e-87	63.0586	-1.69194
111563213	chr12:111563213:T:C	3.23142e-104	6.58406	15.8909
111563590	chr12:111563590:A:G	1.50409e-114	-1.06889e-09	-1.3156
111564496	chr12:111564496:AAAG:A	1.00863e-114	-1.06889e-09	-1.71521
111564810	chr12:111564810:T:C	4.90172e-114	-0.13421	-1.03578e-09
111565102	chr12:111565102:A:G	6.85567e-112	-1.06889e-09	4.80645
111565287	chr12:111565287:A:G	1.03296e-113	-1.06889e-09	0.611215
111565869	chr12:111565869:G:A	6.19242e-104	6.98606	16.1393
111565967	chr12:111565967:C:T	2.06543e-114	-1.06889e-09	-0.998459
111566127	chr12:111566127:T:C	4.56293e-104	6.7913	16.0287
111567224	chr12:111567224:G:A	1.63762e-114	-1.06889e-09	-1.23055
111567266	chr12:111567266:T:C	9.63815e-115	-1.06889e-09	-1.76065
111567606	chr12:111567606:G:A	1.03655e-114	-1.06889e-09	-1.6879
111567683	chr12:111567683:G:A	2.99062e-104	6.53755	15.86
111567779	chr12:111567779:A:T	1.88049e-114	-1.06889e-09	-1.09227
111568525	chr12:111568525:T:C	5.81784e-104	6.84947	16.2135
111568652	chr12:111568652:A:T	2.52941e-114	-1.06889e-09	-0.79581
111569244	chr12:111569244:T:C	6.18703e-104	7.02653	16.098
111569558	chr12:111569558:G:A	7.18972e-104	7.04256	16.2321
111569975	chr12:111569975:G:A	5.56551e-113	-1.06889e-09	2.29538
111569981	chr12:111569981:G:A	8.93452e-115	-1.06889e-09	-1.83646
111570006	chr12:111570006:A:G	6.00803e-104	6.98085	16.1143
111570895	chr12:111570895:G:T	6.45714e-104	6.98482	16.1824
111571337	chr12:111571337:A:G	8.58157e-113	2.72841	-1.03578e-09
111571464	chr12:111571464:T:C	6.44346e-111	7.04703	-1.03578e-09
111571725	chr12:111571725:A:C	1.07151e-114	-1.06889e-09	-1.65473
111572027	chr12:111572027:G:A	7.84245e-88	60.203	-1.03578e-09
111572511	chr12:111572511:A:C	1.72736e-114	-1.06889e-09	-1.1772
111573042	chr12:111573042:AT:A	1.25073e-114	-1.06889e-09	-1.50006
111573348	chr12:111573348:C:G	1.07283e-114	-1.06889e-09	-1.65349
111575195	chr12:111575195:A:T	8.62175e-115	-1.06889e-09	-1.87209
111576778	chr12:111576778:C:T	2.74464e-103	7.43218	17.1821
111576831	chr12:111576831:T:G	1.38942e-104	7.26563	14.3653
111577359	chr12:111577359:G:A	1.2031e-114	-1.06889e-09	-1.53889
111577403	chr12:111577403:T:C	8.63147e-115	-1.06889e-09	-1.87097
111577576	chr12:111577576:A:G	8.19472e-113	2.68228	-1.03578e-09
111578020	chr12:111578020:AC:A	6.0431e-88	61.699	-1.75663
111578180	chr12:111578180:G:A	1.63092e-114	-1.06889e-09	-1.23465
111578212	chr12:111578212:A:C	5.04007e-86	46.7957	17.5703
111579116	chr12:111579116:T:C	3.64429e-114	-0.430634	-1.03578e-09
111579355	chr12:111579355:C:T	8.6176e-115	-1.06889e-09	-1.87257
111579452	chr12:111579452:G:T	1.0266e-114	-1.06889e-09	-1.69755
111579758	chr12:111579758:G:A	1.22182e-103	7.48639	16.3186
111580750	chr12:111580750:A:G	1.07376e-103	7.42476	16.251
111580790	chr12:111580790:G:T	1.32078e-103	7.42432	16.4585
111580853	chr12:111580853:A:G	1.59722e-103	7.49869	16.5742
111581049	chr12:111581049:T:C	1.51917e-113	-1.06889e-09	0.996953
111581799	chr12:111581799:G:A	1.59898e-103	7.46543	16.6086
111581995	chr12:111581995:G:T	5.64129e-107	-1.06889e-09	16.1244
111582705	chr12:111582705:G:A	1.96386e-110	-1.06889e-09	8.16146
111584145	chr12:111584145:A:G	8.46249e-113	2.71443	-1.03578e-09
111584548	chr12:111584548:G:C	1.75581e-114	-1.06889e-09	-1.16086
111585197	chr12:111585197:A:G	6.45592e-88	61.7887	-1.78029
111585207	chr12:111585207:A:G	1.96386e-114	-1.06889e-09	-1.04888
111585263	chr12:111585263:G:A	3.50049e-111	-1.06889e-09	6.43686
111585466	chr12:111585466:T:C	1.23299e-114	-1.06889e-09	-1.51435
111585956	chr12:111585956:T:C	5.79026e-112	-1.06889e-09	4.63755
111586398	chr12:111586398:T:G	7.47843e-104	6.85445	16.4596
111586677	chr12:111586677:C:T	8.7308e-115	-1.06889e-09	-1.85952
111587387	chr12:111587387:C:T	3.05816e-114	-0.605982	-1.03578e-09
111588090	chr12:111588090:G:A	8.72734e-104	7.4605	16.008
111588579	chr12:111588579:A:G	3.21656e-88	61.0701	-1.75833
111588859	chr12:111588859:G:A	2.22789e-114	-0.922741	-1.03578e-09
111588867	chr12:111588867:C:T	8.47585e-113	2.71601	-1.03578e-09
111589192	chr12:111589192:G:A	1.25254e-103	7.24429	16.5855
111589210	chr12:111589210:G:A	9.68691e-104	7.37291	16.1999
111589263	chr12:111589263:C:T	3.94194e-94	45.3988	0.300743
111589633	chr12:111589633:G:A	2.93273e-113	-1.06889e-09	1.65472
111591104	chr12:111591104:T:C	2.13827e-113	-1.06889e-09	1.33879
111591123	chr12:111591123:T:C	1.01439e-103	7.12754	16.4914
111591456	chr12:111591456:G:A	7.87624e-104	6.98728	16.3786
111592080	chr12:111592080:A:AG	1.15527e-114	-1.06889e-09	-1.57946
111592599	chr12:111592599:A:G	9.88119e-115	-1.06889e-09	-1.73575
111594766	chr12:111594766:T:C	1.08718e-113	0.662377	-1.03578e-09
111595797	chr12:111595797:TGCCTGTAATCCTGGCACTTTGGGAGGCCGAGGCTGGCGAATCACTTGAGGTCAGGAGGAGTTCGAGACCAGCCTGGCCAACATGGTGAAACCCCATCTCTACTAAAAATACAAAAATTGGCCAGGGGCAGTAGCTCAC:T	1.23541e-114	-1.06889e-09	-1.5124
111596023	chr12:111596023:T:C	1.49719e-103	7.03323	16.975
111596949	chr12:111596949:T:TG	1.61419e-103	7.05062	17.0329
111597025	chr12:111597025:A:C	2.52373e-114	-1.06889e-09	-0.798059
111598438	chr12:111598438:G:A	1.33124e-114	-1.06889e-09	-1.43768
111598890	chr12:111598890:C:T	1.17803e-113	-1.06889e-09	0.742637
111599125	chr12:111599125:G:A	1.40149e-107	-1.06889e-09	14.7318
111599196	chr12:111599196:G:C	1.72148e-107	-1.06889e-09	14.9375
111599434	chr12:111599434:C:G	1.10065e-114	-1.06889e-09	-1.6279
111599722	chr12:111599722:A:G	2.4448e-84	70.0104	-1.76266
111600313	chr12:111600313:C:G	9.71816e-104	7.18024	16.3958
111600528	chr12:111600528:A:G	6.55923e-104	6.82119	16.3617
111600832	chr12:111600832:G:A	1.23905e-103	7.50628	16.3127
111600872	chr12:111600872:G:A	2.16668e-107	-1.06889e-09	15.1675
111601384	chr12:111601384:C:G	1.39696e-112	-1.06889e-09	3.21567
111601494	chr12:111601494:G:C	1.55935e-103	7.31146	16.7375
111602689	chr12:111602689:G:C	1.50943e-112	-1.06889e-09	3.29311
111602726	chr12:111602726:G:C	2.54262e-114	-1.06889e-09	-0.7906
111603681	chr12:111603681:C:T	1.45513e-111	5.55905	-1.03578e-09
111603783	chr12:111603783:G:A	9.09318e-115	-1.06889e-09	-1.81886
111603834	chr12:111603834:C:T	1.70459e-113	-1.06889e-09	1.11211
111603897	chr12:111603897:G:A	2.34127e-104	6.87566	15.2771
111604697	chr12:111604697:A:G	1.20796e-114	-1.06889e-09	-1.53486
111604863	chr12:111604863:A:G	2.07073e-110	-1.06889e-09	8.21445
111606529	chr12:111606529:G:C	1.09509e-114	-1.06889e-09	-1.63296
111606723	chr12:111606723:T:C	1.15421e-113	0.722209	-1.03578e-09
111606802	chr12:111606802:T:C	3.73343e-114	-1.06889e-09	-0.406468
111607883	chr12:111607883:G:A	8.93771e-115	-1.06889e-09	-1.8361
111608010	chr12:111608010:C:T	2.4932e-112	3.79494	-1.03578e-09
111609492	chr12:111609492:T:A	1.12253e-114	-1.06889e-09	-1.60821
111609767	chr12:111609767:T:C	8.83129e-110	-1.06889e-09	9.66485
111609838	chr12:111609838:C:A	6.66914e-113	-1.06889e-09	2.47628
111610050	chr12:111610050:G:A	9.76022e-115	-1.06889e-09	-1.74807
111610412	chr12:111610412:G:A	9.78775e-115	-1.06889e-09	-1.74525
111610686	chr12:111610686:C:G	2.54185e-104	6.73228	15.5027
111610899	chr12:111610899:A:G	1.03546e-114	-1.06889e-09	-1.68895
111611172	chr12:111611172:C:T	3.27903e-112	4.06892	-1.03578e-09
111611698	chr12:111611698:C:T	8.69512e-115	-1.06889e-09	-1.86362
111612641	chr12:111612641:G:C	3.64919e-90	56.6779	-1.84516
111613462	chr12:111613462:G:C	2.39775e-114	-0.52456	-0.324706
111614535	chr12:111614535:G:A	1.16458e-113	-1.06889e-09	0.73115
111614847	chr12:111614847:T:C	5.01674e-110	-1.06889e-09	9.09932
111615136	chr12:111615136:T:C	3.64246e-114	-0.431137	-1.03578e-09
111615968	chr12:111615968:C:T	1.46203e-114	-1.06889e-09	-1.34397
111616015	chr12:111616015:G:A	8.80382e-115	-1.06889e-09	-1.85119
111616977	chr12:111616977:G:A	3.80033e-114	-1.06889e-09	-0.388709
111617756	chr12:111617756:G:T	1.01929e-114	-1.06889e-09	-1.70469
111618876	chr12:111618876:A:C	1.52862e-112	3.30574	-1.03578e-09
111620462	chr12:111620462:AGATCAAGT:A	1.64407e-114	-1.06889e-09	-1.22662
111620496	chr12:111620496:G:A	9.02889e-115	-1.06889e-09	-1.82595
111620894	chr12:111620894:C:T	2.50527e-114	-1.06889e-09	-0.805399
111621753	chr12:111621753:C:T	2.01813e-19	219.473	-1.74882
111622124	chr12:111622124:CAG:C	1.70797e-114	-1.06889e-09	-1.18849
111622164	chr12:111622164:C:T	5.20421e-114	-1.06889e-09	-0.0743268
111622307	chr12:111622307:A:G	9.02342e-115	-1.06889e-09	-1.82656
111622455	chr12:111622455:C:T	1.44515e-114	-1.06889e-09	-1.35558
111622589	chr12:111622589:TG:T	6.15161e-111	7.00067	-1.03578e-09
111622672	chr12:111622672:G:A	2.92022e-114	-1.06889e-09	-0.652135
111622767	chr12:111622767:T:A	1.00241e-114	-1.06889e-09	-1.72138
111623919	chr12:111623919:C:T	3.35219e-90	56.6086	-1.86071
111624701	chr12:111624701:C:T	4.50021e-113	-1.06889e-09	2.08291
111624817	chr12:111624817:T:G	5.77226e-114	-1.06889e-09	0.0292678
111625071	chr12:111625071:T:C	1.11166e-114	-1.06889e-09	-1.61794
111625853	chr12:111625853:C:T	1.42037e-113	0.929708	-1.03578e-09
111625918	chr12:111625918:C:T	1.08959e-114	-1.06889e-09	-1.63799
111627093	chr12:111627093:T:C	1.4418e-108	-1.06889e-09	12.4576
111627420	chr12:111627420:T:C	8.18601e-112	-1.06889e-09	4.9838
111627838	chr12:111627838:C:T	1.20676e-111	-1.06889e-09	5.3719
111627994	chr12:111627994:A:C	1.13322e-114	-1.06889e-09	-1.59873
111628574	chr12:111628574:G:A	2.68202e-114	-1.06889e-09	-0.737224
111629113	chr12:111629113:C:T	1.04295e-114	-1.06889e-09	-1.68175
111629583	chr12:111629583:G:A	1.00259e-114	-1.06889e-09	-1.72121
111630048	chr12:111630048:C:G	8.61978e-115	-1.06889e-09	-1.87232
111630161	chr12:111630161:T:C	8.641e-115	-1.06889e-09	-1.86986
111631585	chr12:111631585:T:C	1.26002e-113	0.80992	-1.03578e-09
111632736	chr12:111632736:G:A	1.14331e-114	-1.06889e-09	-1.58987
111633065	chr12:111633065:A:G	2.93573e-113	-1.06889e-09	1.65575
111633145	chr12:111633145:G:A	1.76055e-113	1.01939	0.125026
111634439	chr12:111634439:G:T	5.39062e-110	-1.06889e-09	9.1712
111634620	chr12:111634620:A:G	1.25449e-26	202.811	-1.68041
111634841	chr12:111634841:G:A	1.51716e-114	-1.06889e-09	-1.30695
111635681	chr12:111635681:T:A	1.20451e-110	-1.06889e-09	7.67262
111635720	chr12:111635720:G:A	2.19846e-113	-1.06889e-09	1.36654
111636112	chr12:111636112:A:G	1.02128e-114	-1.06889e-09	-1.70274
111636498	chr12:111636498:CCT:C	1.07867e-114	-1.06889e-09	-1.64807
111638235	chr12:111638235:G:A	1.46069e-114	-1.06889e-09	-1.34489
111638728	chr12:111638728:C:T	2.972e-114	-1.06889e-09	-0.63456
111639447	chr12:111639447:G:A	1.22147e-114	-1.06889e-09	-1.52374
111640080	chr12:111640080:A:G	2.42793e-113	-1.06889e-09	1.46583
111641942	chr12:111641942:TG:T	2.87627e-91	53.693	-1.4008
111642066	chr12:111642066:A:G	2.8553e-113	-1.06889e-09	1.62797
111642865	chr12:111642865:T:C	9.09319e-112	5.0889	-1.03578e-09
111643098	chr12:111643098:A:G	2.5769e-113	-1.06889e-09	1.52538
111643487	chr12:111643487:T:C	9.25515e-115	-1.8012	-1.03578e-09
111644677	chr12:111644677:C:T	1.33238e-112	-1.06889e-09	3.16834
111644715	chr12:111644715:C:T	2.20172e-112	3.67061	-1.03578e-09
111644988	chr12:111644988:C:T	2.48013e-113	-1.06889e-09	1.4871
111645005	chr12:111645005:T:C	2.48418e-113	-1.06889e-09	1.48873
111645130	chr12:111645130:G:A	2.26925e-113	-1.06889e-09	1.39824
111645358	chr12:111645358:C:T	8.94664e-26	204.778	-1.68316
111645596	chr12:111645596:C:T	6.44434e-114	-1.06889e-09	0.139407
111645814	chr12:111645814:C:T	5.6735e-112	-1.06889e-09	4.61718
111645981	chr12:111645981:T:C	2.34708e-113	-1.06889e-09	1.43196
111647030	chr12:111647030:C:A	2.4295e-114	-1.06889e-09	-0.836111
111648075	chr12:111648075:G:A	2.68315e-113	-1.06889e-09	1.56578
111648295	chr12:111648295:T:C	3.09556e-92	51.2584	-1.19533
111649006	chr12:111649006:C:A	1.11804e-108	-1.06889e-09	12.2033
111649178	chr12:111649178:A:G	2.10605e-113	-1.06889e-09	1.32361
111649602	chr12:111649602:GAC:G	2.54751e-114	-1.06889e-09	-0.788679
111650001	chr12:111650001:C:T	2.86169e-113	-1.06889e-09	1.6302
111650450	chr12:111650450:G:C	2.56765e-113	-1.06889e-09	1.52178
111650947	chr12:111650947:C:T	2.85822e-113	-1.06889e-09	1.62899
111651150	chr12:111651150:CCAGGGATCAGCTAGACCTTTCT:C	3.41188e-113	-1.06889e-09	1.80605
111651192	chr12:111651192:AGCCTGCC:A	6.27197e-114	-1.06889e-09	0.112296
111651212	chr12:111651212:A:AT	1.31824e-113	-1.06889e-09	0.855089
111651233	chr12:111651233:A:AT	6.79031e-114	-1.06889e-09	0.191702
111651366	chr12:111651366:C:T	1.77581e-114	-1.14954	-1.03578e-09
111651459	chr12:111651459:C:T	1.43445e-113	0.939571	-1.03578e-09
111651529	chr12:111651529:A:T	3.15446e-113	-1.06889e-09	1.72761
111651715	chr12:111651715:A:G	7.55642e-113	-1.06889e-09	2.60119
111651882	chr12:111651882:C:T	1.01952e-114	-1.06889e-09	-1.70446
111652218	chr12:111652218:C:A	2.16526e-94	42.8221	2.27838
111652632	chr12:111652632:C:T	2.888e-113	-1.06889e-09	1.63935
111652975	chr12:111652975:C:T	8.82354e-115	-1.06889e-09	-1.84896
111653010	chr12:111653010:A:G	5.39639e-109	-1.06889e-09	11.4749
111653440	chr12:111653440:G:A	4.55659e-114	-0.207222	-1.03578e-09
111653552	chr12:111653552:C:T	6.21267e-116	-2.64187	-1.8605
111654052	chr12:111654052:A:G	2.71518e-113	-1.06889e-09	1.57765
111654506	chr12:111654506:GGGTTTC:G	2.68624e-113	-1.06889e-09	1.56693
111655092	chr12:111655092:G:A	3.58214e-114	-1.06889e-09	-0.447835
111655274	chr12:111655274:G:T	8.63509e-115	-1.06889e-09	-1.87055
111656631	chr12:111656631:C:T	2.71518e-113	-1.06889e-09	1.57765
111656703	chr12:111656703:A:G	1.96226e-110	3.32884	4.8318
111656798	chr12:111656798:A:G	5.19022e-114	-0.0770195	-1.03578e-09
111656962	chr12:111656962:A:G	2.58581e-114	-1.06889e-09	-0.773758
111656998	chr12:111656998:T:C	1.09201e-114	-1.06889e-09	-1.63578
111657105	chr12:111657105:G:A	2.725e-113	-1.06889e-09	1.58126
111657205	chr12:111657205:A:G	4.20403e-114	-0.287753	-1.03578e-09
111657247	chr12:111657247:T:A	7.64452e-114	-1.06889e-09	0.310193
111658117	chr12:111658117:A:G	1.82216e-113	-1.06889e-09	1.17881
111658369	chr12:111658369:C:T	2.35204e-110	3.56548	4.77635
111658485	chr12:111658485:C:T	1.14454e-114	-1.06889e-09	-1.5888
111659634	chr12:111659634:A:G	2.81436e-114	-1.06889e-09	-0.689061
111660084	chr12:111660084:G:A	4.64684e-113	-1.06889e-09	2.11498
111660354	chr12:111660354:T:A	1.8313e-114	-1.06889e-09	-1.11877
111660388	chr12:111660388:A:T	1.38312e-113	0.903133	-1.03578e-09
111660481	chr12:111660481:T:G	1.83407e-104	23.7582	-1.84958
111660732	chr12:111660732:A:G	1.1335e-114	-1.06889e-09	-1.59849
111660971	chr12:111660971:G:C	2.23915e-113	-1.06889e-09	1.38489
111661441	chr12:111661441:A:G	4.1451e-109	-1.06889e-09	11.2111
111663576	chr12:111663576:A:ATCTC	2.69803e-113	-1.06889e-09	1.57131
111663799	chr12:111663799:T:C	1.14026e-114	-1.06889e-09	-1.59253
111664344	chr12:111664344:A:G	4.82944e-113	2.15352	-1.03578e-09
111664423	chr12:111664423:T:C	2.68736e-113	-1.06889e-09	1.56735
111664713	chr12:111664713:C:T	2.39164e-114	-1.06889e-09	-0.851817
111664830	chr12:111664830:G:A	4.11372e-115	-2.61205	-1.03578e-09
111664875	chr12:111664875:G:C	2.56765e-113	-1.06889e-09	1.52178
111665262	chr12:111665262:T:G	8.76717e-115	-1.06889e-09	-1.85537
111665344	chr12:111665344:C:T	5.65627e-109	-1.06889e-09	11.5219
111665442	chr12:111665442:A:G	2.55073e-113	-1.06889e-09	1.51517
111665785	chr12:111665785:G:A	2.69229e-113	-1.06889e-09	1.56918
111666570	chr12:111666570:G:A	2.69229e-113	-1.06889e-09	1.56918
111666880	chr12:111666880:C:T	4.93136e-114	-0.128181	-1.03578e-09
111668340	chr12:111668340:T:A	2.23381e-113	-1.06889e-09	1.3825
111668706	chr12:111668706:G:A	2.61026e-113	-1.06889e-09	1.53824
111668980	chr12:111668980:T:G	8.61951e-115	-1.06889e-09	-1.87235
111669172	chr12:111669172:G:C	9.94033e-113	-1.06889e-09	2.87539
111669514	chr12:111669514:C:T	2.27146e-107	15.2147	-1.03578e-09
111670505	chr12:111670505:G:A	2.44822e-113	-1.06889e-09	1.47415
111670522	chr12:111670522:C:T	8.71958e-115	-1.06889e-09	-1.86081
111670978	chr12:111670978:T:C	1.03297e-114	-1.06889e-09	-1.69136
111671292	chr12:111671292:A:G	2.68345e-113	-1.06889e-09	1.56589
111671407	chr12:111671407:T:C	2.86921e-113	-1.06889e-09	1.63283
111671419	chr12:111671419:G:A	2.67391e-113	-1.06889e-09	1.56233
111672224	chr12:111672224:A:G	2.69229e-113	-1.06889e-09	1.56918
111672278	chr12:111672278:C:T	4.93018e-114	-1.06889e-09	-0.12842
111673360	chr12:111673360:C:T	2.79554e-113	-1.06889e-09	1.60681
111673549	chr12:111673549:T:C	1.12214e-114	-1.06889e-09	-1.60856
111673809	chr12:111673809:A:G	1.10005e-114	-1.06889e-09	-1.62844
111673913	chr12:111673913:C:T	2.31496e-114	-0.884402	-1.03578e-09
111675001	chr12:111675001:C:T	2.17231e-114	-1.06889e-09	-0.948003
111675704	chr12:111675704:G:A	4.8143e-92	51.7311	-1.22648
111675854	chr12:111675854:C:T	5.13358e-109	-1.06889e-09	11.4249
111676013	chr12:111676013:G:T	2.53776e-113	-1.06889e-09	1.51007
111676054	chr12:111676054:A:T	5.58224e-114	-1.06889e-09	-0.00420477
111676611	chr12:111676611:A:G	2.54375e-113	-1.06889e-09	1.51243
111676921	chr12:111676921:CT:C	3.84305e-114	-0.377529	-1.03578e-09
111677243	chr12:111677243:C:A	2.71645e-113	-1.06889e-09	1.57811
111677321	chr12:111677321:T:A	8.65065e-115	-1.06889e-09	-1.86875
111677984	chr12:111677984:C:T	2.44595e-113	-1.06889e-09	1.47322
111678335	chr12:111678335:C:T	3.17923e-113	-1.06889e-09	1.73543
111679205	chr12:111679205:A:G	2.6143e-113	-1.06889e-09	1.53979
111679642	chr12:111679642:G:A	1.71824e-114	-1.06889e-09	-1.18249
111679692	chr12:111679692:G:A	2.45392e-113	-1.06889e-09	1.47648
111680019	chr12:111680019:A:G	2.2995e-113	-1.06889e-09	1.41148
111680400	chr12:111680400:C:T	6.26307e-113	2.41346	-1.03578e-09
111680772	chr12:111680772:T:C	3.04268e-92	51.4943	-1.44852
111680980	chr12:111680980:T:TA	2.33776e-113	-1.06889e-09	1.42798
111681186	chr12:111681186:G:T	2.49527e-113	-1.06889e-09	1.49319
111681570	chr12:111681570:T:C	2.90679e-113	-1.06889e-09	1.64584
111682366	chr12:111682366:C:T	5.74986e-112	-1.06889e-09	4.63055
111682450	chr12:111682450:G:A	8.61875e-115	-1.06889e-09	-1.87244
111682865	chr12:111682865:T:C	1.90397e-114	-1.06889e-09	-1.07985
111683092	chr12:111683092:T:C	9.53669e-115	-1.06889e-09	-1.77123
111683264	chr12:111683264:G:A	2.87166e-114	-1.06889e-09	-0.668904
111684066	chr12:111684066:A:T	1.42463e-104	23.5289	-1.87292
111684183	chr12:111684183:G:A	8.48157e-113	-1.06889e-09	2.71668
111685365	chr12:111685365:G:C	2.19816e-113	-1.06889e-09	1.36641
111685453	chr12:111685453:G:C	3.51334e-114	-1.06889e-09	-0.46723
111685480	chr12:111685480:A:G	1.5534e-110	-1.06889e-09	7.92699
111686697	chr12:111686697:CAA:C	2.23559e-113	-1.06889e-09	1.3833
111687433	chr12:111687433:G:A	8.96854e-115	-1.06889e-09	-1.83266
111688261	chr12:111688261:T:C	8.78642e-115	-1.06889e-09	-1.85317
111688467	chr12:111688467:T:C	2.72312e-113	-1.06889e-09	1.58057
111689266	chr12:111689266:A:G	2.11412e-113	-1.06889e-09	1.32743
111689287	chr12:111689287:T:C	2.63342e-113	-1.06889e-09	1.54707
111689320	chr12:111689320:T:C	2.54265e-114	-1.06889e-09	-0.790589
111689532	chr12:111689532:T:C	2.46536e-113	-1.06889e-09	1.48113
111690496	chr12:111690496:T:C	5.09e-113	2.20607	-1.03578e-09
111690678	chr12:111690678:G:A	9.56152e-115	-1.06889e-09	-1.76863
111691366	chr12:111691366:T:C	2.50167e-113	-1.06889e-09	1.49575
111691805	chr12:111691805:A:G	2.23758e-113	-1.06889e-09	1.38419
111692072	chr12:111692072:G:A	2.59071e-113	1.53072	-1.03578e-09
111692686	chr12:111692686:T:C	2.76982e-113	-1.06889e-09	1.59757
111692760	chr12:111692760:A:G	2.69576e-113	-1.06889e-09	1.57047
111692862	chr12:111692862:A:T	2.70025e-113	-1.06889e-09	1.57213
111692904	chr12:111692904:A:G	1.05783e-114	-1.06889e-09	-1.66757
111693070	chr12:111693070:A:AT	1.59087e-111	5.64824	-1.03578e-09
111693840	chr12:111693840:A:G	2.79572e-114	-0.695706	-1.03578e-09
111693894	chr12:111693894:G:T	4.73937e-94	46.9892	-1.10536
111694402	chr12:111694402:G:A	2.65515e-113	-1.06889e-09	1.55529
111694488	chr12:111694488:C:CT	2.87171e-113	-1.06889e-09	1.6337
111694601	chr12:111694601:C:T	1.54263e-114	-1.06889e-09	-1.29031
111694662	chr12:111694662:A:ACT	2.63153e-113	-1.06889e-09	1.54636
111694666	chr12:111694666:C:T	2.65568e-114	-1.06889e-09	-0.747095
111694828	chr12:111694828:C:T	8.83818e-115	-1.06889e-09	-1.8473
111695071	chr12:111695071:T:C	5.07094e-92	51.7138	-1.15718
111695589	chr12:111695589:A:G	2.7093e-113	-1.06889e-09	1.57548
111695979	chr12:111695979:G:A	2.56549e-114	-1.06889e-09	-0.781645
111696120	chr12:111696120:G:A	5.51054e-92	51.8565	-1.2168
111696281	chr12:111696281:G:A	6.88773e-106	17.0584	1.5682
111696738	chr12:111696738:C:G	2.42888e-114	-1.06889e-09	-0.836366
111696864	chr12:111696864:G:A	2.68058e-113	-1.06889e-09	1.56482
111696941	chr12:111696941:C:T	2.63751e-113	-1.06889e-09	1.54862
111698658	chr12:111698658:G:C	2.40798e-114	-1.06889e-09	-0.845009
111698772	chr12:111698772:G:A	1.1129e-114	-1.06889e-09	-1.61683
111698779	chr12:111698779:C:A	2.34022e-114	-1.06889e-09	-0.873552
111699319	chr12:111699319:A:G	2.63604e-113	-1.06889e-09	1.54807
111700134	chr12:111700134:A:G	3.41703e-114	-1.06889e-09	-0.495024
111700168	chr12:111700168:A:C	1.36885e-113	-1.06889e-09	0.892763
111701145	chr12:111701145:A:C	2.84849e-113	-1.06889e-09	1.62558
111701403	chr12:111701403:CA:C	2.30668e-114	-1.06889e-09	-0.887987
111701537	chr12:111701537:C:T	2.6854e-111	6.17179	-1.03578e-09
111701714	chr12:111701714:G:A	7.94481e-114	0.348723	-1.03578e-09
111701821	chr12:111701821:C:T	8.62119e-115	-1.06889e-09	-1.87216
111701997	chr12:111701997:G:T	4.69181e-114	-1.06889e-09	-0.177977
111702605	chr12:111702605:T:C	2.5388e-114	-1.06889e-09	-0.792103
111703429	chr12:111703429:A:G	1.67796e-110	-1.06889e-09	8.00412
111703766	chr12:111703766:G:A	5.09909e-84	69.162	-0.179179
111703793	chr12:111703793:A:G	1.01224e-114	-1.06889e-09	-1.71163
111703827	chr12:111703827:G:C	2.41645e-113	-1.06889e-09	1.46109
111704169	chr12:111704169:T:C	2.49196e-114	-1.06889e-09	-0.810725
111704493	chr12:111704493:G:C	1.97872e-114	-1.06889e-09	-1.04134
111704717	chr12:111704717:T:C	2.78812e-113	-1.06889e-09	1.60416
111706404	chr12:111706404:G:A	2.6816e-113	-1.06889e-09	1.5652
111706581	chr12:111706581:C:T	2.49443e-113	1.49285	-1.03578e-09
111706842	chr12:111706842:C:T	1.03467e-114	-1.06889e-09	-1.68972
111707151	chr12:111707151:G:A	1.31673e-114	-1.06889e-09	-1.44864
111707154	chr12:111707154:A:G	2.47517e-113	-1.06889e-09	1.4851
111707412	chr12:111707412:A:ATT	8.76762e-115	-1.06889e-09	-1.85532
111707413	chr12:111707413:A:T	8.76792e-115	-1.06889e-09	-1.85528
111707417	chr12:111707417:G:GT	3.49702e-113	-1.06889e-09	1.8307
111707923	chr12:111707923:C:T	1.37085e-114	-1.06889e-09	-1.40837
111708123	chr12:111708123:A:G	2.27069e-113	-1.06889e-09	1.39887
111709107	chr12:111709107:C:T	5.29785e-92	51.8003	-1.19991
111709160	chr12:111709160:C:T	1.59798e-110	-1.06889e-09	7.95529
111709593	chr12:111709593:A:G	2.46676e-113	-1.06889e-09	1.4817
111709640	chr12:111709640:A:C	2.77757e-113	-1.06889e-09	1.60036
111709734	chr12:111709734:C:A	1.3058e-114	-1.06889e-09	-1.45698
111710862	chr12:111710862:G:A	2.78798e-113	-1.06889e-09	1.60411
111710980	chr12:111710980:G:A	1.14889e-112	-1.06889e-09	3.02017
111712279	chr12:111712279:G:A	2.11741e-113	-1.06889e-09	1.32898
111713672	chr12:111713672:C:T	8.77339e-115	-1.06889e-09	-1.85466
111713761	chr12:111713761:AC:A	6.37122e-112	-1.06889e-09	4.73317
111713886	chr12:111713886:A:G	2.54484e-113	-1.06889e-09	1.51286
111713933	chr12:111713933:C:T	4.08406e-113	-1.06889e-09	1.98588
111713964	chr12:111713964:C:T	1.4524e-114	-1.06889e-09	-1.35058
111714229	chr12:111714229:A:C	2.62159e-113	-1.06889e-09	1.54257
111714424	chr12:111714424:T:G	2.51689e-113	-1.06889e-09	1.50181
111714641	chr12:111714641:G:A	9.83603e-115	-1.06889e-09	-1.74033
111714798	chr12:111714798:C:T	5.17936e-113	-1.06889e-09	2.22347
111714837	chr12:111714837:C:T	5.98186e-114	-1.06889e-09	0.0649368
111715120	chr12:111715120:G:A	1.34933e-114	-1.06889e-09	-1.42419
111715328	chr12:111715328:A:G	2.6019e-113	-1.06889e-09	1.53503
111715696	chr12:111715696:C:T	5.04109e-114	-1.06889e-09	-0.106172
111715957	chr12:111715957:G:A	8.64528e-115	-1.06889e-09	-1.86937
111716054	chr12:111716054:T:C	2.83363e-113	-1.06889e-09	1.62035
111716136	chr12:111716136:C:G	1.34669e-114	-1.06889e-09	-1.42614
111716709	chr12:111716709:A:G	2.36272e-113	-1.06889e-09	1.4386
111717284	chr12:111717284:G:A	2.20499e-113	-1.06889e-09	1.36951
111717317	chr12:111717317:C:T	1.38115e-114	-1.06889e-09	-1.40088
111717330	chr12:111717330:A:G	1.13575e-114	-1.06889e-09	-1.5965
111718698	chr12:111718698:C:T	2.70205e-113	1.5728	-1.03578e-09
111718790	chr12:111718790:T:C	1.22452e-114	-1.06889e-09	-1.52125
111718843	chr12:111718843:A:G	2.81293e-113	-1.06889e-09	1.61302
111718941	chr12:111718941:A:C	2.56322e-110	-1.06889e-09	8.42781
111718998	chr12:111718998:T:A	9.92006e-114	1.08886	-0.518098
111719012	chr12:111719012:G:A	2.58186e-113	-1.06889e-09	1.5273
111719458	chr12:111719458:C:T	3.6201e-109	-1.06889e-09	11.0756
111719693	chr12:111719693:A:C	2.47135e-113	-1.06889e-09	1.48355
111720060	chr12:111720060:C:T	2.59698e-113	-1.06889e-09	1.53314
111720110	chr12:111720110:C:T	1.01463e-114	-1.06889e-09	-1.70927
111720127	chr12:111720127:A:G	2.64149e-113	-1.06889e-09	1.55013
111720689	chr12:111720689:G:A	2.11755e-113	-1.06889e-09	1.32905
111723965	chr12:111723965:G:A	2.3354e-113	-1.06889e-09	1.42697
111723973	chr12:111723973:C:T	3.29739e-113	-1.06889e-09	1.77192
111724246	chr12:111724246:TGGC:T	9.74331e-115	-1.06889e-09	-1.7498
111724499	chr12:111724499:C:G	6.12858e-116	-2.65572	-1.86028
111725781	chr12:111725781:C:T	1.29272e-114	-1.06889e-09	-1.46705
111725842	chr12:111725842:T:C	1.93976e-114	-1.06889e-09	-1.06123
111726101	chr12:111726101:G:A	2.80819e-113	-1.06889e-09	1.61133
111726178	chr12:111726178:T:C	2.71857e-113	-1.06889e-09	1.57889
111726203	chr12:111726203:A:G	2.73357e-113	-1.06889e-09	1.5844
111726464	chr12:111726464:A:G	1.8918e-112	3.51891	-1.03578e-09
111726590	chr12:111726590:A:C	2.61636e-113	-1.06889e-09	1.54057
111727182	chr12:111727182:C:T	2.03106e-113	-1.06889e-09	1.28735
111727262	chr12:111727262:C:T	8.5299e-114	2.2922	-1.87242
111727472	chr12:111727472:C:T	1.54465e-108	12.5265	-1.03578e-09
111727608	chr12:111727608:C:G	2.24602e-113	-1.06889e-09	1.38795
111728052	chr12:111728052:A:G	2.14454e-113	-1.06889e-09	1.34171
111728801	chr12:111728801:T:C	2.60927e-113	-1.06889e-09	1.53786
111728892	chr12:111728892:A:G	2.01518e-114	-1.06889e-09	-1.02309
111729123	chr12:111729123:A:G	2.77217e-113	-1.06889e-09	1.59842
111729330	chr12:111729330:T:C	2.72173e-113	-1.06889e-09	1.58006
111729575	chr12:111729575:T:C	2.7793e-113	-1.06889e-09	1.60099
111729795	chr12:111729795:A:G	2.65236e-113	-1.06889e-09	1.55424
111729973	chr12:111729973:G:A	8.64273e-115	-1.06889e-09	-1.86966
111730246	chr12:111730246:A:G	8.65048e-115	-1.06889e-09	-1.86877
111730607	chr12:111730607:A:G	2.71251e-113	-1.06889e-09	1.57666
111730856	chr12:111730856:A:G	2.72606e-113	-1.06889e-09	1.58165
111731308	chr12:111731308:A:AC	2.24488e-113	-1.06889e-09	1.38744
111731408	chr12:111731408:T:A	6.73014e-114	-1.06889e-09	0.1828
111732085	chr12:111732085:A:C	1.37003e-114	-1.06889e-09	-1.40896
111732236	chr12:111732236:A:G	8.5796e-112	5.03076	-1.03578e-09
111732561	chr12:111732561:G:A	2.70073e-113	-1.06889e-09	1.57231
111732711	chr12:111732711:G:C	8.6019e-114	-1.06889e-09	0.428188
111733839	chr12:111733839:C:T	2.59201e-113	-1.06889e-09	1.53122
111733846	chr12:111733846:G:A	9.63049e-115	-1.06889e-09	-1.76145
111734252	chr12:111734252:GT:G	2.22764e-114	-1.06889e-09	-0.922854
111734941	chr12:111734941:C:T	4.6379e-114	-0.189533	-1.03578e-09
111735038	chr12:111735038:A:G	8.62829e-115	-1.06889e-09	-1.87133
111735265	chr12:111735265:C:T	1.17307e-114	-1.06889e-09	-1.56417
111735486	chr12:111735486:C:T	1.34396e-114	-1.06889e-09	-1.42817
111735739	chr12:111735739:G:A	1.44367e-114	-1.06889e-09	-1.3566
111736416	chr12:111736416:C:T	6.67999e-113	2.47791	-1.03578e-09
111736608	chr12:111736608:T:C	2.6371e-113	-1.06889e-09	1.54847
111736961	chr12:111736961:T:A	2.63604e-113	-1.06889e-09	1.54807
111736969	chr12:111736969:C:G	2.63604e-113	-1.06889e-09	1.54807
111737540	chr12:111737540:T:C	1.54419e-113	-1.06889e-09	1.01329
111737889	chr12:111737889:G:A	2.75041e-113	-1.06889e-09	1.59054
111737895	chr12:111737895:C:T	2.78898e-113	-1.06889e-09	1.60447
111738303	chr12:111738303:A:G	2.37359e-114	-1.06889e-09	-0.859392
111738520	chr12:111738520:G:A	1.62565e-114	-1.06889e-09	-1.23789
111738555	chr12:111738555:A:G	2.49143e-113	-1.06889e-09	1.49164
111738722	chr12:111738722:C:A	2.68315e-113	-1.06889e-09	1.56578
111738726	chr12:111738726:G:T	2.71405e-112	3.87982	-1.03578e-09
111739211	chr12:111739211:G:A	2.77468e-113	-1.06889e-09	1.59932
111739523	chr12:111739523:G:A	1.23647e-114	-1.06889e-09	-1.51153
111739971	chr12:111739971:T:A	1.99602e-110	8.1777	-1.03578e-09
111740204	chr12:111740204:C:T	5.26478e-113	-1.06889e-09	2.23983
111740254	chr12:111740254:G:A	8.72798e-115	-1.06889e-09	-1.85985
111740318	chr12:111740318:T:C	2.89849e-113	-1.06889e-09	1.64298
111740655	chr12:111740655:T:C	2.67601e-113	-1.06889e-09	1.56312
111740740	chr12:111740740:T:C	2.41926e-113	-1.06889e-09	1.46225
111741667	chr12:111741667:T:C	1.97995e-60	125.116	-1.81744
111741668	chr12:111741668:G:A	2.63604e-113	-1.06889e-09	1.54807
111741808	chr12:111741808:C:T	9.54984e-115	-1.06889e-09	-1.76986
111742625	chr12:111742625:T:G	2.02946e-113	1.28656	-1.03578e-09
111742675	chr12:111742675:C:T	2.20031e-114	-1.06889e-09	-0.935199
111743196	chr12:111743196:A:T	2.70056e-113	-1.06889e-09	1.57225
111743274	chr12:111743274:T:C	6.22736e-113	-1.06889e-09	2.40774
111743370	chr12:111743370:T:G	4.61291e-92	50.4619	-1.03578e-09
111743372	chr12:111743372:T:G	2.99489e-110	3.52561	5.05784
111743375	chr12:111743375:T:G	1.9422e-113	-1.06889e-09	1.24261
111743422	chr12:111743422:C:T	1.84634e-93	48.8012	-1.55749
111743430	chr12:111743430:G:A	6.33504e-114	-1.06889e-09	0.1223
111743722	chr12:111743722:T:C	2.66175e-113	-1.06889e-09	1.55777
111744343	chr12:111744343:G:A	1.17518e-114	-1.06889e-09	-1.56237
111744401	chr12:111744401:T:G	1.5263e-113	-1.06889e-09	1.00163
111744441	chr12:111744441:T:G	2.75609e-113	-1.06889e-09	1.5926
111745600	chr12:111745600:C:T	2.48961e-112	3.7935	-1.03578e-09
111745624	chr12:111745624:C:T	4.0885e-113	-1.06889e-09	1.98697
111745686	chr12:111745686:G:A	2.24846e-114	-1.06889e-09	-0.91355
111745770	chr12:111745770:T:C	3.90188e-113	-1.06889e-09	1.94025
111745928	chr12:111745928:A:G	3.395e-114	-1.06889e-09	-0.501492
111746031	chr12:111746031:G:A	8.79343e-115	-1.06889e-09	-1.85238
111746083	chr12:111746083:A:G	1.18969e-114	-1.06889e-09	-1.55011
111746668	chr12:111746668:G:A	4.57239e-113	-1.06889e-09	2.09883
111746738	chr12:111746738:A:G	1.17404e-114	-1.06889e-09	-1.56334
111746862	chr12:111746862:A:G	2.61611e-113	-1.06889e-09	1.54048
111747061	chr12:111747061:T:C	2.50875e-114	-1.06889e-09	-0.80401
111748081	chr12:111748081:T:C	9.05721e-114	-1.06889e-09	0.479765
111748146	chr12:111748146:A:G	1.47538e-114	-1.06889e-09	-1.33488
111748238	chr12:111748238:T:G	2.793e-113	-1.06889e-09	1.60591
111748470	chr12:111748470:C:T	9.18201e-113	2.79604	-1.03578e-09
111748729	chr12:111748729:G:A	9.97038e-115	-1.06889e-09	-1.72676
111749336	chr12:111749336:G:A	2.39036e-114	-1.06889e-09	-0.85235
111750036	chr12:111750036:A:G	5.79808e-93	47.2648	1.12317
111751197	chr12:111751197:G:A	1.67289e-113	1.09334	-1.03578e-09
111751246	chr12:111751246:G:C	1.10121e-114	-1.06889e-09	-1.62738
111752096	chr12:111752096:A:G	3.30506e-113	-1.06889e-09	1.77424
111752326	chr12:111752326:G:A	2.32946e-113	-1.06889e-09	1.42442
111752696	chr12:111752696:G:T	8.63356e-115	-1.06889e-09	-1.87072
111753349	chr12:111753349:C:T	2.12228e-114	-1.06889e-09	-0.971304
111753613	chr12:111753613:A:G	2.75133e-113	-1.06889e-09	1.59088
111753837	chr12:111753837:G:A	1.14913e-114	-1.06889e-09	-1.58479
111753865	chr12:111753865:C:T	2.81554e-113	-1.06889e-09	1.61394
111754430	chr12:111754430:C:T	5.84295e-112	-1.06889e-09	4.64661
111755196	chr12:111755196:G:A	7.48159e-113	-1.06889e-09	2.59124
111755329	chr12:111755329:C:G	3.24374e-113	-1.06889e-09	1.75552
111755390	chr12:111755390:A:C	2.48292e-113	-1.06889e-09	1.48822
111755479	chr12:111755479:A:G	2.53843e-113	-1.06889e-09	1.51033
111755482	chr12:111755482:GC:G	2.50495e-113	-1.06889e-09	1.49706
111756433	chr12:111756433:G:A	3.80317e-113	-1.06889e-09	1.91463
111756554	chr12:111756554:G:A	3.02926e-113	-1.06889e-09	1.68711
111756617	chr12:111756617:T:G	4.33632e-113	-1.06889e-09	2.04582
111757172	chr12:111757172:T:C	6.58008e-88	52.1813	7.84616
111757471	chr12:111757471:C:T	2.53606e-113	-1.06889e-09	1.5094
111758810	chr12:111758810:G:A	2.45648e-113	-1.06889e-09	1.47752
111759061	chr12:111759061:T:C	2.10127e-113	-1.06889e-09	1.32133
111759254	chr12:111759254:T:C	3.36449e-113	-1.06889e-09	1.79206
111759356	chr12:111759356:C:T	3.74412e-113	-1.06889e-09	1.89898
111759793	chr12:111759793:G:A	1.17772e-105	17.2065	1.95654
111759911	chr12:111759911:G:A	2.46023e-113	-1.06889e-09	1.47905
111759968	chr12:111759968:A:G	1.78967e-113	1.16082	-1.03578e-09
111759976	chr12:111759976:C:T	2.45042e-113	-1.06889e-09	1.47505
111760033	chr12:111760033:A:C	3.79031e-88	51.7977	7.67821
111760116	chr12:111760116:T:C	3.46575e-113	-1.06889e-09	1.82172
111760474	chr12:111760474:C:T	2.45784e-113	-1.06889e-09	1.47807
111761305	chr12:111761305:GTGTGTGTGTGTGTGTA:G	2.22002e-113	-1.06889e-09	1.3763
111761557	chr12:111761557:A:G	2.36113e-113	-1.06889e-09	1.43793
111762346	chr12:111762346:T:C	9.56821e-27	202.621	-1.76179
111762833	chr12:111762833:T:C	2.51447e-113	-1.06889e-09	1.50085
111763028	chr12:111763028:A:C	2.35643e-113	-1.06889e-09	1.43594
111764017	chr12:111764017:CAT:C	3.50383e-113	-1.06889e-09	1.83265
111764234	chr12:111764234:A:G	1.111e-114	-1.06889e-09	-1.61854
111764364	chr12:111764364:AG:A	2.42207e-113	-1.06889e-09	1.46341
111764689	chr12:111764689:G:A	1.1188e-114	-1.06889e-09	-1.61154
111765104	chr12:111765104:C:A	9.97123e-115	-1.06889e-09	-1.72668
111765695	chr12:111765695:G:A	1.30101e-114	-1.06889e-09	-1.46066
111765998	chr12:111765998:G:A	2.88323e-113	-1.06889e-09	1.6377
111766445	chr12:111766445:C:T	2.46362e-113	-1.06889e-09	1.48042
111766623	chr12:111766623:A:G	3.07669e-109	-1.06889e-09	10.913
111767420	chr12:111767420:C:A	9.88859e-115	-1.06889e-09	-1.735
111767658	chr12:111767658:C:A	8.72864e-115	-1.06889e-09	-1.85977
111767740	chr12:111767740:C:G	3.63932e-114	-1.06889e-09	-0.431999
111767837	chr12:111767837:G:A	2.35062e-113	-1.06889e-09	1.43347
111767843	chr12:111767843:A:G	7.55224e-113	2.60063	-1.03578e-09
111768846	chr12:111768846:C:T	2.59474e-113	-1.06889e-09	1.53228
111768881	chr12:111768881:G:A	2.74022e-93	48.8247	-1.18619
111769091	chr12:111769091:A:G	2.21731e-114	-1.06889e-09	-0.927501
111769456	chr12:111769456:A:G	2.26075e-113	-1.06889e-09	1.39449
111769496	chr12:111769496:T:A	1.51641e-93	48.5968	-1.55001
111769498	chr12:111769498:T:C	1.93934e-113	-1.06889e-09	1.24114
111769695	chr12:111769695:G:C	2.30516e-113	-1.06889e-09	1.41394
111770722	chr12:111770722:C:G	2.28288e-113	-1.06889e-09	1.40423
111770723	chr12:111770723:T:C	2.27107e-113	-1.06889e-09	1.39904
111771034	chr12:111771034:C:G	2.82533e-93	49.258	-1.58889
111771193	chr12:111771193:C:T	8.98353e-115	-1.06889e-09	-1.83099
111771537	chr12:111771537:C:T	8.95516e-115	-1.06889e-09	-1.83415
111771895	chr12:111771895:TCGAGACCAGC:T	1.53595e-113	1.00794	-1.03578e-09
111772730	chr12:111772730:A:G	2.21601e-113	-1.06889e-09	1.3745
111773209	chr12:111773209:C:T	7.06213e-114	0.230951	-1.03578e-09
111773404	chr12:111773404:C:T	2.16133e-113	-1.06889e-09	1.34951
111774005	chr12:111774005:C:T	2.39974e-113	-1.06889e-09	1.45415
111774029	chr12:111774029:T:C	9.65522e-84	69.6897	-0.0684648
111774069	chr12:111774069:C:T	1.44113e-114	-1.06889e-09	-1.35837
111775247	chr12:111775247:A:G	2.76275e-113	-1.06889e-09	1.59502
111775519	chr12:111775519:T:C	4.16624e-113	-1.06889e-09	2.0058
111775557	chr12:111775557:G:A	1.10083e-114	-1.06889e-09	-1.62773
111776496	chr12:111776496:C:G	3.27354e-113	-1.06889e-09	1.76466
111776655	chr12:111776655:G:T	1.70921e-93	48.7096	-1.54309
111776771	chr12:111776771:A:G	1.16793e-114	-1.06889e-09	-1.56857
111776888	chr12:111776888:T:C	1.2776e-114	-1.06889e-09	-1.47881
111777573	chr12:111777573:T:C	3.30487e-113	-1.06889e-09	1.77419
111777974	chr12:111777974:A:G	2.95029e-113	-1.06889e-09	1.66069
111779334	chr12:111779334:C:T	3.08257e-92	51.3937	-1.33491
111779404	chr12:111779404:G:A	7.64152e-93	49.8762	-1.21208
111779772	chr12:111779772:G:A	1.7654e-113	-1.06889e-09	1.14717
111779899	chr12:111779899:T:G	1.35024e-114	-1.06889e-09	-1.42351
111780773	chr12:111780773:T:G	3.27977e-113	-1.06889e-09	1.76656
111780837	chr12:111780837:C:T	1.92224e-114	-1.06889e-09	-1.07031
111781602	chr12:111781602:A:G	8.76983e-115	-1.06889e-09	-1.85506
111782373	chr12:111782373:G:A	3.56241e-112	-1.06889e-09	4.15181
111782610	chr12:111782610:C:T	2.62013e-114	-0.76057	-1.03578e-09
111782896	chr12:111782896:A:AAAAAAAAG	2.49742e-113	-1.06889e-09	1.49405
111782919	chr12:111782919:A:G	2.42738e-113	-1.06889e-09	1.4656
111783549	chr12:111783549:G:A	2.22587e-93	48.9651	-1.53446
111783734	chr12:111783734:C:T	3.10766e-113	-1.06889e-09	1.71266
111783799	chr12:111783799:C:T	1.61685e-114	-1.06889e-09	-1.24331
111785136	chr12:111785136:G:GC	4.13196e-113	-1.06889e-09	1.99754
111786142	chr12:111786142:G:C	4.46431e-113	-1.06889e-09	2.0749
111786292	chr12:111786292:A:G	2.94794e-113	-1.06889e-09	1.6599
111787500	chr12:111787500:C:G	1.29152e-114	-1.06889e-09	-1.46798
111787932	chr12:111787932:A:G	4.20163e-113	-1.06889e-09	2.01426
111788082	chr12:111788082:G:A	6.94323e-112	4.81914	-1.03578e-09
111788123	chr12:111788123:C:T	2.71646e-114	-1.06889e-09	-0.724464
111788330	chr12:111788330:G:A	7.85873e-113	-1.06889e-09	2.64041
111788440	chr12:111788440:G:A	4.13837e-113	-1.06889e-09	1.99909
111788629	chr12:111788629:G:A	8.831e-115	-1.06889e-09	-1.84811
111789386	chr12:111789386:G:T	1.72146e-113	-1.06889e-09	1.12196
111789523	chr12:111789523:A:G	4.27474e-113	-1.06889e-09	2.03151
111789993	chr12:111789993:A:G	2.95339e-113	-1.06889e-09	1.66174
111790217	chr12:111790217:A:T	2.58909e-113	-1.06889e-09	1.5301
111790910	chr12:111790910:T:C	4.52144e-93	49.3567	-1.2174
111791045	chr12:111791045:T:C	2.55711e-93	49.1641	-1.59472
111791277	chr12:111791277:C:T	3.01095e-113	-1.06889e-09	1.68105
111791735	chr12:111791735:T:A	2.47542e-113	-1.06889e-09	1.4852
111792232	chr12:111792232:G:A	8.74207e-93	50.0331	-1.2345
111793177	chr12:111793177:T:G	8.83485e-115	-1.06889e-09	-1.84768
111793202	chr12:111793202:T:TTTTA	1.02524e-114	-1.06889e-09	-1.69887
111794432	chr12:111794432:C:T	5.52744e-114	-1.06889e-09	-0.01407
111794552	chr12:111794552:G:C	1.22006e-114	-1.06889e-09	-1.5249
111795214	chr12:111795214:T:C	1.03742e-82	72.0251	-0.0294366
111795677	chr12:111795677:C:T	2.42673e-113	-1.06889e-09	1.46533
111795691	chr12:111795691:G:A	6.07474e-93	49.7117	-1.27709
111796191	chr12:111796191:G:A	7.2199e-112	2.45119	2.40703
111796345	chr12:111796345:A:T	3.17379e-113	-1.06889e-09	1.73372
111796564	chr12:111796564:T:C	3.4518e-106	16.0352	1.90059
111796582	chr12:111796582:A:G	1.30504e-114	-1.06889e-09	-1.45756
111796631	chr12:111796631:G:A	2.84445e-113	-1.06889e-09	1.62416
111796904	chr12:111796904:C:A	7.67142e-113	-1.06889e-09	2.61629
111796986	chr12:111796986:C:T	1.46676e-112	-1.06889e-09	3.26443
111797979	chr12:111797979:C:A	6.33729e-93	49.9574	-1.48048
111798592	chr12:111798592:TG:T	2.90451e-113	-1.06889e-09	1.64506
111798805	chr12:111798805:G:A	8.74313e-115	-1.06889e-09	-1.85811
111799331	chr12:111799331:A:G	3.67067e-113	-1.06889e-09	1.87916
111799705	chr12:111799705:C:T	3.21227e-113	-1.06889e-09	1.74577
111799814	chr12:111799814:C:T	8.63507e-115	-1.06889e-09	-1.87055
111800244	chr12:111800244:T:C	3.14471e-113	-1.06889e-09	1.72451
111800580	chr12:111800580:A:G	2.0033e-113	-1.06889e-09	1.27358
111800927	chr12:111800927:G:A	4.27705e-113	-1.06889e-09	2.03205
111801289	chr12:111801289:G:A	3.15535e-114	-1.06889e-09	-0.574695
111801337	chr12:111801337:A:C	3.76847e-114	-1.06889e-09	-0.397127
111802068	chr12:111802068:T:C	3.60698e-109	-1.06889e-09	11.072
111802619	chr12:111802619:A:G	8.96021e-115	-0.140143	-1.69344
111802697	chr12:111802697:A:G	1.55729e-114	-1.28085	-1.03578e-09
111802753	chr12:111802753:A:G	2.75629e-112	-1.06889e-09	3.89526
111802858	chr12:111802858:C:T	8.64256e-115	-1.06889e-09	-1.86968
111803415	chr12:111803415:T:C	2.3256e-113	-1.06889e-09	1.42277
111803585	chr12:111803585:T:A	5.52285e-105	22.5294	-1.82099
111803668	chr12:111803668:G:A	3.81962e-105	22.1713	-1.83164
111803748	chr12:111803748:T:A	1.18048e-114	-1.06889e-09	-1.55788
111803793	chr12:111803793:G:C	2.23069e-114	-1.06889e-09	-0.921486
111804401	chr12:111804401:G:A	2.51083e-114	-1.06889e-09	-0.803183
111804668	chr12:111804668:A:G	2.34095e-113	-1.06889e-09	1.42935
111804876	chr12:111804876:C:T	8.62876e-115	-1.06889e-09	-1.87128
111804932	chr12:111804932:A:G	5.04404e-113	2.197	-1.03578e-09
111805751	chr12:111805751:G:A	2.7542e-114	-1.06889e-09	-0.710669
111805983	chr12:111805983:A:G	2.59337e-114	-1.06889e-09	-0.770838
111806249	chr12:111806249:G:A	1.09121e-107	16.3383	-1.85675
111806336	chr12:111806336:AAAAC:A	2.29492e-95	44.6537	-1.79769
111806502	chr12:111806502:C:T	3.61888e-114	-1.06889e-09	-0.437631
111806609	chr12:111806609:C:T	5.2026e-105	22.4406	-1.79199
111807284	chr12:111807284:G:A	5.74904e-105	22.5125	-1.76402
111807366	chr12:111807366:A:C	4.84209e-88	50.9581	8.76263
111808397	chr12:111808397:A:G	2.56398e-114	-1.06889e-09	-0.782233
111808479	chr12:111808479:T:C	4.32147e-114	-1.06889e-09	-0.2602
111809728	chr12:111809728:T:C	2.0706e-113	-1.06889e-09	1.30663
111810388	chr12:111810388:C:T	1.04548e-114	-1.06889e-09	-1.67932
111810408	chr12:111810408:TTC:T	2.2952e-95	44.6975	-1.84138
111812022	chr12:111812022:G:A	7.23792e-110	9.46588	-1.03578e-09
111812354	chr12:111812354:G:A	4.27145e-108	15.4112	-1.86752
111812396	chr12:111812396:G:A	4.24398e-105	22.2499	-1.80497
111812545	chr12:111812545:T:C	1.27021e-113	0.898809	-0.0808336
111812631	chr12:111812631:T:C	2.54032e-114	-1.06889e-09	-0.791507
111812850	chr12:111812850:C:G	8.6185e-115	-1.06889e-09	-1.87247
111813558	chr12:111813558:C:T	6.94726e-116	-2.51971	-1.87091
111814248	chr12:111814248:A:G	7.06e-113	2.53323	-1.03578e-09
111814329	chr12:111814329:AGAGT:A	5.71905e-114	-1.06889e-09	0.0200078
111814526	chr12:111814526:C:T	9.74074e-115	-1.06889e-09	-1.75006
111814762	chr12:111814762:T:C	7.28753e-112	-1.06889e-09	4.86754
111814806	chr12:111814806:C:A	1.74489e-114	-1.06889e-09	-1.1671
111814845	chr12:111814845:A:G	2.07418e-114	-1.06889e-09	-0.99423
111816515	chr12:111816515:T:C	1.25022e-113	-1.06889e-09	0.802111
111817371	chr12:111817371:C:A	1.53468e-113	1.00711	-1.03578e-09
111817456	chr12:111817456:A:G	1.54359e-114	-1.06889e-09	-1.28968
111818108	chr12:111818108:C:T	1.97604e-114	-1.06889e-09	-1.0427
111818188	chr12:111818188:G:C	8.62579e-115	-1.06889e-09	-1.87162
111818238	chr12:111818238:C:T	1.21125e-114	-1.06889e-09	-1.53214
111818632	chr12:111818632:C:G	6.67316e-114	-1.06889e-09	0.174298
111820500	chr12:111820500:G:A	2.12712e-114	-1.06889e-09	-0.969026
111820641	chr12:111820641:G:A	1.13409e-114	-1.06889e-09	-1.59796
111820760	chr12:111820760:T:C	8.05432e-110	1.92436	7.64839
111820918	chr12:111820918:A:G	1.33716e-113	0.869339	-1.03578e-09
111821050	chr12:111821050:G:A	3.96147e-105	22.2124	-1.83628
111821129	chr12:111821129:C:A	9.83013e-115	-1.06889e-09	-1.74093
111821818	chr12:111821818:A:G	9.83013e-115	-1.06889e-09	-1.74093
111822033	chr12:111822033:A:G	2.19787e-101	30.5208	-1.52353
111822209	chr12:111822209:T:A	2.10507e-114	-1.06889e-09	-0.979447
111822261	chr12:111822261:T:C	9.15129e-109	-1.06889e-09	12.003
111822584	chr12:111822584:G:A	2.08345e-114	-1.06889e-09	-0.989772
111822916	chr12:111822916:T:C	2.1369e-114	-1.06889e-09	-0.964441
111823756	chr12:111823756:T:C	2.86362e-114	-1.06889e-09	-0.67171
111823834	chr12:111823834:G:A	1.76848e-114	-1.06889e-09	-1.15367
111823877	chr12:111823877:G:A	1.28619e-113	-1.06889e-09	0.830474
111823894	chr12:111823894:T:C	3.67465e-113	-1.06889e-09	1.88025
111824048	chr12:111824048:G:A	2.32393e-114	-1.06889e-09	-0.880537
111824304	chr12:111824304:A:G	2.41413e-114	-1.06889e-09	-0.842457
111824426	chr12:111824426:A:G	3.63772e-114	-1.06889e-09	-0.432439
111825104	chr12:111825104:C:T	9.31145e-113	-1.06889e-09	2.81003
111825505	chr12:111825505:T:A	9.30597e-114	0.506861	-1.03578e-09
111825598	chr12:111825598:G:A	5.65033e-96	43.2876	-1.83319
111826069	chr12:111826069:T:C	5.12258e-96	43.1686	-1.81221
111826096	chr12:111826096:G:A	9.27528e-115	-1.06889e-09	-1.79903
111826354	chr12:111826354:C:T	4.64148e-96	43.0762	-1.81848
111826823	chr12:111826823:C:T	1.74901e-113	-1.06889e-09	1.13784
111826844	chr12:111826844:G:A	6.3195e-96	43.3831	-1.81677
111826996	chr12:111826996:G:A	9.26666e-115	-1.06889e-09	-1.79996
111827279	chr12:111827279:C:T	4.46112e-96	43.0522	-1.83409
111828372	chr12:111828372:T:C	8.4928e-110	2.08116	7.5446
111828439	chr12:111828439:C:T	2.43123e-113	1.46719	-1.03578e-09
111828820	chr12:111828820:G:C	6.30348e-96	43.3843	-1.82047
111829376	chr12:111829376:G:T	2.47841e-114	-1.06889e-09	-0.816179
111829402	chr12:111829402:C:T	9.95036e-115	-1.06889e-09	-1.72877
111830047	chr12:111830047:G:A	7.63157e-108	15.9621	-1.83807
111830350	chr12:111830350:G:C	2.87546e-105	21.8005	-1.74481
111830495	chr12:111830495:A:G	7.61011e-96	43.5768	-1.82457
111830579	chr12:111830579:T:C	6.92721e-96	43.4885	-1.83035
111830642	chr12:111830642:C:T	1.30271e-95	44.1095	-1.81974
111830770	chr12:111830770:A:G	2.0738e-113	-1.06889e-09	1.30817
111831171	chr12:111831171:T:C	1.20294e-113	-1.06889e-09	0.763558
111831307	chr12:111831307:G:C	1.39975e-113	-1.06889e-09	0.915086
111831375	chr12:111831375:G:T	3.62936e-114	-1.06889e-09	-0.434738
111831668	chr12:111831668:C:T	1.30309e-113	-1.06889e-09	0.843527
111832311	chr12:111832311:T:C	1.7302e-114	-1.06889e-09	-1.17556
111832850	chr12:111832850:A:G	2.92172e-112	3.95355	-1.03578e-09
111833178	chr12:111833178:G:A	2.57983e-112	3.8291	-1.03578e-09
111833301	chr12:111833301:A:C	3.50145e-96	42.8078	-1.83193
111834163	chr12:111834163:C:T	1.79029e-113	-1.06889e-09	1.16117
111834475	chr12:111834475:G:A	9.9336e-115	-1.06889e-09	-1.73046
111834936	chr12:111834936:G:A	9.84827e-115	-1.06889e-09	-1.73908
111834972	chr12:111834972:C:T	5.7571e-96	43.2849	-1.81172
111835177	chr12:111835177:C:T	5.51586e-96	43.2352	-1.8048
111835255	chr12:111835255:T:C	1.0422e-114	-1.06889e-09	-1.68247
111835695	chr12:111835695:C:T	1.20338e-29	196.025	-1.84357
111835696	chr12:111835696:G:A	6.82259e-96	43.4597	-1.81671
111836040	chr12:111836040:G:A	9.95242e-115	-1.06889e-09	-1.72856
111836131	chr12:111836131:T:G	8.62367e-115	-1.06889e-09	-1.87187
111836937	chr12:111836937:C:T	6.58159e-96	43.4415	-1.83452
111837458	chr12:111837458:AG:A	4.78494e-110	1.58832	7.4637
111837648	chr12:111837648:G:A	9.83303e-115	-1.06889e-09	-1.74063
111838316	chr12:111838316:T:C	1.00635e-114	-1.06889e-09	-1.71746
111839183	chr12:111839183:T:C	3.64874e-114	-1.06889e-09	-0.429414
111839280	chr12:111839280:C:T	2.6332e-106	17.6651	-1.03578e-09
111839602	chr12:111839602:T:C	1.03661e-114	-1.06889e-09	-1.68784
111839772	chr12:111839772:C:T	6.84831e-95	45.7462	-1.7969
111839788	chr12:111839788:A:AT	9.85798e-115	-1.06889e-09	-1.7381
111841981	chr12:111841981:AGC:A	9.58191e-115	-1.06889e-09	-1.7665
111842071	chr12:111842071:G:T	1.3779e-114	-1.06889e-09	-1.40323
111842427	chr12:111842427:C:T	9.83013e-115	-1.06889e-09	-1.74093
111842496	chr12:111842496:C:T	9.80724e-115	-1.06889e-09	-1.74326
111843209	chr12:111843209:A:G	1.03126e-114	-1.06889e-09	-1.69301
111843580	chr12:111843580:G:A	3.54201e-96	42.7936	-1.80613
111843689	chr12:111843689:T:C	4.89693e-96	43.1025	-1.79115
111843698	chr12:111843698:A:G	9.94461e-115	-1.06889e-09	-1.72935
111844779	chr12:111844779:G:A	4.66317e-96	43.0595	-1.79711
111845034	chr12:111845034:A:G	3.96908e-105	22.1244	-1.74635
111845194	chr12:111845194:G:A	1.3225e-113	-1.06889e-09	0.858312
111845236	chr12:111845236:T:G	9.82745e-115	-1.06889e-09	-1.7412
111845246	chr12:111845246:C:G	9.83619e-115	-1.06889e-09	-1.74031
111845478	chr12:111845478:G:A	6.6345e-114	-1.06889e-09	0.168487
111845563	chr12:111845563:G:GT	1.37789e-114	-1.06889e-09	-1.40324
111846110	chr12:111846110:T:G	9.90929e-89	49.9106	8.22366
111846477	chr12:111846477:C:CA	4.18776e-96	42.9806	-1.82575
111846576	chr12:111846576:G:A	6.39322e-96	43.3903	-1.81236
111846618	chr12:111846618:C:T	6.20406e-114	-1.06889e-09	0.101408
111847312	chr12:111847312:T:C	2.0164e-96	41.8606	-1.43653
111847319	chr12:111847319:G:T	1.23877e-114	-1.06889e-09	-1.50967
111847624	chr12:111847624:A:C	9.76732e-115	-1.06889e-09	-1.74734
111847738	chr12:111847738:T:C	8.9482e-89	49.49	8.54231
111847787	chr12:111847787:T:C	4.36134e-96	43.0086	-1.81311
111847843	chr12:111847843:C:T	2.10378e-113	-1.06889e-09	1.32253
111848324	chr12:111848324:C:T	9.06822e-110	1.74708	7.94424
111848699	chr12:111848699:C:G	1.47041e-113	-1.06889e-09	0.96433
111848925	chr12:111848925:A:T	1.10473e-114	-1.06889e-09	-1.6242
111848992	chr12:111848992:G:C	4.27005e-96	42.9923	-1.81797
111849298	chr12:111849298:T:C	1.30813e-114	-1.06889e-09	-1.4552
111849540	chr12:111849540:G:A	4.03928e-96	42.937	-1.81819
111850798	chr12:111850798:C:G	9.77072e-115	-1.06889e-09	-1.74699
111850966	chr12:111850966:G:A	1.17817e-114	-1.06889e-09	-1.55984
111851106	chr12:111851106:C:G	1.65609e-114	-1.06889e-09	-1.21933
111851379	chr12:111851379:G:T	1.26937e-114	-1.06889e-09	-1.48528
111852542	chr12:111852542:G:T	4.36365e-96	43.0104	-1.8144
111852639	chr12:111852639:G:A	7.83651e-108	15.9812	-1.83072
111852847	chr12:111852847:G:C	4.67605e-96	43.0855	-1.82029
111853361	chr12:111853361:A:G	1.75078e-113	-1.06889e-09	1.13885
111853438	chr12:111853438:A:C	3.87095e-96	42.8941	-1.81787
111853612	chr12:111853612:G:T	4.36097e-96	43.0073	-1.81186
111854009	chr12:111854009:C:G	1.1836e-114	-1.06889e-09	-1.55523
111854040	chr12:111854040:T:C	5.34196e-96	43.2276	-1.82932
111854155	chr12:111854155:A:G	8.9991e-115	-1.06889e-09	-1.82926
111854343	chr12:111854343:C:G	6.26402e-96	43.3625	-1.80497
111854666	chr12:111854666:G:A	4.27823e-96	42.9935	-1.81721
111855062	chr12:111855062:A:G	1.18271e-114	-1.06889e-09	-1.55599
111855158	chr12:111855158:G:C	1.07623e-114	-1.06889e-09	-1.65033
111855812	chr12:111855812:T:C	8.59787e-96	43.6541	-1.77983
111855820	chr12:111855820:C:T	9.95642e-115	-1.06889e-09	-1.72816
111856106	chr12:111856106:T:C	2.3887e-96	42.0378	-1.44431
111856132	chr12:111856132:G:A	2.59121e-113	-1.06889e-09	1.53092
111856494	chr12:111856494:C:T	6.09395e-111	6.99126	-1.03578e-09
111856569	chr12:111856569:T:G	1.1244e-95	43.9444	-1.80188
111856811	chr12:111856811:A:G	2.61304e-113	-1.06889e-09	1.5393
111856938	chr12:111856938:A:T	5.84284e-100	31.858	0.419578
111857189	chr12:111857189:G:A	6.96203e-112	-1.06889e-09	4.82185
111857378	chr12:111857378:A:T	3.10948e-105	21.9354	-1.8015
111858647	chr12:111858647:A:G	6.68199e-110	11.2161	-1.8301
111858815	chr12:111858815:A:T	1.5251e-114	-1.06889e-09	-1.30174
111859237	chr12:111859237:T:C	8.83875e-115	-1.06889e-09	-1.84723
111859338	chr12:111859338:GCA:G	8.84762e-115	-1.06889e-09	-1.84623
111859592	chr12:111859592:C:T	3.33339e-106	19.7541	-1.85323
111859764	chr12:111859764:G:C	4.90399e-96	43.1436	-1.83079
111859944	chr12:111859944:C:T	1.01917e-114	-1.06889e-09	-1.70481
111860453	chr12:111860453:A:G	2.39684e-105	21.6412	-1.76755
111861474	chr12:111861474:G:A	7.20268e-114	0.250658	-1.03578e-09
111861751	chr12:111861751:T:C	1.28077e-113	-1.06889e-09	0.82625
111862073	chr12:111862073:A:AG	1.10898e-114	-1.06889e-09	-1.62035
111862076	chr12:111862076:C:G	1.14227e-114	-1.06889e-09	-1.59078
111862077	chr12:111862077:C:CAT	1.11787e-114	-1.06889e-09	-1.61237
111862081	chr12:111862081:CTACCTTCTCCTTTGT:C	1.12131e-114	-1.06889e-09	-1.60929
111862098	chr12:111862098:ATTAAAATATGTGAGAAAAT:A	1.21083e-114	-1.06889e-09	-1.53249
111862976	chr12:111862976:T:C	4.64812e-96	43.0894	-1.83022
111863956	chr12:111863956:G:C	1.06826e-114	-1.06889e-09	-1.65776
111865677	chr12:111865677:G:A	5.72801e-96	43.2939	-1.82579
111865842	chr12:111865842:A:G	9.92583e-115	-1.06889e-09	-1.73124
111865845	chr12:111865845:A:G	8.65235e-115	-1.06889e-09	-1.86855
111866549	chr12:111866549:G:A	1.0098e-114	-1.06889e-09	-1.71404
111866670	chr12:111866670:C:T	1.58832e-114	-1.06889e-09	-1.26112
111866682	chr12:111866682:T:G	1.84186e-114	-1.06889e-09	-1.11302
111867772	chr12:111867772:C:T	1.51003e-113	-1.06889e-09	0.990918
111869525	chr12:111869525:T:G	7.36113e-114	-1.06889e-09	0.272418
111870403	chr12:111870403:A:C	1.29586e-114	-1.06889e-09	-1.46462
111870768	chr12:111870768:C:T	6.69555e-114	-1.06889e-09	0.177648
111871221	chr12:111871221:C:T	3.72182e-110	8.80076	-1.03578e-09
111873504	chr12:111873504:C:T	3.51945e-114	-0.465489	-1.03578e-09
111873942	chr12:111873942:T:TAA	4.19519e-96	42.9788	-1.82214
111874347	chr12:111874347:A:C	1.71112e-114	-1.06889e-09	-1.18665
111874877	chr12:111874877:C:T	8.85593e-115	-1.06889e-09	-1.84529
111875884	chr12:111875884:A:C	4.5054e-96	43.0497	-1.82172
111875991	chr12:111875991:A:G	4.4043e-96	43.034	-1.82866
111876253	chr12:111876253:A:G	9.25219e-115	-1.06889e-09	-1.80152
111876531	chr12:111876531:G:C	9.93942e-115	-1.06889e-09	-1.72987
111877298	chr12:111877298:T:C	3.55293e-96	42.8076	-1.81711
111877368	chr12:111877368:T:C	3.29586e-96	42.7369	-1.82147
111877420	chr12:111877420:C:T	8.88989e-115	-1.06889e-09	-1.84147
111877893	chr12:111877893:C:T	9.91779e-115	-1.06889e-09	-1.73205
111878012	chr12:111878012:T:C	1.01181e-114	-1.06889e-09	-1.71206
111878534	chr12:111878534:C:T	1.0846e-114	-1.06889e-09	-1.64258
111878970	chr12:111878970:T:G	4.30163e-96	43.0095	-1.82776
111880614	chr12:111880614:A:G	1.88942e-114	-1.06889e-09	-1.08753
111880689	chr12:111880689:T:G	3.01017e-105	21.9088	-1.80733
111880930	chr12:111880930:C:T	6.31831e-96	43.4075	-1.84135
111881216	chr12:111881216:G:A	8.79281e-115	-1.06889e-09	-1.85245
111881217	chr12:111881217:G:A	1.52582e-113	-1.06889e-09	1.00132
111882383	chr12:111882383:AAAG:A	4.71004e-96	43.1096	-1.8372
111883143	chr12:111883143:C:T	2.6718e-96	42.5498	-1.84427
111883351	chr12:111883351:G:C	3.66941e-113	1.9625	-0.0836798
111883518	chr12:111883518:A:G	4.81034e-106	20.1144	-1.84672
111883867	chr12:111883867:G:A	1.72405e-114	-1.17912	-1.03578e-09
111884111	chr12:111884111:A:G	1.18288e-114	-1.06889e-09	-1.55584
111884144	chr12:111884144:A:G	1.00687e-114	-1.06889e-09	-1.71695
111884490	chr12:111884490:C:T	1.29756e-113	-1.06889e-09	0.839276
111884655	chr12:111884655:C:T	8.78972e-115	-1.06889e-09	-1.8528
111884680	chr12:111884680:C:A	9.60981e-110	1.83271	7.91662
111884973	chr12:111884973:T:C	1.80055e-96	42.1495	-1.83866
111884974	chr12:111884974:G:A	6.08453e-110	11.118	-1.82572
111885761	chr12:111885761:T:C	8.9257e-115	-1.06889e-09	-1.83745
111885778	chr12:111885778:A:G	2.10895e-96	42.2985	-1.82954
111886290	chr12:111886290:G:A	1.22998e-114	-1.06889e-09	-1.5168
111886528	chr12:111886528:C:T	1.28539e-114	-1.06889e-09	-1.47274
111887042	chr12:111887042:T:C	2.92632e-97	40.3341	-1.8402
111887279	chr12:111887279:G:T	8.61744e-115	-1.06889e-09	-1.87259
111887668	chr12:111887668:C:CTG	1.39066e-96	41.4528	-1.40027
111887862	chr12:111887862:CCTT:C	9.77097e-115	-1.06889e-09	-1.74696
111888319	chr12:111888319:T:C	2.71746e-96	42.5565	-1.83405
111888334	chr12:111888334:A:G	2.59554e-96	42.5106	-1.83405
111888341	chr12:111888341:T:C	6.73045e-109	-1.06889e-09	11.6958
111889253	chr12:111889253:T:G	1.7525e-108	13.2378	-0.585026
111889338	chr12:111889338:G:A	3.5159e-96	42.8249	-1.84487
111889579	chr12:111889579:G:A	1.29756e-113	-1.06889e-09	0.839276
111889737	chr12:111889737:TTTGG:T	9.13881e-115	-1.06889e-09	-1.81385
111889749	chr12:111889749:G:T	1.18361e-114	-1.06889e-09	-1.55522
111890347	chr12:111890347:T:A	1.03165e-112	2.91254	-1.03578e-09
111890426	chr12:111890426:C:A	1.39295e-114	-1.06889e-09	-1.39237
111890783	chr12:111890783:A:G	3.93026e-96	42.9224	-1.83093
111891064	chr12:111891064:T:C	1.9748e-114	-1.06889e-09	-1.04333
111891133	chr12:111891133:GC:G	8.79332e-115	-1.06889e-09	-1.85239
111891224	chr12:111891224:A:G	3.0382e-109	12.7727	-1.87231
111891610	chr12:111891610:G:A	9.33041e-115	-1.06889e-09	-1.7931
111892842	chr12:111892842:G:A	1.18882e-114	-1.06889e-09	-1.55084
111893513	chr12:111893513:G:A	9.95941e-110	11.4854	-1.70037
111894614	chr12:111894614:C:G	3.63891e-112	-1.06889e-09	4.17306
111895192	chr12:111895192:G:A	1.34553e-110	7.78333	-1.03578e-09
111895427	chr12:111895427:A:G	4.76055e-113	2.13915	-1.03578e-09
111895856	chr12:111895856:C:A	1.04176e-114	-1.06889e-09	-1.68288
111896113	chr12:111896113:A:G	6.64956e-114	-1.06889e-09	0.170755
111896903	chr12:111896903:G:A	1.02815e-114	-1.06889e-09	-1.69604
111897119	chr12:111897119:A:G	1.26523e-96	41.3477	-1.38971
111897413	chr12:111897413:A:T	2.69546e-96	42.5474	-1.83314
111897735	chr12:111897735:G:A	2.2223e-96	42.372	-1.85076
111898237	chr12:111898237:C:T	1.08316e-114	-1.06889e-09	-1.64392
111899558	chr12:111899558:C:T	2.14317e-96	42.3248	-1.83981
111900070	chr12:111900070:C:T	9.87927e-115	-1.06889e-09	-1.73594
111900199	chr12:111900199:T:C	2.9549e-114	-1.06889e-09	-0.640329
111900400	chr12:111900400:C:T	7.74857e-114	-1.06889e-09	0.323713
111900401	chr12:111900401:G:A	2.56321e-114	-1.06889e-09	-0.782537
111900451	chr12:111900451:CAAAA:C	5.1175e-111	6.81663	-1.03578e-09
111900735	chr12:111900735:T:C	7.10276e-109	-1.06889e-09	11.7496
111901181	chr12:111901181:C:CACTT	1.57365e-103	25.74	-1.68201
111901290	chr12:111901290:AAT:A	3.46295e-112	-1.06889e-09	4.1235
111901647	chr12:111901647:A:C	9.0764e-115	-1.06889e-09	-1.8207
111901804	chr12:111901804:T:C	9.59838e-115	-1.06889e-09	-1.76479
111902039	chr12:111902039:A:G	3.62006e-96	42.8414	-1.83216
111902116	chr12:111902116:C:CAGTT	1.37297e-114	-1.06889e-09	-1.40682
111902470	chr12:111902470:G:A	3.48594e-113	1.82753	-1.03578e-09
111902537	chr12:111902537:T:C	1.58408e-109	12.0453	-1.79618
111902685	chr12:111902685:T:C	2.3515e-114	-0.868742	-1.03578e-09
111902876	chr12:111902876:GCATCTAC:G	6.50282e-116	-2.58783	-1.8689
111902930	chr12:111902930:A:G	5.23164e-96	43.205	-1.82757
111903123	chr12:111903123:T:C	1.17977e-114	-1.06889e-09	-1.55847
111903809	chr12:111903809:T:C	6.766e-114	0.188114	-1.03578e-09
111904005	chr12:111904005:T:C	2.39441e-113	1.45193	-1.03578e-09
111904606	chr12:111904606:A:G	3.16966e-96	42.7126	-1.83626
111905147	chr12:111905147:G:A	4.60044e-114	0.619651	-0.817295
111906276	chr12:111906276:T:G	8.61898e-115	-1.06889e-09	-1.87241
111906315	chr12:111906315:T:C	3.51874e-96	42.8192	-1.83836
111906952	chr12:111906952:T:C	1.60533e-114	-1.06889e-09	-1.25047
111907252	chr12:111907252:T:C	4.49122e-96	43.0582	-1.8333
111907678	chr12:111907678:T:C	2.9628e-113	-1.06889e-09	1.66492
111907830	chr12:111907830:A:G	4.16756e-96	42.9899	-1.83987
111907878	chr12:111907878:TAAC:T	9.66949e-115	-1.06889e-09	-1.75741
111908857	chr12:111908857:C:T	3.84053e-96	42.8999	-1.8315
111909924	chr12:111909924:T:C	3.95583e-96	42.9312	-1.83327
111909950	chr12:111909950:C:T	4.20515e-96	42.9923	-1.83326
111910100	chr12:111910100:G:A	3.74529e-96	42.8722	-1.82895
111910852	chr12:111910852:A:G	1.2469e-113	-1.06889e-09	0.799448
111911697	chr12:111911697:C:T	2.93232e-113	-1.06889e-09	1.65458
111911865	chr12:111911865:T:C	9.92012e-115	-1.06889e-09	-1.73182
111911957	chr12:111911957:T:C	1.94117e-114	-1.0605	-1.03578e-09
111912599	chr12:111912599:G:T	1.07842e-114	-1.06889e-09	-1.64829
111912600	chr12:111912600:T:A	1.07052e-114	-1.06889e-09	-1.65565
111912773	chr12:111912773:T:A	9.61011e-115	-1.06889e-09	-1.76357
111912940	chr12:111912940:T:C	9.35028e-114	0.511611	-1.03578e-09
111913427	chr12:111913427:C:T	1.12905e-113	-1.06889e-09	0.700169
111914712	chr12:111914712:C:T	1.38273e-114	-1.06889e-09	-1.39973
111915189	chr12:111915189:T:G	1.86631e-103	26.0436	-1.81504
111915447	chr12:111915447:T:C	2.13432e-104	23.9224	-1.86217
111916271	chr12:111916271:T:C	1.57823e-114	-1.06889e-09	-1.26749
111916470	chr12:111916470:A:T	1.38455e-113	0.904167	-1.03578e-09
111916496	chr12:111916496:C:A	2.2067e-114	-1.06889e-09	-0.932297
111917668	chr12:111917668:A:G	9.5612e-115	-1.06889e-09	-1.76867
111917697	chr12:111917697:G:A	1.12608e-113	-1.06889e-09	0.697534
111918095	chr12:111918095:T:C	2.74568e-96	42.5739	-1.84112
111918145	chr12:111918145:G:T	7.18786e-84	68.9637	0.362446
111918677	chr12:111918677:C:T	1.24981e-113	-1.06889e-09	0.80178
111918931	chr12:111918931:G:A	2.30199e-96	42.3724	-1.81585
111919281	chr12:111919281:C:T	5.37273e-113	2.26013	-1.03578e-09
111920180	chr12:111920180:C:T	2.47469e-113	1.4849	-1.03578e-09
111921223	chr12:111921223:C:T	2.10131e-113	-1.06889e-09	1.32135
111922364	chr12:111922364:G:A	3.44185e-96	42.7769	-1.81813
111922428	chr12:111922428:AT:A	1.22142e-114	-1.06889e-09	-1.52378
111923049	chr12:111923049:G:T	9.6707e-115	-1.06889e-09	-1.75728
111924105	chr12:111924105:T:C	2.27244e-96	42.3605	-1.81692
111924156	chr12:111924156:G:T	5.79593e-114	-1.06889e-09	0.0333607
111925463	chr12:111925463:C:A	3.08527e-96	42.6858	-1.83644
111926212	chr12:111926212:T:C	2.26208e-112	-1.06889e-09	3.69766
111926224	chr12:111926224:T:A	3.96868e-96	42.9396	-1.83846
111926588	chr12:111926588:CCTT:C	1.60552e-114	-1.06889e-09	-1.25035
111926708	chr12:111926708:A:C	9.93829e-110	11.6134	-1.83047
111927301	chr12:111927301:C:T	1.85962e-114	-1.06889e-09	-1.10343
111927557	chr12:111927557:TAA:T	2.96718e-96	42.6404	-1.83002
111927560	chr12:111927560:TATAATGTG:T	3.04963e-96	42.6672	-1.82944
111927687	chr12:111927687:G:A	8.93838e-110	11.492	-1.81513
111927719	chr12:111927719:T:C	1.07551e-114	-1.06889e-09	-1.651
111928301	chr12:111928301:A:T	1.22996e-114	-1.06889e-09	-1.51681
111928814	chr12:111928814:G:GTA	1.20746e-114	-1.06889e-09	-1.53528
111929531	chr12:111929531:AGG:A	2.7595e-104	22.3171	-1.03578e-09
111929751	chr12:111929751:C:T	2.66294e-96	42.5248	-1.82268
111930117	chr12:111930117:G:A	3.63778e-96	42.8401	-1.82602
111930271	chr12:111930271:C:T	4.85034e-114	-1.06889e-09	-0.144748
111930277	chr12:111930277:A:C	4.50732e-113	-1.06889e-09	2.08449
111930559	chr12:111930559:G:A	9.63626e-110	11.5773	-1.82519
111930849	chr12:111930849:A:C	1.77025e-114	-1.15268	-1.03578e-09
111931067	chr12:111931067:A:G	9.66254e-115	-1.06889e-09	-1.75812
111931123	chr12:111931123:G:A	3.78473e-114	-1.06889e-09	-0.392821
111931280	chr12:111931280:G:A	1.33733e-114	-1.06889e-09	-1.43312
111931530	chr12:111931530:T:C	4.11155e-114	-1.06889e-09	-0.309995
111931943	chr12:111931943:A:G	9.66513e-115	-1.06889e-09	-1.75786
111932030	chr12:111932030:C:T	8.78425e-115	-1.06889e-09	-1.85342
111932491	chr12:111932491:C:T	9.65912e-115	-1.06889e-09	-1.75848
111932615	chr12:111932615:T:C	2.82757e-114	-1.06889e-09	-0.684378
111932792	chr12:111932792:T:G	1.06033e-113	-1.06889e-09	0.637365
111934501	chr12:111934501:C:T	1.22467e-109	9.9918	-1.03578e-09
111934626	chr12:111934626:C:T	8.8963e-115	-1.06889e-09	-1.84074
111934886	chr12:111934886:A:G	9.09139e-115	-1.06889e-09	-1.81905
111936150	chr12:111936150:G:A	2.75391e-114	-1.06889e-09	-0.710775
111936282	chr12:111936282:C:A	1.26565e-103	25.6061	-1.76591
111937712	chr12:111937712:G:T	1.1705e-112	-1.06889e-09	3.03881
111937974	chr12:111937974:T:C	6.22134e-114	-1.06889e-09	0.104189
111937998	chr12:111937998:G:A	9.66341e-114	-1.06889e-09	0.544551
111938186	chr12:111938186:A:C	2.81743e-96	42.5989	-1.84031
111938493	chr12:111938493:C:T	1.05489e-114	-1.06889e-09	-1.67036
111938539	chr12:111938539:T:C	8.72571e-115	-1.06889e-09	-1.86011
111938793	chr12:111938793:G:A	1.8081e-96	42.139	-1.82397
111939145	chr12:111939145:A:G	2.17706e-96	42.3262	-1.82545
111939733	chr12:111939733:C:T	1.84414e-96	42.1488	-1.81407
111940334	chr12:111940334:A:C	8.73849e-115	-1.06889e-09	-1.85864
111941105	chr12:111941105:C:T	2.42155e-108	12.7548	0.221283
111941291	chr12:111941291:G:A	4.96329e-106	20.1439	-1.84494
111941467	chr12:111941467:T:C	2.31899e-96	42.396	-1.83211
111941491	chr12:111941491:A:G	9.69847e-115	-1.06889e-09	-1.75441
111941581	chr12:111941581:A:G	1.12904e-114	-1.06889e-09	-1.60243
111941783	chr12:111941783:A:G	2.58647e-96	42.5086	-1.83555
111941831	chr12:111941831:A:G	9.69513e-115	-1.06889e-09	-1.75476
111942223	chr12:111942223:C:A	7.32882e-110	11.2813	-1.80296
111942564	chr12:111942564:G:A	1.17559e-114	-1.06889e-09	-1.56203
111946587	chr12:111946587:C:T	2.74566e-114	-1.06889e-09	-0.713775
111946605	chr12:111946605:C:T	1.18219e-114	-1.06889e-09	-1.55642
111946951	chr12:111946951:A:C	2.00414e-114	-1.06889e-09	-1.02858
111947178	chr12:111947178:T:C	3.82645e-113	1.92073	-1.03578e-09
111947861	chr12:111947861:A:C	1.00241e-114	-1.06889e-09	-1.72139
111948381	chr12:111948381:G:C	9.49819e-114	-1.06889e-09	0.527305
111948836	chr12:111948836:T:C	2.74028e-113	-1.06889e-09	1.58685
111949921	chr12:111949921:C:G	1.2601e-110	5.50072	2.21701
111950163	chr12:111950163:C:G	1.06158e-113	-1.06889e-09	0.638544
111950201	chr12:111950201:C:T	8.87364e-115	-1.06889e-09	-1.8433
111950324	chr12:111950324:A:T	4.13032e-97	40.3243	-1.48579
111950627	chr12:111950627:A:G	8.10474e-97	41.3534	-1.84083
111952456	chr12:111952456:A:G	9.67482e-114	-1.06889e-09	0.545731
111952817	chr12:111952817:T:C	1.06033e-113	-1.06889e-09	0.637365
111953557	chr12:111953557:T:C	9.66669e-114	-1.06889e-09	0.544891
111953799	chr12:111953799:G:A	2.49844e-114	-1.06889e-09	-0.80813
111954723	chr12:111954723:A:G	6.55423e-116	-2.57771	-1.87114
111955261	chr12:111955261:G:A	9.14954e-115	-1.06889e-09	-1.81268
111955882	chr12:111955882:C:A	9.46286e-114	0.523579	-1.03578e-09
111957317	chr12:111957317:G:A	2.47841e-97	40.194	-1.8662
111957435	chr12:111957435:C:T	1.87619e-96	42.1886	-1.83665
111958191	chr12:111958191:T:C	1.54741e-113	1.01537	-1.03578e-09
111958537	chr12:111958537:A:T	1.18543e-114	-1.06889e-09	-1.55369
111959260	chr12:111959260:T:C	9.20337e-97	41.4764	-1.83669
111959290	chr12:111959290:G:A	1.04484e-114	-1.06889e-09	-1.67994
111959923	chr12:111959923:C:T	1.82052e-114	-1.06889e-09	-1.12468
111960083	chr12:111960083:T:C	3.05054e-110	10.4746	-1.87271
111960261	chr12:111960261:G:A	1.01122e-113	-1.06889e-09	0.589948
111960396	chr12:111960396:G:C	1.06209e-114	-1.06889e-09	-1.66356
111960647	chr12:111960647:A:G	5.2998e-97	40.9259	-1.83804
111961065	chr12:111961065:A:T	1.56732e-112	-1.06889e-09	3.33074
111961106	chr12:111961106:T:C	1.07671e-114	-1.06889e-09	-1.64989
111961441	chr12:111961441:C:T	2.26712e-114	-1.06889e-09	-0.905284
111961924	chr12:111961924:T:C	3.94226e-114	-1.06889e-09	-0.352041
111962208	chr12:111962208:G:A	5.70688e-114	-1.06889e-09	0.0178775
111962273	chr12:111962273:TCAAGCTAC:T	9.15107e-115	-1.06889e-09	-1.81251
111962362	chr12:111962362:T:C	8.45151e-97	41.3782	-1.82374
111964303	chr12:111964303:G:A	2.11553e-114	-0.974492	-1.03578e-09
111964654	chr12:111964654:A:C	1.17882e-114	-1.06889e-09	-1.55928
111964913	chr12:111964913:A:G	1.0694e-114	-1.06889e-09	-1.6567
111965331	chr12:111965331:A:G	8.41002e-110	11.4171	-1.80113
111965672	chr12:111965672:C:A	9.58166e-114	-1.06889e-09	0.536055
111965868	chr12:111965868:G:A	1.20767e-113	-1.06889e-09	0.767484
111965983	chr12:111965983:T:C	9.34459e-115	-1.06889e-09	-1.79158
111966009	chr12:111966009:T:C	1.78179e-96	42.1223	-1.82198
111966127	chr12:111966127:A:G	1.00346e-109	-1.06889e-09	9.79259
111966193	chr12:111966193:C:T	7.0105e-114	-1.06889e-09	0.223613
111966890	chr12:111966890:C:G	4.95588e-113	-1.06889e-09	2.17936
111967034	chr12:111967034:G:A	5.33459e-109	-1.06889e-09	11.4633
111967091	chr12:111967091:C:T	2.31267e-96	42.3812	-1.82004
111968444	chr12:111968444:A:G	1.0061e-113	-1.06889e-09	0.584875
111968602	chr12:111968602:A:T	1.15587e-114	-1.06889e-09	-1.57894
111968664	chr12:111968664:T:C	1.18234e-114	-1.06889e-09	-1.5563
111968862	chr12:111968862:G:A	1.27352e-113	-1.06889e-09	0.820574
111968945	chr12:111968945:G:A	8.67241e-108	16.0008	-1.74893
111968967	chr12:111968967:T:G	9.95549e-115	-1.06889e-09	-1.72826
111969410	chr12:111969410:T:A	1.62361e-113	-1.41514	2.47858
111969634	chr12:111969634:A:G	7.04147e-96	43.5347	-1.86013
111969739	chr12:111969739:G:A	7.27402e-104	25.0759	-1.78949
111969761	chr12:111969761:G:T	1.0043e-114	-1.06889e-09	-1.71951
111970572	chr12:111970572:T:C	2.82163e-96	42.5871	-1.82703
111971001	chr12:111971001:C:T	8.61962e-115	-1.06889e-09	-1.87234
111971057	chr12:111971057:G:A	9.70092e-115	-1.06889e-09	-1.75416
111971141	chr12:111971141:A:G	9.26943e-114	-1.06889e-09	0.502927
111972273	chr12:111972273:C:A	7.20545e-97	41.2211	-1.82608
111972531	chr12:111972531:T:C	9.644e-115	-1.06889e-09	-1.76005
111973068	chr12:111973068:G:A	5.90216e-114	0.0515227	-1.03578e-09
111973116	chr12:111973116:C:T	9.27082e-97	41.4695	-1.82249
111973316	chr12:111973316:A:C	1.50452e-112	-1.06889e-09	3.28985
111973697	chr12:111973697:A:T	4.37677e-113	-1.06889e-09	2.0551
111974216	chr12:111974216:G:C	9.72259e-115	-1.06889e-09	-1.75193
111975161	chr12:111975161:T:C	8.70087e-114	-1.06889e-09	0.439627
111975221	chr12:111975221:T:C	1.91894e-111	5.83573	-1.03578e-09
111976256	chr12:111976256:A:G	4.97099e-111	6.78758	-1.03578e-09
111976559	chr12:111976559:C:T	5.21773e-104	24.7333	-1.77918
111976747	chr12:111976747:G:T	9.95913e-114	-1.06889e-09	0.574695
111977375	chr12:111977375:A:T	8.39648e-97	41.3882	-1.84021
111978185	chr12:111978185:A:T	9.70492e-115	-1.06889e-09	-1.75375
111978782	chr12:111978782:C:T	6.00237e-97	41.0368	-1.82448
111979043	chr12:111979043:A:G	1.32174e-113	-1.06889e-09	0.857741
111979145	chr12:111979145:C:A	9.86817e-114	-1.06889e-09	0.565519
111980287	chr12:111980287:C:T	8.61753e-115	-1.06889e-09	-1.87258
111980342	chr12:111980342:C:A	4.71232e-89	49.9733	7.41769
111980692	chr12:111980692:G:A	8.07303e-97	41.3386	-1.82991
111981114	chr12:111981114:C:T	1.10635e-114	-1.06889e-09	-1.62273
111981260	chr12:111981260:G:A	1.91814e-114	-1.06889e-09	-1.07244
111983091	chr12:111983091:T:G	1.2099e-114	-1.06889e-09	-1.53326
111983548	chr12:111983548:G:T	6.94084e-97	41.1869	-1.82937
111983952	chr12:111983952:G:A	1.12761e-114	-1.06889e-09	-1.6037
111984718	chr12:111984718:C:T	1.18404e-114	-1.06889e-09	-1.55486
111984847	chr12:111984847:T:A	2.0844e-114	-1.06889e-09	-0.989313
111985310	chr12:111985310:TCAAA:T	3.31982e-113	3.24845	-1.46975
111986415	chr12:111986415:C:T	9.76276e-115	-1.06889e-09	-1.74781
111986549	chr12:111986549:C:T	2.26448e-113	1.39614	-1.03578e-09
111986766	chr12:111986766:A:G	1.17793e-96	41.7177	-1.83118
111986849	chr12:111986849:C:T	1.04335e-113	-1.06889e-09	0.621227
111986934	chr12:111986934:A:G	2.11129e-114	-1.06889e-09	-0.976499
111987436	chr12:111987436:T:C	2.87855e-112	-1.06889e-09	3.93866
111987863	chr12:111987863:T:C	8.63142e-115	-1.06889e-09	-1.87097
111987942	chr12:111987942:T:C	5.03491e-109	-1.06889e-09	11.4055
111988310	chr12:111988310:T:C	5.54746e-114	-1.06889e-09	-0.0104552
111989585	chr12:111989585:T:C	1.76608e-114	-1.06889e-09	-1.15503
111989934	chr12:111989934:T:C	1.07259e-114	-1.06889e-09	-1.65372
111989987	chr12:111989987:G:A	1.7687e-114	-1.06889e-09	-1.15355
111989992	chr12:111989992:A:C	8.4348e-110	11.442	-1.82306
111990177	chr12:111990177:C:T	9.26814e-114	-1.06889e-09	0.502787
111991556	chr12:111991556:T:C	1.04191e-114	-1.06889e-09	-1.68274
111991751	chr12:111991751:C:T	9.36046e-115	-1.06889e-09	-1.78989
111992030	chr12:111992030:A:G	1.41337e-113	-1.06889e-09	0.924765
111992485	chr12:111992485:G:A	2.00364e-114	-1.06889e-09	-1.02883
111992542	chr12:111992542:C:T	3.88636e-89	50.0554	7.14286
111992744	chr12:111992744:C:T	2.86337e-113	-1.06889e-09	1.63079
111993084	chr12:111993084:G:A	1.28494e-113	-1.06889e-09	0.829505
111993261	chr12:111993261:T:C	8.64676e-115	-1.06889e-09	-1.8692
111993285	chr12:111993285:T:C	2.81554e-114	-1.06889e-09	-0.68864
111993408	chr12:111993408:T:C	1.02545e-96	41.5861	-1.8382
111993672	chr12:111993672:G:A	1.06088e-113	-1.06889e-09	0.637892
111994235	chr12:111994235:T:C	2.02159e-114	-1.06889e-09	-1.01991
111994905	chr12:111994905:A:G	1.38916e-107	16.5662	-1.84323
111994907	chr12:111994907:C:T	1.80395e-113	-1.06889e-09	1.16877
111995607	chr12:111995607:G:A	2.95339e-108	15.0243	-1.84967
111995752	chr12:111995752:A:G	6.85099e-110	11.2564	-1.84544
111995933	chr12:111995933:G:C	8.80328e-115	-1.06889e-09	-1.85126
111996348	chr12:111996348:C:T	1.10863e-107	16.3037	-1.8063
111996700	chr12:111996700:A:G	7.11474e-108	15.8951	-1.84119
111997717	chr12:111997717:GAA:G	6.5624e-114	0.157561	-1.03578e-09
111998153	chr12:111998153:T:C	1.41284e-113	-1.06889e-09	0.924395
111998212	chr12:111998212:T:A	2.9585e-106	10.5807	7.20084
111998391	chr12:111998391:C:T	7.352e-108	15.9095	-1.82286
111998590	chr12:111998590:G:A	1.41337e-113	-1.06889e-09	0.924765
111998729	chr12:111998729:A:G	5.09434e-109	-1.06889e-09	11.4173
111998764	chr12:111998764:T:A	7.18354e-116	-2.48644	-1.87073
111998873	chr12:111998873:G:C	3.81571e-106	10.7249	7.31116
111999077	chr12:111999077:T:C	1.5414e-113	1.01148	-1.03578e-09
111999206	chr12:111999206:T:C	3.60858e-112	4.16469	-1.03578e-09
111999593	chr12:111999593:C:T	9.39497e-115	-1.06889e-09	-1.78621
111999710	chr12:111999710:C:T	1.10436e-114	-1.06889e-09	-1.62453
111999857	chr12:111999857:G:A	1.59627e-112	3.34904	-1.03578e-09
112000242	chr12:112000242:C:T	1.11784e-114	-1.06889e-09	-1.61239
112001540	chr12:112001540:G:C	1.23203e-114	-1.06889e-09	-1.51513
112001860	chr12:112001860:C:T	8.9371e-108	16.1118	-1.82992
112002386	chr12:112002386:T:C	1.13873e-114	-1.06889e-09	-1.59388
112002706	chr12:112002706:T:C	2.39344e-106	10.3753	7.19434
112002927	chr12:112002927:G:A	5.03954e-89	50.3404	7.1177
112003043	chr12:112003043:A:G	1.93543e-113	3.0433	-1.80418
112003194	chr12:112003194:T:C	8.89498e-108	12.4623	1.81488
112003364	chr12:112003364:C:T	2.53786e-113	1.51011	-1.03578e-09
112003884	chr12:112003884:T:C	1.12376e-107	16.3475	-1.83651
112004782	chr12:112004782:T:C	9.5907e-108	16.1835	-1.831
112005213	chr12:112005213:C:T	9.15151e-108	16.1319	-1.82623
112005907	chr12:112005907:A:C	1.56386e-114	-1.06889e-09	-1.27664
112006099	chr12:112006099:T:G	1.41929e-113	-1.06889e-09	0.928947
112006100	chr12:112006100:C:G	1.41192e-113	-1.06889e-09	0.923742
112006156	chr12:112006156:G:A	8.84161e-108	16.0952	-1.82405
112006666	chr12:112006666:T:C	9.4714e-115	-1.06889e-09	-1.7781
112006688	chr12:112006688:C:T	8.75429e-115	-1.06889e-09	-1.85684
112006713	chr12:112006713:G:C	9.10303e-108	16.1219	-1.8216
112006737	chr12:112006737:A:G	9.68058e-115	-1.06889e-09	-1.75626
112008036	chr12:112008036:T:C	3.79259e-112	4.21442	-1.03578e-09
112008442	chr12:112008442:T:C	4.89702e-108	15.1924	-1.51209
112008551	chr12:112008551:T:C	8.43575e-108	16.0537	-1.82952
112008601	chr12:112008601:T:C	4.66548e-107	17.8074	-1.87293
112008906	chr12:112008906:T:C	1.1473e-114	-1.06889e-09	-1.58638
112009848	chr12:112009848:A:C	3.99361e-114	-1.06889e-09	-0.339101
112010057	chr12:112010057:CCCT:C	1.42906e-113	-1.06889e-09	0.935807
112010358	chr12:112010358:A:C	8.20839e-108	16.0239	-1.82701
112010562	chr12:112010562:C:T	1.43443e-113	-1.06889e-09	0.939555
112010681	chr12:112010681:T:C	3.28398e-100	30.6027	1.09873
112011079	chr12:112011079:A:G	7.36565e-108	15.917	-1.82847
112011292	chr12:112011292:T:C	1.05641e-112	-1.06889e-09	2.93625
112012420	chr12:112012420:G:A	9.80059e-113	-1.06889e-09	2.86123
112012629	chr12:112012629:A:G	7.85871e-108	15.9805	-1.82721
112013225	chr12:112013225:G:A	4.35466e-114	-1.06889e-09	-0.25255
112014191	chr12:112014191:G:T	1.36223e-113	-1.06889e-09	0.887915
112014458	chr12:112014458:T:C	9.49019e-108	16.1723	-1.83028
112014649	chr12:112014649:C:T	3.55397e-114	-1.06889e-09	-0.45573
112014812	chr12:112014812:G:C	1.41325e-113	0.924681	-1.03578e-09
112016155	chr12:112016155:T:C	3.82692e-107	16.5513	-0.814912
112016461	chr12:112016461:A:G	8.61571e-115	-1.06889e-09	-1.87279
112016815	chr12:112016815:C:T	2.00596e-110	10.0543	-1.87165
112017223	chr12:112017223:A:G	2.07009e-114	-1.06889e-09	-0.996206
112017307	chr12:112017307:A:C	1.171e-114	-1.06889e-09	-1.56594
112017365	chr12:112017365:G:A	1.40519e-113	-1.06889e-09	0.918961
112017409	chr12:112017409:A:G	7.20996e-114	-1.06889e-09	0.251668
112018659	chr12:112018659:A:G	1.63466e-114	-1.06889e-09	-1.23236
112019303	chr12:112019303:A:G	1.02094e-114	-1.06889e-09	-1.70307
112021244	chr12:112021244:TC:T	8.97974e-115	-1.06889e-09	-1.83141
112022045	chr12:112022045:C:T	6.51221e-107	17.1231	-0.85508
112022391	chr12:112022391:G:T	8.61721e-115	-1.06889e-09	-1.87262
112022411	chr12:112022411:A:G	5.65112e-114	0.0080584	-1.03578e-09
112023387	chr12:112023387:A:C	6.23691e-112	4.71186	-1.03578e-09
112023601	chr12:112023601:A:G	2.84388e-106	10.6161	7.12598
112024471	chr12:112024471:G:A	1.45684e-107	16.6038	-1.83326
112025492	chr12:112025492:A:G	8.37298e-85	66.5725	0.603703
112025562	chr12:112025562:T:C	1.1498e-88	51.578	6.70503
112025852	chr12:112025852:A:C	1.41627e-113	-1.06889e-09	0.926819
112027089	chr12:112027089:C:T	1.03664e-107	16.2958	-1.86552
112027234	chr12:112027234:G:A	4.58051e-114	-1.06889e-09	-0.201984
112028399	chr12:112028399:A:C	1.34948e-113	-1.06889e-09	0.878509
112029524	chr12:112029524:T:C	2.33295e-114	-1.06889e-09	-0.87666
112029778	chr12:112029778:TG:T	8.78771e-115	-1.06889e-09	-1.85303
112030101	chr12:112030101:T:C	1.46778e-113	-1.06889e-09	0.962543
112030613	chr12:112030613:C:T	1.16676e-107	16.4119	-1.86333
112030635	chr12:112030635:T:C	9.69527e-115	-1.06889e-09	-1.75474
112030960	chr12:112030960:A:T	2.78896e-114	-1.06889e-09	-0.698128
112031273	chr12:112031273:G:A	1.3374e-113	-1.06889e-09	0.869516
112031810	chr12:112031810:T:C	1.18917e-113	-1.06889e-09	0.752048
112032159	chr12:112032159:C:G	1.03103e-113	0.609347	-1.03578e-09
112033216	chr12:112033216:T:A	1.15377e-114	-1.06889e-09	-1.58076
112033498	chr12:112033498:T:A	9.97625e-115	-1.06889e-09	-1.72617
112033912	chr12:112033912:T:C	1.77112e-109	10.3607	-1.03578e-09
112034941	chr12:112034941:G:A	5.77342e-114	-1.06889e-09	0.0294695
112035342	chr12:112035342:T:C	9.56772e-115	-1.06889e-09	-1.76799
112035693	chr12:112035693:T:C	1.30741e-113	-1.06889e-09	0.846839
112035838	chr12:112035838:T:C	6.90227e-107	18.1973	-1.87113
112035917	chr12:112035917:C:T	2.3837e-114	-1.06889e-09	-0.855142
112036319	chr12:112036319:A:G	3.04022e-114	-1.06889e-09	-0.611865
112036999	chr12:112036999:GA:G	2.05369e-112	-1.06889e-09	3.60101
112037056	chr12:112037056:A:C	1.67846e-114	-1.06889e-09	-1.20592
112038104	chr12:112038104:C:G	6.93739e-112	4.8183	-1.03578e-09
112039251	chr12:112039251:T:C	9.74866e-115	-1.06889e-09	-1.74925
112039684	chr12:112039684:T:C	1.0499e-114	-1.06889e-09	-1.6751
112039709	chr12:112039709:T:C	1.14017e-113	-1.06889e-09	0.709965
112039900	chr12:112039900:C:T	8.61726e-115	-1.06889e-09	-1.87261
112041068	chr12:112041068:C:A	1.919e-114	-1.06889e-09	-1.07199
112041128	chr12:112041128:C:A	8.16826e-114	-1.06889e-09	0.37646
112041336	chr12:112041336:C:T	5.95057e-110	11.1131	-1.84304
112041740	chr12:112041740:C:T	1.15982e-114	-1.06889e-09	-1.57553
112042572	chr12:112042572:T:C	1.06443e-114	-1.06889e-09	-1.66135
112043280	chr12:112043280:G:T	9.73397e-115	-1.06889e-09	-1.75076
112044486	chr12:112044486:C:T	9.94564e-115	-1.06889e-09	-1.72925
112044765	chr12:112044765:G:A	1.51248e-114	-1.06889e-09	-1.31004
112045450	chr12:112045450:G:A	1.90818e-113	3.09002	-1.86508
112045581	chr12:112045581:G:A	1.01483e-114	-1.06889e-09	-1.70908
112046807	chr12:112046807:A:G	2.24099e-112	-1.06889e-09	3.68829
112047328	chr12:112047328:T:C	8.64668e-115	-1.06889e-09	-1.86921
112048035	chr12:112048035:C:T	9.61878e-115	-1.06889e-09	-1.76266
112048147	chr12:112048147:G:A	1.95208e-114	-1.06889e-09	-1.0549
112048550	chr12:112048550:T:G	1.00597e-113	-1.06889e-09	0.584738
112048991	chr12:112048991:G:A	8.84728e-115	-1.06889e-09	-1.84627
112049014	chr12:112049014:A:G	4.10397e-35	183.465	-1.87282
112049444	chr12:112049444:T:C	8.62365e-115	-1.06889e-09	-1.87187
112049720	chr12:112049720:G:A	1.18402e-112	-1.06889e-09	3.05029
112049731	chr12:112049731:A:G	2.52087e-113	-1.06889e-09	1.5034
112049986	chr12:112049986:A:C	8.77727e-115	-1.06889e-09	-1.85422
112051717	chr12:112051717:T:C	8.57536e-108	16.1059	-1.86531
112051879	chr12:112051879:A:T	1.1965e-114	-1.06889e-09	-1.5444
112052417	chr12:112052417:G:A	8.78771e-115	-1.06889e-09	-1.85303
112052600	chr12:112052600:GTTCAGA:G	5.03124e-107	17.0286	-1.01867
112052869	chr12:112052869:G:A	8.78771e-115	-1.06889e-09	-1.85303
112053900	chr12:112053900:A:G	1.13755e-114	-1.06889e-09	-1.59492
112054919	chr12:112054919:C:T	1.06356e-114	-1.06889e-09	-1.66217
112054959	chr12:112054959:T:C	2.0354e-113	-1.06889e-09	1.28948
112055079	chr12:112055079:A:G	1.56961e-114	-1.06889e-09	-1.27297
112055263	chr12:112055263:G:A	1.18604e-114	-1.06889e-09	-1.55318
112055305	chr12:112055305:T:C	9.62281e-115	-1.06889e-09	-1.76224
112055533	chr12:112055533:A:G	9.40405e-114	-1.06889e-09	0.517345
112055984	chr12:112055984:G:T	7.17367e-114	-1.06889e-09	0.246621
112055991	chr12:112055991:G:C	2.57511e-114	-1.06889e-09	-0.777903
112057061	chr12:112057061:G:A	3.04454e-112	2.34141	1.65331
112057310	chr12:112057310:C:A	1.12827e-113	0.699477	-1.03578e-09
112058813	chr12:112058813:C:T	4.4437e-107	16.7922	-0.906381
112059600	chr12:112059600:T:C	1.67355e-114	-1.06889e-09	-1.20885
112059831	chr12:112059831:G:A	8.61578e-115	-1.06889e-09	-1.87278
112059996	chr12:112059996:C:T	2.35561e-113	3.30352	-1.86793
112061779	chr12:112061779:A:T	1.712e-114	-1.06889e-09	-1.18614
112062365	chr12:112062365:C:T	4.0661e-114	-1.06889e-09	-0.321111
112062479	chr12:112062479:C:T	1.10836e-114	-1.06889e-09	-1.62091
112063191	chr12:112063191:A:G	4.76305e-114	-1.06889e-09	-0.162906
112063433	chr12:112063433:G:A	1.43187e-107	16.6074	-1.85413
112063827	chr12:112063827:T:G	2.32708e-112	-1.06889e-09	3.72599
112064295	chr12:112064295:G:A	9.85045e-115	-1.06889e-09	-1.73886
112064303	chr12:112064303:G:A	8.94842e-115	-1.06889e-09	-1.8349
112064634	chr12:112064634:A:G	3.81411e-89	49.8823	7.29723
112064990	chr12:112064990:C:T	6.31998e-114	0.119921	-1.03578e-09
112065670	chr12:112065670:T:A	3.71004e-109	12.7884	-1.68827
112065723	chr12:112065723:A:C	1.05532e-113	-1.06889e-09	0.632629
112065789	chr12:112065789:G:A	9.73397e-115	-1.06889e-09	-1.75076
112065873	chr12:112065873:G:A	8.7877e-115	-1.06889e-09	-1.85303
112065905	chr12:112065905:C:A	2.07543e-112	-1.06889e-09	3.61155
112066501	chr12:112066501:CCT:C	7.60386e-108	15.962	-1.8416
112067219	chr12:112067219:A:C	9.56644e-114	-1.06889e-09	0.534466
112067372	chr12:112067372:T:C	9.62281e-115	-1.06889e-09	-1.76224
112067378	chr12:112067378:T:A	6.3639e-109	-1.06889e-09	11.6398
112067479	chr12:112067479:C:T	2.87865e-110	8.54387	-1.03578e-09
112069782	chr12:112069782:T:G	3.03885e-114	-0.612315	-1.03578e-09
112069997	chr12:112069997:G:A	9.60765e-115	-1.06889e-09	-1.76382
112069998	chr12:112069998:A:C	1.27203e-114	-1.06889e-09	-1.48318
112070603	chr12:112070603:G:A	5.30729e-108	12.0126	1.74815
112070620	chr12:112070620:G:A	9.64575e-115	-1.06889e-09	-1.75986
112070632	chr12:112070632:C:T	2.61098e-115	-1.48943	-1.57722
112070638	chr12:112070638:C:T	1.02347e-114	-1.06889e-09	-1.7006
112070895	chr12:112070895:T:C	1.12669e-114	-1.06889e-09	-1.60451
112070989	chr12:112070989:C:T	1.36168e-112	3.19009	-1.03578e-09
112071071	chr12:112071071:C:T	9.96203e-115	-1.06889e-09	-1.7276
112071256	chr12:112071256:G:A	1.11354e-114	-1.06889e-09	-1.61626
112071477	chr12:112071477:G:A	8.70111e-110	11.4893	-1.83934
112071873	chr12:112071873:A:C	2.24517e-114	-1.06889e-09	-0.915016
112072466	chr12:112072466:G:A	1.57142e-113	-1.06889e-09	1.03077
112072469	chr12:112072469:C:T	7.06641e-114	-1.06889e-09	0.231557
112072600	chr12:112072600:T:C	1.01874e-89	49.297	6.56239
112073154	chr12:112073154:G:T	9.79012e-114	-1.06889e-09	0.557578
112073288	chr12:112073288:A:G	3.07275e-114	-1.06889e-09	-0.601223
112073363	chr12:112073363:A:G	8.62259e-115	-1.06889e-09	-1.872
112073923	chr12:112073923:A:G	2.11382e-114	-1.06889e-09	-0.975301
112074835	chr12:112074835:T:C	5.75399e-114	0.0260987	-1.03578e-09
112075141	chr12:112075141:G:A	1.60942e-113	2.91965	-1.86499
112075941	chr12:112075941:G:A	1.47155e-113	-1.06889e-09	0.965105
112076328	chr12:112076328:A:T	2.80236e-113	1.60925	-1.03578e-09
112077179	chr12:112077179:T:A	6.59998e-113	2.05173	0.414127
112077273	chr12:112077273:A:G	2.63229e-89	49.6922	7.11646
112077342	chr12:112077342:G:A	2.4098e-113	1.45833	-1.03578e-09
112077508	chr12:112077508:G:T	9.41829e-110	11.5712	-1.84204
112077526	chr12:112077526:G:A	8.76271e-114	-1.06889e-09	0.44671
112077565	chr12:112077565:C:T	8.9612e-114	-1.06889e-09	0.469109
112077801	chr12:112077801:T:A	3.52366e-111	6.44346	-1.03578e-09
112078108	chr12:112078108:T:C	6.17078e-110	11.1477	-1.84133
112078833	chr12:112078833:T:C	9.63971e-115	-1.06889e-09	-1.76049
112078879	chr12:112078879:G:A	1.50274e-113	-1.06889e-09	0.986082
112079028	chr12:112079028:C:T	9.72701e-115	-1.06889e-09	-1.75147
112079406	chr12:112079406:A:G	1.17559e-114	-1.06889e-09	-1.56202
112079464	chr12:112079464:G:A	9.72547e-115	-1.06889e-09	-1.75163
112080001	chr12:112080001:C:G	1.81506e-112	-1.06889e-09	3.47749
112080342	chr12:112080342:A:G	1.9152e-113	1.22861	-1.03578e-09
112080741	chr12:112080741:C:T	1.30033e-114	-1.06889e-09	-1.46118
112081591	chr12:112081591:T:C	1.04188e-114	-1.06889e-09	-1.68277
112081739	chr12:112081739:A:C	1.10749e-114	-1.06889e-09	-1.6217
112081935	chr12:112081935:T:C	4.51228e-114	-1.06889e-09	-0.216992
112081960	chr12:112081960:A:C	2.8377e-101	30.8122	-1.55936
112082434	chr12:112082434:G:C	9.63454e-115	-1.06889e-09	-1.76103
112082708	chr12:112082708:A:T	8.59978e-114	-1.06889e-09	0.427941
112082987	chr12:112082987:G:C	8.97466e-115	-1.06889e-09	-1.83198
112083079	chr12:112083079:C:T	3.24966e-89	49.8662	7.15323
112083321	chr12:112083321:A:G	8.42067e-114	-1.06889e-09	0.406894
112083440	chr12:112083440:G:A	9.62281e-115	-1.06889e-09	-1.76224
112083553	chr12:112083553:G:A	9.61672e-115	-1.06889e-09	-1.76288
112083644	chr12:112083644:G:A	1.47142e-89	49.4784	6.74864
112084045	chr12:112084045:G:T	2.02899e-114	-1.01626	-1.03578e-09
112084542	chr12:112084542:G:A	6.7413e-110	11.2467	-1.85195
112084779	chr12:112084779:G:A	1.2088e-114	-1.06889e-09	-1.53417
112085323	chr12:112085323:CAG:C	9.70804e-115	-1.06889e-09	-1.75343
112086594	chr12:112086594:A:T	1.39243e-114	-1.06889e-09	-1.39275
112086713	chr12:112086713:A:T	1.5664e-114	-1.06889e-09	-1.27502
112086963	chr12:112086963:G:A	1.29153e-114	-1.06889e-09	-1.46797
112087269	chr12:112087269:C:T	1.74739e-110	-1.06889e-09	8.04467
112089242	chr12:112089242:T:C	8.95789e-115	-1.06889e-09	-1.83385
112091032	chr12:112091032:C:G	1.19833e-114	-1.06889e-09	-1.54287
112091268	chr12:112091268:T:C	1.2309e-114	-1.06889e-09	-1.51605
112091295	chr12:112091295:A:T	1.5729e-114	-1.06889e-09	-1.27087
112092322	chr12:112092322:G:A	1.18646e-111	5.35493	-1.03578e-09
112092898	chr12:112092898:A:G	1.1376e-114	-1.06889e-09	-1.59487
112093310	chr12:112093310:C:T	1.27975e-113	0.825453	-1.03578e-09
112093573	chr12:112093573:A:G	2.92933e-114	-1.06889e-09	-0.64902
112094134	chr12:112094134:G:A	1.04378e-114	-1.06889e-09	-1.68095
112094622	chr12:112094622:A:G	2.16652e-112	-1.06889e-09	3.6545
112095233	chr12:112095233:T:G	1.00168e-110	7.48822	-1.03578e-09
112096203	chr12:112096203:A:G	9.59551e-115	-1.06889e-09	-1.76509
112096855	chr12:112096855:C:T	1.04542e-113	-1.06889e-09	0.623211
112097381	chr12:112097381:G:A	8.65434e-115	-1.06889e-09	-1.86832
112097479	chr12:112097479:C:T	3.21026e-112	-1.06889e-09	4.04773
112097654	chr12:112097654:A:G	1.67814e-113	2.96208	-1.86561
112098796	chr12:112098796:T:C	1.04655e-113	0.624284	-1.03578e-09
112099500	chr12:112099500:C:T	9.80942e-115	-1.06889e-09	-1.74304
112099557	chr12:112099557:T:C	8.62318e-115	-1.06889e-09	-1.87193
112099682	chr12:112099682:C:G	8.63002e-115	-1.06889e-09	-1.87113
112099764	chr12:112099764:A:G	8.62087e-115	-1.06889e-09	-1.87219
112099934	chr12:112099934:T:C	3.47543e-110	10.6007	-1.8684
112100909	chr12:112100909:C:T	7.69497e-110	11.3635	-1.83639
112101188	chr12:112101188:T:C	1.02516e-113	-1.06889e-09	0.603643
112101712	chr12:112101712:A:G	6.07783e-89	50.3161	7.32942
112102097	chr12:112102097:G:A	2.4906e-113	1.49131	-1.03578e-09
112104179	chr12:112104179:G:A	1.00403e-107	16.2212	-1.82288
112104362	chr12:112104362:C:T	1.07858e-114	-1.06889e-09	-1.64815
112104416	chr12:112104416:G:T	2.79359e-112	-1.06889e-09	3.9087
112104697	chr12:112104697:G:A	2.83247e-114	-1.06889e-09	-0.682648
112104709	chr12:112104709:G:A	1.72321e-114	-1.06889e-09	-1.17961
112105196	chr12:112105196:T:G	9.90161e-115	-1.06889e-09	-1.73368
112105860	chr12:112105860:C:G	1.37226e-113	-1.06889e-09	0.895248
112107227	chr12:112107227:T:C	3.29185e-112	4.07283	-1.03578e-09
112108179	chr12:112108179:C:T	9.73397e-115	-1.06889e-09	-1.75076
112110022	chr12:112110022:C:T	2.50815e-110	8.40609	-1.03578e-09
112110075	chr12:112110075:T:A	8.446e-115	-0.228036	-1.66465
112110540	chr12:112110540:A:C	9.23703e-115	-1.06889e-09	-1.80316
112110756	chr12:112110756:C:A	3.83105e-114	-1.06889e-09	-0.380657
112110758	chr12:112110758:G:A	8.61206e-108	16.1162	-1.87127
112111661	chr12:112111661:A:G	9.45458e-115	-1.06889e-09	-1.77988
112112573	chr12:112112573:T:G	3.32826e-114	-1.06889e-09	-0.521346
112112650	chr12:112112650:A:G	8.86171e-114	-1.06889e-09	0.457945
112113097	chr12:112113097:C:T	1.01013e-113	-1.06889e-09	0.588873
112113161	chr12:112113161:A:G	7.09851e-116	-2.49824	-1.87085
112113522	chr12:112113522:A:C	9.36919e-114	-1.06889e-09	0.513631
112113895	chr12:112113895:T:C	9.67626e-115	-1.06889e-09	-1.75671
112114693	chr12:112114693:A:G	9.51442e-115	-1.06889e-09	-1.77357
112115248	chr12:112115248:T:G	1.2238e-114	-1.06889e-09	-1.52183
112116863	chr12:112116863:A:G	9.42261e-115	-1.06889e-09	-1.78327
112117158	chr12:112117158:C:T	8.99345e-115	-1.06889e-09	-1.82988
112117431	chr12:112117431:T:A	1.60642e-114	-1.06889e-09	-1.24979
112117653	chr12:112117653:A:AC	3.86404e-110	10.6893	-1.85108
112117898	chr12:112117898:G:A	2.1814e-113	3.23086	-1.87211
112118212	chr12:112118212:T:C	1.06776e-114	-1.06889e-09	-1.65824
112119114	chr12:112119114:G:A	1.57764e-114	-1.06889e-09	-1.26787
112119144	chr12:112119144:C:T	9.72876e-115	-1.06889e-09	-1.75129
112119726	chr12:112119726:G:A	1.19616e-114	-1.06889e-09	-1.54468
112121122	chr12:112121122:T:C	2.17531e-114	-1.06889e-09	-0.946624
112121575	chr12:112121575:C:T	1.27638e-107	16.5043	-1.86602
112121947	chr12:112121947:C:T	1.56621e-114	-1.06889e-09	-1.27514
112121958	chr12:112121958:A:G	1.37177e-114	-1.06889e-09	-1.40769
112122187	chr12:112122187:C:A	1.23193e-114	-1.06889e-09	-1.51521
112122477	chr12:112122477:T:G	1.27798e-114	-1.06889e-09	-1.47851
112123243	chr12:112123243:G:A	1.5169e-113	-1.06889e-09	0.995461
112124486	chr12:112124486:CAGGCG:C	6.317e-114	-1.06889e-09	0.119449
112124777	chr12:112124777:A:G	8.63968e-115	-1.06889e-09	-1.87002
112127249	chr12:112127249:A:G	8.96846e-108	16.148	-1.86254
112127704	chr12:112127704:C:T	1.05432e-113	0.631685	-1.03578e-09
112128265	chr12:112128265:CA:C	8.7702e-115	-1.06889e-09	-1.85502
112128817	chr12:112128817:G:T	1.54893e-114	-1.06889e-09	-1.28623
112128954	chr12:112128954:G:C	1.95378e-106	19.2088	-1.84213
112129646	chr12:112129646:T:G	9.04921e-108	16.1531	-1.85871
112129801	chr12:112129801:C:T	4.51606e-107	16.8992	-0.997304
112130116	chr12:112130116:C:A	9.79787e-115	-1.06889e-09	-1.74422
112130679	chr12:112130679:A:G	1.7015e-114	-1.06889e-09	-1.19228
112131299	chr12:112131299:G:T	1.12903e-114	-1.06889e-09	-1.60244
112131707	chr12:112131707:C:T	9.78055e-114	-1.06889e-09	0.5566
112133187	chr12:112133187:T:A	1.03565e-114	-1.06889e-09	-1.68877
112133365	chr12:112133365:G:A	2.05738e-109	-1.06889e-09	10.5106
112136979	chr12:112136979:C:T	9.20735e-115	-1.06889e-09	-1.80638
112138307	chr12:112138307:T:G	2.07432e-113	3.16436	-1.85593
112138314	chr12:112138314:C:A	4.87875e-115	-2.44149	-1.03578e-09
112138476	chr12:112138476:T:G	5.54661e-114	-1.06889e-09	-0.010608
112140186	chr12:112140186:T:C	9.92805e-115	-1.06889e-09	-1.73102
112140310	chr12:112140310:C:CT	9.63228e-115	-1.06889e-09	-1.76126
112140312	chr12:112140312:C:T	9.60792e-115	-1.06889e-09	-1.76379
112142116	chr12:112142116:A:G	1.06578e-114	-1.06889e-09	-1.66009
112142141	chr12:112142141:G:A	1.56711e-114	-1.06889e-09	-1.27456
112142267	chr12:112142267:C:T	6.02317e-108	15.7476	-1.86028
112143028	chr12:112143028:C:T	9.73617e-115	-1.06889e-09	-1.75053
112143358	chr12:112143358:C:T	1.25974e-112	-1.06889e-09	3.11228
112143455	chr12:112143455:T:C	1.90204e-109	-1.06889e-09	10.4321
112143468	chr12:112143468:ACCT:A	1.00624e-114	-1.06889e-09	-1.71757
112143722	chr12:112143722:C:T	8.00914e-114	-1.06889e-09	0.356787
112144597	chr12:112144597:G:A	1.18116e-114	-1.06889e-09	-1.5573
112144736	chr12:112144736:A:G	5.88844e-108	15.7049	-1.84023
112145643	chr12:112145643:A:C	9.19109e-114	0.494439	-1.03578e-09
112146397	chr12:112146397:A:G	6.23095e-108	15.7727	-1.85147
112146604	chr12:112146604:C:T	5.02835e-107	17.8813	-1.87195
112149922	chr12:112149922:G:A	3.88997e-114	-1.06889e-09	-0.365395
112150688	chr12:112150688:A:G	1.59223e-114	-1.06889e-09	-1.25866
112150814	chr12:112150814:C:T	1.55155e-114	-1.06889e-09	-1.28454
112151216	chr12:112151216:C:T	8.6958e-115	-1.06889e-09	-1.86354
112153021	chr12:112153021:C:T	4.12347e-114	-1.06889e-09	-0.3071
112154017	chr12:112154017:T:C	1.34972e-113	2.74437	-1.86568
112154281	chr12:112154281:AG:A	2.79618e-114	-1.06889e-09	-0.695542
112154718	chr12:112154718:T:C	1.30933e-113	2.59227	-1.74396
112154782	chr12:112154782:G:C	8.62234e-115	-1.06889e-09	-1.87202
112154892	chr12:112154892:C:G	3.79322e-114	-0.390579	-1.03578e-09
112155432	chr12:112155432:C:T	5.68595e-107	17.9903	-1.85796
112155828	chr12:112155828:C:T	8.67359e-115	-1.06889e-09	-1.8661
112156064	chr12:112156064:A:AT	4.98641e-110	10.9448	-1.85155
112157010	chr12:112157010:C:T	9.62334e-115	-1.06889e-09	-1.76219
112157716	chr12:112157716:G:GCA	1.59349e-114	-1.06889e-09	-1.25787
112158670	chr12:112158670:C:T	2.06588e-114	-1.06889e-09	-0.998237
112158925	chr12:112158925:C:T	1.17092e-114	-1.06889e-09	-1.566
112159309	chr12:112159309:C:T	9.70364e-115	-1.06889e-09	-1.75388
112160305	chr12:112160305:CTT:C	1.34055e-112	3.17445	-1.03578e-09
112160517	chr12:112160517:G:A	5.90859e-109	12.3255	-0.760007
112160764	chr12:112160764:GGCTGTGACCCCCCACACTCAAAGGA:G	8.12131e-112	4.97587	-1.03578e-09
112160851	chr12:112160851:C:T	2.82002e-114	-1.06889e-09	-0.68705
112161461	chr12:112161461:C:T	1.1635e-113	-1.06889e-09	0.730226
112162621	chr12:112162621:G:A	6.78753e-116	-2.56767	-1.84621
112162989	chr12:112162989:C:T	1.21704e-114	-1.06889e-09	-1.52738
112163437	chr12:112163437:G:C	1.00415e-114	-1.06889e-09	-1.71965
112163446	chr12:112163446:G:A	4.53127e-108	15.3579	-1.75517
112163794	chr12:112163794:G:A	2.07669e-112	3.61215	-1.03578e-09
112163929	chr12:112163929:T:A	3.5766e-112	4.15579	-1.03578e-09
112164004	chr12:112164004:T:G	1.75973e-110	9.84244	-1.79073
112164917	chr12:112164917:C:T	8.74628e-115	-1.06889e-09	-1.85775
112166924	chr12:112166924:C:T	1.07892e-114	-1.06889e-09	-1.64784
112167267	chr12:112167267:C:T	5.14909e-112	4.52019	-1.03578e-09
112167767	chr12:112167767:A:G	2.39686e-114	-1.06889e-09	-0.849636
112167807	chr12:112167807:T:C	9.39957e-115	-1.06889e-09	-1.78572
112168367	chr12:112168367:G:A	2.27281e-113	3.26178	-1.86198
112168672	chr12:112168672:C:T	9.65381e-114	-1.06889e-09	0.543557
112169191	chr12:112169191:GCACA:G	8.94581e-115	-1.06889e-09	-1.8352
112169281	chr12:112169281:G:C	8.84724e-114	-1.06889e-09	0.45631
112169778	chr12:112169778:C:T	8.84119e-115	-1.06889e-09	-1.84696
112170573	chr12:112170573:C:T	1.59705e-114	-1.06889e-09	-1.25564
112170613	chr12:112170613:A:G	2.15568e-114	-1.06889e-09	-0.955687
112170663	chr12:112170663:G:C	1.22521e-114	-1.06889e-09	-1.52069
112170732	chr12:112170732:A:C	2.1791e-113	1.3577	-1.03578e-09
112171417	chr12:112171417:A:G	1.68005e-114	-1.06889e-09	-1.20497
112171996	chr12:112171996:C:T	7.05224e-114	-1.06889e-09	0.22955
112172052	chr12:112172052:C:T	9.06217e-114	-1.06889e-09	0.480313
112172061	chr12:112172061:G:A	4.81715e-114	-1.06889e-09	-0.151614
112172194	chr12:112172194:C:T	4.47665e-108	15.4098	-1.81923
112172254	chr12:112172254:C:T	5.38041e-114	-1.06889e-09	-0.0410311
112172837	chr12:112172837:A:G	2.53516e-113	-1.06889e-09	1.50905
112172910	chr12:112172910:G:A	4.8367e-33	188.222	-1.85975
112173266	chr12:112173266:C:T	9.57328e-115	-1.06889e-09	-1.76741
112173546	chr12:112173546:C:T	3.65272e-114	-1.06889e-09	-0.428323
112174737	chr12:112174737:T:C	9.36029e-112	5.11785	-1.03578e-09
112174838	chr12:112174838:C:T	9.04152e-115	-1.06889e-09	-1.82455
112175435	chr12:112175435:C:T	9.20641e-114	-1.06889e-09	0.496104
112176195	chr12:112176195:T:C	1.12969e-114	-1.06889e-09	-1.60185
112176522	chr12:112176522:G:C	2.9948e-112	-1.06889e-09	3.97825
112176846	chr12:112176846:G:A	8.62436e-115	-1.06889e-09	-1.87179
112177540	chr12:112177540:C:T	1.39713e-114	-1.06889e-09	-1.38938
112177570	chr12:112177570:C:T	4.10613e-108	15.2999	-1.79571
112177573	chr12:112177573:G:A	2.30224e-110	10.1898	-1.86933
112177734	chr12:112177734:A:G	6.51291e-110	11.1657	-1.80533
112178115	chr12:112178115:A:C	7.87462e-110	11.1274	-1.57722
112178363	chr12:112178363:T:C	5.83715e-108	15.6162	-1.76024
112178551	chr12:112178551:C:T	2.82407e-114	-1.06889e-09	-0.685616
112178627	chr12:112178627:G:C	1.34762e-113	-1.06889e-09	0.877128
112179406	chr12:112179406:T:C	1.17177e-114	-1.06889e-09	-1.56528
112179940	chr12:112179940:T:C	1.14036e-114	-1.06889e-09	-1.59245
112180114	chr12:112180114:G:A	1.60926e-109	11.9948	-1.72989
112180396	chr12:112180396:G:A	9.6852e-115	-1.06889e-09	-1.75578
112180665	chr12:112180665:A:C	9.72695e-115	-1.06889e-09	-1.75148
112181703	chr12:112181703:A:G	1.48348e-113	-1.06889e-09	0.97318
112181711	chr12:112181711:T:C	9.91308e-115	-1.06889e-09	-1.73253
112184082	chr12:112184082:C:T	1.45191e-109	12.0271	-1.8651
112185786	chr12:112185786:T:C	1.54693e-114	-1.06889e-09	-1.28752
112187042	chr12:112187042:T:C	1.07846e-114	-1.06889e-09	-1.64827
112187267	chr12:112187267:C:T	8.73764e-115	-1.06889e-09	-1.85874
112187775	chr12:112187775:C:T	8.62349e-115	-1.06889e-09	-1.87189
112187827	chr12:112187827:T:C	1.0039e-113	-1.06889e-09	0.582686
112188011	chr12:112188011:G:A	1.12203e-111	5.2991	-1.03578e-09
112188126	chr12:112188126:A:C	1.02354e-111	5.20723	-1.03578e-09
112189041	chr12:112189041:T:C	5.2607e-108	15.5275	-1.77554
112189962	chr12:112189962:A:G	1.12997e-114	-1.06889e-09	-1.60161
112190761	chr12:112190761:C:T	9.64567e-115	-1.06889e-09	-1.75987
112191029	chr12:112191029:A:G	9.59962e-115	-1.06889e-09	-1.76466
112191445	chr12:112191445:C:A	9.09868e-115	-1.06889e-09	-1.81825
112191909	chr12:112191909:G:A	1.99979e-112	3.57442	-1.03578e-09
112191994	chr12:112191994:G:A	9.11593e-115	-1.06889e-09	-1.81636
112192454	chr12:112192454:T:C	3.09308e-112	4.01054	-1.03578e-09
112194417	chr12:112194417:A:T	1.42395e-113	2.66996	-1.73774
112195262	chr12:112195262:C:T	3.1967e-114	-1.06889e-09	-0.561677
112195348	chr12:112195348:C:T	2.30619e-113	1.41438	-1.03578e-09
112195500	chr12:112195500:C:A	1.30205e-109	11.9259	-1.8728
112195887	chr12:112195887:C:T	8.64091e-115	-1.06889e-09	-1.86987
112196865	chr12:112196865:G:A	9.2394e-115	-1.06889e-09	-1.8029
112197387	chr12:112197387:G:A	1.17645e-109	11.4384	-1.48673
112197788	chr12:112197788:A:G	8.61903e-115	-1.06889e-09	-1.87241
112200682	chr12:112200682:G:T	4.3505e-111	6.65425	-1.03578e-09
112200890	chr12:112200890:T:C	9.34698e-115	-1.06889e-09	-1.79133
112200967	chr12:112200967:G:T	1.75865e-114	-1.06889e-09	-1.15925
112202228	chr12:112202228:C:T	1.36606e-113	-1.06889e-09	0.890724
112202323	chr12:112202323:G:A	1.65872e-113	-1.06889e-09	1.08484
112202361	chr12:112202361:A:G	9.22962e-115	-1.06889e-09	-1.80396
112202750	chr12:112202750:G:A	6.82633e-116	-2.53582	-1.87236
112203165	chr12:112203165:C:T	1.55323e-114	-1.06889e-09	-1.28346
112203573	chr12:112203573:T:G	9.42294e-115	-1.06889e-09	-1.78323
112203903	chr12:112203903:G:A	7.94432e-110	11.2845	-1.72545
112205808	chr12:112205808:G:T	9.6297e-115	-1.06889e-09	-1.76153
112206642	chr12:112206642:T:C	9.64111e-115	-1.06889e-09	-1.76034
112206787	chr12:112206787:T:C	9.48945e-115	-1.06889e-09	-1.7762
112207622	chr12:112207622:G:GTATA	1.24147e-113	-1.06889e-09	0.795084
112207623	chr12:112207623:AGTTTC:A	1.24147e-113	-1.06889e-09	0.795084
112208314	chr12:112208314:T:C	6.41845e-113	2.43797	-1.03578e-09
112209218	chr12:112209218:C:G	9.60492e-115	-1.06889e-09	-1.76411
112209515	chr12:112209515:G:A	6.57358e-110	10.4313	-1.06173
112209968	chr12:112209968:T:C	1.1209e-115	-2.51632	-1.39592
112211118	chr12:112211118:G:A	3.75591e-113	-1.06889e-09	1.90212
112211144	chr12:112211144:G:A	9.34878e-115	-1.06889e-09	-1.79113
112211177	chr12:112211177:T:C	8.64499e-90	48.6407	7.05457
112211541	chr12:112211541:A:C	9.19999e-115	-1.06889e-09	-1.80718
112211727	chr12:112211727:A:G	9.64048e-115	-1.06889e-09	-1.76041
112212245	chr12:112212245:T:C	1.08237e-114	-1.06889e-09	-1.64465
112212254	chr12:112212254:A:G	1.16692e-114	-1.06889e-09	-1.56943
112212323	chr12:112212323:A:G	9.58173e-115	-1.06889e-09	-1.76652
112212332	chr12:112212332:C:T	1.55949e-114	-1.06889e-09	-1.27943
112212598	chr12:112212598:C:T	1.48501e-113	-1.06889e-09	0.974212
112212818	chr12:112212818:C:T	2.77185e-106	19.5809	-1.86452
112212903	chr12:112212903:T:C	1.09521e-114	-1.06889e-09	-1.63285
112214202	chr12:112214202:T:G	1.12132e-114	-1.06889e-09	-1.60929
112214284	chr12:112214284:G:A	1.15773e-113	0.725248	-1.03578e-09
112214719	chr12:112214719:T:C	9.59009e-115	-1.06889e-09	-1.76565
112215087	chr12:112215087:A:G	1.56299e-113	2.88375	-1.85836
112216356	chr12:112216356:C:T	2.8392e-114	-1.06889e-09	-0.680275
112218144	chr12:112218144:T:C	3.35096e-90	47.993	6.7545
112218434	chr12:112218434:C:A	7.89364e-111	7.25002	-1.03578e-09
112218438	chr12:112218438:C:T	2.96679e-114	-1.06889e-09	-0.636315
112219186	chr12:112219186:A:G	8.63062e-115	-1.06889e-09	-1.87106
112219328	chr12:112219328:CTTACTCAGTGATGTG:C	1.25158e-114	-1.06889e-09	-1.49939
112219557	chr12:112219557:T:C	9.34601e-112	5.11632	-1.03578e-09
112219852	chr12:112219852:A:G	9.64807e-114	-1.06889e-09	0.542962
112220248	chr12:112220248:G:A	1.61989e-114	-1.06889e-09	-1.24144
112221306	chr12:112221306:T:A	1.53229e-114	-1.06889e-09	-1.29703
112221926	chr12:112221926:TC:T	9.66382e-115	-1.06889e-09	-1.75799
112222604	chr12:112222604:T:C	9.59177e-115	-1.06889e-09	-1.76548
112222710	chr12:112222710:T:C	8.77383e-115	-1.06889e-09	-1.85461
112222967	chr12:112222967:G:A	9.57862e-115	-1.06889e-09	-1.76685
112223114	chr12:112223114:T:C	1.91139e-114	-1.06889e-09	-1.07596
112223183	chr12:112223183:C:T	9.6638e-115	-1.06889e-09	-1.75799
112223300	chr12:112223300:G:A	1.02506e-112	2.18375	0.722379
112223465	chr12:112223465:G:T	8.4873e-110	11.3342	-1.7091
112223781	chr12:112223781:T:G	9.64636e-115	-1.06889e-09	-1.7598
112224358	chr12:112224358:C:T	1.36851e-114	-1.06889e-09	-1.41007
112224787	chr12:112224787:T:C	9.62241e-115	-1.06889e-09	-1.76229
112225564	chr12:112225564:A:G	1.53489e-106	18.9979	-1.87258
112225602	chr12:112225602:CACAA:C	1.52404e-113	1.00015	-1.03578e-09
112225736	chr12:112225736:A:G	9.51141e-115	-1.06889e-09	-1.77389
112225803	chr12:112225803:A:G	8.63341e-115	-1.06889e-09	-1.87074
112226112	chr12:112226112:A:T	9.57914e-115	-1.06889e-09	-1.76679
112227209	chr12:112227209:C:T	7.05799e-108	15.468	-1.42216
112229035	chr12:112229035:G:A	1.54986e-114	-1.06889e-09	-1.28563
112229200	chr12:112229200:A:G	9.33862e-115	-1.06889e-09	-1.79222
112229871	chr12:112229871:T:G	5.911e-90	49.3929	5.9222
112229900	chr12:112229900:G:A	2.73219e-114	-1.06889e-09	-0.718693
112230328	chr12:112230328:T:A	1.023e-113	-1.06889e-09	0.601532
112230530	chr12:112230530:G:C	9.53438e-115	-1.06889e-09	-1.77148
112230539	chr12:112230539:T:C	1.21611e-114	-1.06889e-09	-1.52814
112230951	chr12:112230951:G:A	1.31527e-108	12.0765	0.28928
112231879	chr12:112231879:C:T	5.30193e-114	-1.06889e-09	-0.0557244
112231936	chr12:112231936:C:T	1.74123e-106	19.1229	-1.87139
112232008	chr12:112232008:A:T	9.5239e-115	-1.06889e-09	-1.77258
112232289	chr12:112232289:T:C	1.17133e-114	-1.06889e-09	-1.56565
112232755	chr12:112232755:T:C	9.29827e-115	-1.06889e-09	-1.79655
112233826	chr12:112233826:C:T	5.61792e-114	-1.06889e-09	0.00216528
112233873	chr12:112233873:A:T	2.19329e-113	1.36419	-1.03578e-09
112233969	chr12:112233969:A:G	3.21317e-114	-1.06889e-09	-0.556539
112234371	chr12:112234371:T:C	2.35008e-113	-1.06889e-09	1.43324
112235670	chr12:112235670:G:A	1.82705e-114	-1.06889e-09	-1.12109
112236553	chr12:112236553:G:A	9.40095e-115	-1.06889e-09	-1.78557
112236914	chr12:112236914:C:T	2.53593e-110	8.4171	-1.03578e-09
112237329	chr12:112237329:T:C	4.04542e-113	-1.06889e-09	1.97638
112237562	chr12:112237562:C:T	8.81991e-115	-1.06889e-09	-1.84937
112237839	chr12:112237839:C:T	1.52375e-114	-1.06889e-09	-1.30262
112237875	chr12:112237875:C:T	2.79302e-114	-1.06889e-09	-0.696673
112238125	chr12:112238125:C:G	2.83658e-114	-1.06889e-09	-0.681198
112238864	chr12:112238864:G:A	9.26513e-115	-1.06889e-09	-1.80012
112239475	chr12:112239475:A:G	9.34469e-115	-1.06889e-09	-1.79157
112239700	chr12:112239700:T:A	9.38309e-115	-1.06889e-09	-1.78747
112240330	chr12:112240330:C:T	9.3299e-115	-1.06889e-09	-1.79316
112240932	chr12:112240932:A:G	5.88144e-114	-1.06889e-09	0.0480061
112241124	chr12:112241124:T:C	9.38145e-115	-1.06889e-09	-1.78765
112241269	chr12:112241269:G:A	1.30184e-114	-1.06889e-09	-1.46002
112241372	chr12:112241372:C:T	9.58174e-115	-1.06889e-09	-1.76652
112242241	chr12:112242241:C:T	9.52977e-115	-1.06889e-09	-1.77196
112242486	chr12:112242486:G:A	1.7532e-113	1.14023	-1.03578e-09
112242637	chr12:112242637:C:T	1.26567e-109	10.9104	-0.885632
112243131	chr12:112243131:T:C	2.32699e-114	-1.06889e-09	-0.879221
112243182	chr12:112243182:C:T	1.676e-114	-1.06889e-09	-1.20739
112244034	chr12:112244034:C:T	1.51093e-113	2.84732	-1.8558
112244472	chr12:112244472:A:G	4.35457e-90	48.6869	6.32253
112244802	chr12:112244802:G:A	1.91143e-114	-1.06889e-09	-1.07594
112245679	chr12:112245679:G:A	1.25186e-113	-1.06889e-09	0.803422
112245867	chr12:112245867:C:T	1.24852e-113	-1.06889e-09	0.800752
112246528	chr12:112246528:A:G	9.084e-115	-1.06889e-09	-1.81987
112249069	chr12:112249069:A:G	7.33787e-114	0.269254	-1.03578e-09
112249183	chr12:112249183:C:T	9.04655e-115	-1.06889e-09	-1.824
112249311	chr12:112249311:A:G	1.06845e-112	-1.06889e-09	2.94758
112249389	chr12:112249389:T:C	5.647e-113	-1.06889e-09	2.30991
112249429	chr12:112249429:G:A	1.5272e-113	2.85711	-1.85489
112249939	chr12:112249939:G:A	1.24934e-114	-1.06889e-09	-1.50118
112251027	chr12:112251027:T:A	1.2741e-114	-1.06889e-09	-1.48155
112251392	chr12:112251392:T:C	8.62336e-115	-1.06889e-09	-1.87191
112251803	chr12:112251803:C:G	1.96586e-114	-1.06889e-09	-1.04786
112252911	chr12:112252911:G:A	3.37833e-113	1.79617	-1.03578e-09
112253500	chr12:112253500:G:A	1.29707e-113	-1.06889e-09	0.838899
112253574	chr12:112253574:C:G	9.51013e-115	-1.06889e-09	-1.77402
112253847	chr12:112253847:G:A	1.66074e-113	2.95251	-1.86646
112254638	chr12:112254638:A:C	6.40395e-116	-2.63105	-1.841
112254871	chr12:112254871:T:C	9.12248e-115	-1.06889e-09	-1.81564
112255537	chr12:112255537:T:G	1.46013e-111	5.56249	-1.03578e-09
112255657	chr12:112255657:G:A	1.17613e-112	-1.06889e-09	3.0436
112255728	chr12:112255728:A:G	1.59197e-114	-1.06889e-09	-1.25882
112255972	chr12:112255972:T:C	8.61438e-115	-1.06889e-09	-1.87295
112256111	chr12:112256111:A:G	6.91167e-114	-1.06889e-09	0.209416
112257075	chr12:112257075:G:A	8.46094e-114	0.411665	-1.03578e-09
112257629	chr12:112257629:T:C	9.08992e-115	-1.06889e-09	-1.81921
112257646	chr12:112257646:CATT:C	9.0948e-115	-1.06889e-09	-1.81868
112257698	chr12:112257698:T:C	1.23832e-114	-1.06889e-09	-1.51004
112257704	chr12:112257704:G:C	1.56238e-113	2.89366	-1.86866
112257955	chr12:112257955:T:C	9.10688e-115	-1.06889e-09	-1.81735
112260144	chr12:112260144:G:A	2.02448e-114	-1.06889e-09	-1.01848
112262208	chr12:112262208:A:G	8.62382e-115	-1.06889e-09	-1.87185
112263014	chr12:112263014:T:G	9.06033e-115	-1.06889e-09	-1.82248
112263387	chr12:112263387:A:T	1.2799e-114	-1.06889e-09	-1.47701
112263730	chr12:112263730:C:T	1.05843e-114	-1.06889e-09	-1.66701
112263734	chr12:112263734:C:T	1.04303e-112	4.76265	-1.83915
112263922	chr12:112263922:T:C	8.95473e-115	-1.06889e-09	-1.8342
112265154	chr12:112265154:A:G	1.62472e-113	2.92352	-1.85939
112266209	chr12:112266209:T:C	5.49527e-107	16.9677	-0.869547
112267100	chr12:112267100:G:A	1.3904e-114	-1.3942	-1.03578e-09
112267157	chr12:112267157:A:G	9.07189e-115	-1.06889e-09	-1.8212
112267209	chr12:112267209:C:T	9.04394e-115	-1.06889e-09	-1.82429
112268796	chr12:112268796:AC:A	9.23899e-115	-1.06889e-09	-1.80295
112269019	chr12:112269019:A:C	9.11547e-115	-1.06889e-09	-1.81641
112270527	chr12:112270527:T:C	1.32353e-114	-1.06889e-09	-1.44349
112270622	chr12:112270622:T:C	8.29421e-108	15.5429	-1.3356
112270736	chr12:112270736:G:A	1.88817e-108	12.7273	-1.03578e-09
112271317	chr12:112271317:G:A	9.07657e-115	-1.06889e-09	-1.82068
112271415	chr12:112271415:A:G	1.09582e-114	-1.06889e-09	-1.63229
112271419	chr12:112271419:A:G	9.39808e-115	-1.06889e-09	-1.78588
112272402	chr12:112272402:T:G	9.07354e-115	-1.06889e-09	-1.82102
112272775	chr12:112272775:CTGTT:C	2.75266e-114	-1.06889e-09	-0.711229
112273119	chr12:112273119:G:A	9.12228e-115	-1.06889e-09	-1.81566
112273150	chr12:112273150:G:A	2.90372e-114	1.17763	-1.83543
112274033	chr12:112274033:C:T	1.6278e-114	-1.06889e-09	-1.23657
112274967	chr12:112274967:A:G	8.6325e-113	2.73432	-1.03578e-09
112275216	chr12:112275216:C:T	6.28252e-114	-1.06889e-09	0.113975
112276091	chr12:112276091:G:A	3.45583e-109	11.1528	-0.123616
112276708	chr12:112276708:T:C	1.77093e-114	-1.06889e-09	-1.15229
112276769	chr12:112276769:A:C	1.24004e-113	2.6563	-1.86237
112277230	chr12:112277230:T:A	9.09286e-115	-1.06889e-09	-1.81889
112277520	chr12:112277520:G:A	9.0839e-115	-1.06889e-09	-1.81988
112278111	chr12:112278111:G:A	8.65858e-114	0.434755	-1.03578e-09
112278233	chr12:112278233:G:A	5.11716e-108	15.111	-1.38666
112278335	chr12:112278335:C:T	1.00157e-114	-1.06889e-09	-1.72223
112278580	chr12:112278580:A:G	5.77879e-114	-1.06889e-09	0.0303987
112279196	chr12:112279196:C:T	8.99593e-115	-1.06889e-09	-1.82961
112280116	chr12:112280116:T:C	2.38511e-90	47.7579	6.64956
112280394	chr12:112280394:G:A	6.27264e-108	15.3408	-1.41289
112280706	chr12:112280706:C:A	1.95654e-90	47.6594	6.55
112281274	chr12:112281274:A:T	1.14687e-114	-1.06889e-09	-1.58676
112283958	chr12:112283958:T:C	1.08731e-114	-1.06889e-09	-1.64009
112284453	chr12:112284453:G:A	8.79515e-115	-1.06889e-09	-1.85218
112284754	chr12:112284754:G:A	1.01239e-114	-1.06889e-09	-1.71148
112284880	chr12:112284880:C:G	9.03879e-115	-1.06889e-09	-1.82486
112285595	chr12:112285595:G:A	1.69431e-114	-1.06889e-09	-1.19652
112285607	chr12:112285607:A:G	1.52519e-114	-1.06889e-09	-1.30168
112286586	chr12:112286586:G:T	3.1784e-114	-0.567418	-1.03578e-09
112286889	chr12:112286889:C:T	8.61942e-115	-1.06889e-09	-1.87236
112286964	chr12:112286964:G:A	8.1595e-110	9.92425	-0.33852
112287265	chr12:112287265:T:C	1.22521e-114	-1.06889e-09	-1.52069
112287344	chr12:112287344:A:G	9.0948e-115	-1.06889e-09	-1.81868
112288057	chr12:112288057:G:A	8.62687e-115	-1.06889e-09	-1.8715
112288345	chr12:112288345:A:G	9.0759e-115	-1.06889e-09	-1.82076
112288449	chr12:112288449:C:CA	1.44053e-113	-1.06889e-09	0.943802
112290327	chr12:112290327:AT:A	9.08094e-115	-1.06889e-09	-1.8202
112291383	chr12:112291383:T:A	9.05459e-115	-1.06889e-09	-1.82311
112291833	chr12:112291833:C:T	2.30842e-114	-1.06889e-09	-0.887234
112292223	chr12:112292223:A:C	1.46357e-113	2.82306	-1.86339
112292789	chr12:112292789:G:A	8.78602e-115	-1.06889e-09	-1.85322
112293703	chr12:112293703:G:A	3.8594e-114	1.28134	-1.65463
112294045	chr12:112294045:A:G	9.09482e-115	-1.06889e-09	-1.81868
112294221	chr12:112294221:T:C	9.05211e-115	-1.06889e-09	-1.82338
112294703	chr12:112294703:C:T	9.46871e-107	18.5142	-1.87193
112294804	chr12:112294804:T:A	4.99929e-108	15.1048	-1.40378
112295795	chr12:112295795:T:C	3.39492e-113	-1.06889e-09	1.80107
112297688	chr12:112297688:A:G	9.05542e-115	-1.06889e-09	-1.82302
112297693	chr12:112297693:T:C	6.81993e-116	-2.5367	-1.87241
112298279	chr12:112298279:G:C	9.09295e-115	-1.06889e-09	-1.81888
112298926	chr12:112298926:C:T	9.1044e-115	-1.06889e-09	-1.81762
112300056	chr12:112300056:C:T	9.16603e-115	-1.06889e-09	-1.81088
112300151	chr12:112300151:C:A	9.40713e-107	18.5068	-1.87103
112300815	chr12:112300815:G:A	8.62217e-115	-1.06889e-09	-1.87204
112301009	chr12:112301009:C:T	1.06002e-114	-1.06889e-09	-1.66551
112301029	chr12:112301029:T:C	1.32679e-114	-1.06889e-09	-1.44104
112301041	chr12:112301041:T:C	8.98672e-115	-1.06889e-09	-1.83063
112301138	chr12:112301138:G:A	2.69662e-109	10.9005	-0.119346
112301181	chr12:112301181:C:T	4.55392e-108	15.0356	-1.42785
112302511	chr12:112302511:G:A	5.58456e-108	15.2356	-1.42391
112302785	chr12:112302785:AT:A	8.74841e-115	-1.06889e-09	-1.85751
112302791	chr12:112302791:A:C	8.74916e-115	-1.06889e-09	-1.85742
112302905	chr12:112302905:T:C	1.95464e-109	11.5284	-1.06904
112304007	chr12:112304007:G:A	9.08515e-115	-1.06889e-09	-1.81974
112304132	chr12:112304132:A:G	1.49785e-114	0.443919	-1.76369
112304316	chr12:112304316:C:T	6.76851e-113	4.34265	-1.85158
112305692	chr12:112305692:T:C	1.17623e-114	-1.06889e-09	-1.56148
112305817	chr12:112305817:C:T	2.42023e-114	-1.06889e-09	-0.839933
112305969	chr12:112305969:C:T	9.40299e-115	-1.06889e-09	-1.78535
112306039	chr12:112306039:T:C	9.01616e-115	-1.06889e-09	-1.82736
112306737	chr12:112306737:C:T	1.45604e-114	-1.34808	-1.03578e-09
112306830	chr12:112306830:T:C	1.23935e-114	-1.06889e-09	-1.50921
112308457	chr12:112308457:AC:A	9.42162e-115	-1.06889e-09	-1.78337
112308463	chr12:112308463:A:C	3.51217e-114	-1.06889e-09	-0.467562
112308479	chr12:112308479:T:C	8.62777e-115	-1.06889e-09	-1.87139
112309301	chr12:112309301:T:C	8.92376e-115	-1.06889e-09	-1.83766
112309728	chr12:112309728:C:T	1.34924e-113	2.74828	-1.86995
112309858	chr12:112309858:G:A	9.05583e-115	-1.06889e-09	-1.82297
112310089	chr12:112310089:A:T	1.40719e-113	2.7918	-1.87142
112310765	chr12:112310765:C:T	9.05583e-115	-1.06889e-09	-1.82297
112310802	chr12:112310802:G:T	9.05583e-115	-1.06889e-09	-1.82297
112310832	chr12:112310832:G:A	8.62957e-115	-1.06889e-09	-1.87119
112311257	chr12:112311257:T:C	7.53527e-113	-1.06889e-09	2.59838
112311258	chr12:112311258:G:A	8.97908e-115	-1.06889e-09	-1.83148
112311342	chr12:112311342:A:G	1.14118e-107	15.3398	-0.813441
112311481	chr12:112311481:A:C	1.71404e-114	-1.06889e-09	-1.18494
112311633	chr12:112311633:A:G	1.34852e-114	-1.06889e-09	-1.42479
112312032	chr12:112312032:A:C	9.45216e-115	-1.06889e-09	-1.78014
112312127	chr12:112312127:ACT:A	8.83469e-115	-1.06889e-09	-1.84769
112312361	chr12:112312361:G:A	9.07694e-115	-1.06889e-09	-1.82064
112312616	chr12:112312616:A:G	2.43323e-113	1.46801	-1.03578e-09
112312983	chr12:112312983:A:T	2.2529e-114	-1.06889e-09	-0.911576
112314319	chr12:112314319:A:G	4.58472e-114	-1.06889e-09	-0.201067
112315517	chr12:112315517:G:A	1.43669e-113	-1.06889e-09	0.941129
112316645	chr12:112316645:G:A	4.91059e-108	15.0764	-1.39334
112317315	chr12:112317315:A:C	9.63491e-115	-1.06889e-09	-1.76099
112318205	chr12:112318205:T:C	4.05694e-108	14.8092	-1.31705
112320301	chr12:112320301:T:A	5.53853e-108	15.1907	-1.38725
112321161	chr12:112321161:T:C	4.03739e-107	16.6766	-0.886674
112322068	chr12:112322068:T:C	1.76358e-114	-1.06889e-09	-1.15645
112322670	chr12:112322670:T:G	1.20022e-114	-1.06889e-09	-1.54129
112322991	chr12:112322991:G:A	5.28487e-114	-1.06889e-09	-0.0589466
112323590	chr12:112323590:T:C	8.73271e-115	-1.06889e-09	-1.8593
112324384	chr12:112324384:T:C	8.10041e-113	2.6707	-1.03578e-09
112324710	chr12:112324710:G:A	5.78891e-114	-1.06889e-09	0.0321476
112325790	chr12:112325790:C:T	1.13814e-114	-1.06889e-09	-1.5944
112326739	chr12:112326739:C:T	3.77065e-108	14.8558	-1.43687
112326772	chr12:112326772:C:T	1.28676e-113	2.70007	-1.86915
112327173	chr12:112327173:C:T	1.2016e-109	9.97278	-1.03578e-09
112327185	chr12:112327185:C:T	1.28615e-113	0.830441	-1.03578e-09
112328312	chr12:112328312:C:A	4.3251e-108	14.8676	-1.31144
112328794	chr12:112328794:A:C	1.1724e-114	-1.06889e-09	-1.56474
112328937	chr12:112328937:G:A	7.47741e-114	-1.06889e-09	0.288091
112329478	chr12:112329478:G:A	6.83554e-116	-2.53586	-1.87098
112330047	chr12:112330047:T:C	4.28548e-108	14.8223	-1.27538
112332577	chr12:112332577:T:C	8.6246e-115	-1.06889e-09	-1.87176
112333259	chr12:112333259:T:G	2.71822e-90	48.5387	5.99949
112336259	chr12:112336259:C:G	7.2448e-116	-2.4837	-1.86498
112337670	chr12:112337670:C:T	4.85339e-108	14.8344	-1.16296
112337883	chr12:112337883:C:T	8.86653e-115	-1.06889e-09	-1.8441
112338238	chr12:112338238:T:C	6.96677e-111	-1.06889e-09	7.12511
112339059	chr12:112339059:C:T	9.2329e-114	0.498978	-1.03578e-09
112339293	chr12:112339293:G:A	1.59873e-114	-1.06889e-09	-1.25459
112339629	chr12:112339629:T:C	2.94282e-113	-1.06889e-09	1.65816
112340421	chr12:112340421:G:GGA	7.11137e-108	15.3375	-1.28409
112340639	chr12:112340639:T:C	5.1563e-112	4.52159	-1.03578e-09
112343029	chr12:112343029:CTTCTT:C	8.62316e-115	-1.06889e-09	-1.87193
112343070	chr12:112343070:AT:A	3.82405e-114	1.24629	-1.62878
112343313	chr12:112343313:C:A	2.36384e-108	14.3029	-1.35091
112343488	chr12:112343488:G:C	2.5312e-113	1.50748	-1.03578e-09
112344040	chr12:112344040:C:T	9.46045e-115	-1.06889e-09	-1.77926
112344048	chr12:112344048:C:T	2.81992e-108	14.5516	-1.4232
112344746	chr12:112344746:C:T	8.91752e-115	-1.06889e-09	-1.83836
112345000	chr12:112345000:TC:T	8.72158e-115	-1.06889e-09	-1.86058
112345054	chr12:112345054:G:C	9.3496e-114	2.38266	-1.87112
112345751	chr12:112345751:C:T	1.49096e-114	-1.06889e-09	-1.32438
112345787	chr12:112345787:C:T	2.05772e-114	-1.06889e-09	-1.00219
112346402	chr12:112346402:A:T	5.91856e-113	-1.06889e-09	2.35688
112346572	chr12:112346572:C:T	1.87644e-113	-1.06889e-09	1.20817
112346984	chr12:112346984:TC:T	9.37064e-115	-1.06889e-09	-1.7888
112347038	chr12:112347038:G:T	1.21952e-114	-1.06889e-09	-1.52534
112347500	chr12:112347500:A:C	2.18e-113	1.35811	-1.03578e-09
112347677	chr12:112347677:A:G	8.6228e-115	-1.06889e-09	-1.87197
112347685	chr12:112347685:C:T	4.88132e-114	-1.06889e-09	-0.138379
112347702	chr12:112347702:C:T	7.8073e-114	-1.06889e-09	0.331264
112347767	chr12:112347767:T:C	1.46764e-113	-1.06889e-09	0.962446
112347778	chr12:112347778:T:C	6.44422e-108	15.0733	-1.11841
112347851	chr12:112347851:C:T	1.58636e-114	-1.06889e-09	-1.26235
112348763	chr12:112348763:A:G	1.58691e-111	5.64575	-1.03578e-09
112349433	chr12:112349433:T:G	1.49974e-113	2.81986	-1.83578
112350234	chr12:112350234:C:T	9.47787e-115	-1.06889e-09	-1.77742
112350524	chr12:112350524:A:G	7.64025e-114	-1.06889e-09	0.309634
112351750	chr12:112351750:T:C	1.52138e-114	-1.06889e-09	-1.30418
112351824	chr12:112351824:T:G	1.38827e-114	-1.06889e-09	-1.39574
112352844	chr12:112352844:T:C	2.48589e-90	48.5317	5.91719
112353319	chr12:112353319:T:C	9.48846e-115	-1.06889e-09	-1.7763
112353493	chr12:112353493:T:C	7.37252e-114	-1.06889e-09	0.273964
112353569	chr12:112353569:G:T	5.44618e-108	15.1146	-1.32793
112355067	chr12:112355067:G:A	1.90244e-114	-1.06889e-09	-1.08066
112355756	chr12:112355756:T:C	5.48044e-108	14.8506	-1.05768
112356264	chr12:112356264:G:A	9.47723e-115	-1.06889e-09	-1.77749
112356420	chr12:112356420:GT:G	3.36724e-114	-1.06889e-09	-0.509701
112356692	chr12:112356692:C:T	1.18838e-114	-1.06889e-09	-1.5512
112356910	chr12:112356910:T:G	5.81386e-111	-1.06889e-09	6.9442
112356947	chr12:112356947:T:C	3.33336e-114	-0.519816	-1.03578e-09
112357494	chr12:112357494:T:A	1.5116e-114	-1.06889e-09	-1.31063
112357838	chr12:112357838:G:T	2.41137e-113	-1.06889e-09	1.45899
112358064	chr12:112358064:A:G	9.25562e-115	-1.06889e-09	-1.80115
112358844	chr12:112358844:G:A	9.59045e-115	-1.06889e-09	-1.76561
112359443	chr12:112359443:G:A	1.06119e-114	-1.06889e-09	-1.6644
112359667	chr12:112359667:C:G	1.72682e-114	-1.06889e-09	-1.17751
112361224	chr12:112361224:T:G	8.86825e-115	-1.06889e-09	-1.8439
112361656	chr12:112361656:G:A	1.17462e-112	-1.06889e-09	3.04232
112361734	chr12:112361734:A:G	1.47243e-114	-1.06889e-09	-1.33688
112362804	chr12:112362804:C:G	7.54158e-113	-1.06889e-09	2.59922
112364622	chr12:112364622:T:C	6.49435e-107	18.1305	-1.86529
112365439	chr12:112365439:T:A	9.42127e-115	-1.06889e-09	-1.78341
112365778	chr12:112365778:T:G	1.29385e-110	7.74416	-1.03578e-09
112367357	chr12:112367357:A:G	5.44212e-114	1.62098	-1.65061
112367361	chr12:112367361:G:T	1.8893e-114	-1.06889e-09	-1.08759
112368275	chr12:112368275:T:C	9.39319e-114	-1.06889e-09	0.51619
112368913	chr12:112368913:A:G	2.81687e-114	-1.06889e-09	-0.68817
112369020	chr12:112369020:C:T	8.80572e-115	-1.06889e-09	-1.85098
112369749	chr12:112369749:G:A	9.41448e-115	-1.06889e-09	-1.78413
112370734	chr12:112370734:A:G	7.98462e-114	1.28656	-0.932839
112370924	chr12:112370924:G:T	9.23045e-114	0.498713	-1.03578e-09
112371002	chr12:112371002:G:A	1.62252e-113	-1.06889e-09	1.06277
112371622	chr12:112371622:T:C	1.35997e-113	-1.06889e-09	0.886254
112372047	chr12:112372047:C:T	8.65245e-114	-1.06889e-09	0.434047
112372061	chr12:112372061:G:A	8.99999e-115	-1.06889e-09	-1.82916
112372517	chr12:112372517:CGT:C	5.4839e-108	13.7935	-1.03578e-09
112373356	chr12:112373356:A:G	5.96729e-114	-1.06889e-09	0.0624974
112373453	chr12:112373453:C:T	4.48229e-109	11.736	-0.446709
112374478	chr12:112374478:C:T	6.08002e-114	1.95363	-1.87242
112374983	chr12:112374983:T:C	2.09405e-113	1.31789	-1.03578e-09
112375611	chr12:112375611:T:C	1.78296e-111	-1.06889e-09	5.76223
112375672	chr12:112375672:T:A	3.69315e-114	-1.06889e-09	-0.417315
112375889	chr12:112375889:C:T	3.79569e-114	1.48292	-1.87285
112376085	chr12:112376085:T:A	8.79221e-115	-1.06889e-09	-1.85251
112376777	chr12:112376777:C:T	6.1078e-114	1.95861	-1.87284
112376870	chr12:112376870:T:C	5.02907e-114	-0.10856	-1.03578e-09
112377281	chr12:112377281:A:T	1.05647e-114	-1.06889e-09	-1.66886
112377818	chr12:112377818:C:T	2.24438e-114	-0.915365	-1.03578e-09
112377856	chr12:112377856:A:G	1.0372e-111	5.22048	-1.03578e-09
112377864	chr12:112377864:C:T	1.08526e-114	-1.06889e-09	-1.64198
112378594	chr12:112378594:C:T	1.47464e-114	-1.06889e-09	-1.33538
112378746	chr12:112378746:A:T	4.72276e-110	10.163	-1.12409
112380043	chr12:112380043:T:G	1.71236e-111	-1.06889e-09	5.72183
112380855	chr12:112380855:C:A	4.37023e-114	1.62332	-1.8723
112381441	chr12:112381441:G:T	1.46421e-114	-1.06889e-09	-1.34248
112381618	chr12:112381618:G:A	9.04289e-115	-1.06889e-09	-1.8244
112382831	chr12:112382831:A:G	9.97634e-114	0.576421	-1.03578e-09
112384543	chr12:112384543:A:G	9.7645e-115	-1.06889e-09	-1.74763
112384729	chr12:112384729:T:C	7.93838e-114	-1.06889e-09	0.347913
112385490	chr12:112385490:T:G	1.24192e-114	-1.06889e-09	-1.50714
112386117	chr12:112386117:G:A	1.78622e-114	-1.1437	-1.03578e-09
112388169	chr12:112388169:C:T	9.54878e-114	0.532618	-1.03578e-09
112388190	chr12:112388190:G:A	8.88452e-112	5.06568	-1.03578e-09
112390902	chr12:112390902:C:T	1.4984e-114	-1.06889e-09	-1.3194
112391605	chr12:112391605:A:T	2.25855e-113	-1.06889e-09	1.39351
112391924	chr12:112391924:G:A	1.86454e-114	-1.06889e-09	-1.10078
112392064	chr12:112392064:T:C	6.82476e-108	15.0352	-1.02289
112392148	chr12:112392148:G:A	3.21084e-114	-1.06889e-09	-0.557264
112392251	chr12:112392251:G:T	9.2092e-110	10.805	-1.09827
112392775	chr12:112392775:T:G	3.69588e-108	14.4243	-1.02539
112393334	chr12:112393334:AC:A	1.43893e-114	-1.06889e-09	-1.3599
112393786	chr12:112393786:G:A	2.1799e-113	-1.06889e-09	1.35807
112393825	chr12:112393825:G:A	4.87455e-114	1.73294	-1.87271
112394008	chr12:112394008:C:T	4.02108e-114	-1.06889e-09	-0.332244
112396093	chr12:112396093:C:T	1.424e-113	0.932258	-1.03578e-09
112396257	chr12:112396257:G:A	3.13048e-114	1.29017	-1.87278
112397530	chr12:112397530:T:C	7.56179e-90	49.3657	6.1957
112399342	chr12:112399342:T:C	5.17272e-114	1.79252	-1.87292
112400335	chr12:112400335:C:T	1.08195e-112	-1.06889e-09	2.96014
112400405	chr12:112400405:G:A	4.60435e-108	14.6294	-1.01068
112400690	chr12:112400690:C:G	4.52607e-114	1.65875	-1.8727
112401001	chr12:112401001:G:A	2.28535e-113	-1.06889e-09	1.40531
112401182	chr12:112401182:G:A	9.25805e-114	0.501698	-1.03578e-09
112401562	chr12:112401562:T:A	3.02828e-108	14.0139	-0.814175
112402360	chr12:112402360:T:A	2.29482e-106	18.3713	-0.843756
112402761	chr12:112402761:TAAAG:T	4.86571e-114	1.73085	-1.87243
112402962	chr12:112402962:A:G	1.22959e-33	186.853	-1.86048
112403438	chr12:112403438:T:G	1.58236e-111	-1.06889e-09	5.64288
112403480	chr12:112403480:C:T	1.34012e-112	-1.06889e-09	3.17414
112404650	chr12:112404650:T:C	6.73391e-106	20.4464	-1.84233
112404848	chr12:112404848:C:T	2.11175e-114	-1.06889e-09	-0.976278
112405534	chr12:112405534:C:T	1.47207e-114	-1.06889e-09	-1.33713
112405559	chr12:112405559:G:A	1.61377e-113	-1.06889e-09	1.05736
112405589	chr12:112405589:C:A	4.85451e-114	1.72902	-1.87291
112407049	chr12:112407049:G:A	1.76664e-114	-1.06889e-09	-1.15472
112407053	chr12:112407053:A:G	4.8359e-114	1.72517	-1.8729
112409396	chr12:112409396:G:A	2.47704e-112	-1.06889e-09	3.78844
112409705	chr12:112409705:T:C	9.1456e-114	0.489478	-1.03578e-09
112409960	chr12:112409960:A:C	1.08207e-114	-1.64492	-1.03578e-09
112410766	chr12:112410766:A:G	1.54385e-90	49.166	4.80656
112412095	chr12:112412095:G:A	5.55591e-84	68.8669	0.201757
112413352	chr12:112413352:C:T	9.60345e-115	-1.06889e-09	-1.76426
112413355	chr12:112413355:C:T	1.30251e-114	-1.06889e-09	-1.4595
112413461	chr12:112413461:C:T	1.19831e-114	-1.06889e-09	-1.54288
112413868	chr12:112413868:A:G	2.96837e-114	-1.06889e-09	-0.635784
112414187	chr12:112414187:C:T	7.39567e-116	-2.46539	-1.86268
112414926	chr12:112414926:A:C	3.15249e-114	-1.06889e-09	-0.575601
112415280	chr12:112415280:T:TA	1.09341e-114	-1.06889e-09	-1.6345
112415586	chr12:112415586:C:T	1.42249e-114	-1.06889e-09	-1.37139
112418116	chr12:112418116:A:T	1.00351e-114	-1.06889e-09	-1.72029
112418863	chr12:112418863:G:A	1.21696e-114	-1.06889e-09	-1.52744
112419150	chr12:112419150:G:C	4.2984e-115	-0.717399	-1.85074
112419179	chr12:112419179:C:A	3.67642e-114	1.45019	-1.87204
112422309	chr12:112422309:T:C	4.26581e-114	1.59255	-1.86571
112423112	chr12:112423112:A:G	1.45634e-114	-1.06889e-09	-1.34787
112423805	chr12:112423805:G:A	2.50955e-114	-1.06889e-09	-0.803693
112424942	chr12:112424942:CCAT:C	1.35894e-114	-1.06889e-09	-1.41709
112425187	chr12:112425187:A:T	6.85383e-112	4.80618	-1.03578e-09
112425347	chr12:112425347:A:G	1.69388e-114	-1.06889e-09	-1.19678
112426224	chr12:112426224:G:A	4.65181e-114	1.68546	-1.872
112426298	chr12:112426298:G:A	4.44936e-114	1.64005	-1.87108
112426512	chr12:112426512:C:T	1.44463e-114	-1.06889e-09	-1.35595
112427827	chr12:112427827:T:C	1.83679e-114	-1.06889e-09	-1.11578
112427888	chr12:112427888:C:T	5.10993e-114	1.55421	-1.64682
112427996	chr12:112427996:T:C	7.97251e-114	-1.06889e-09	0.352203
112428029	chr12:112428029:G:A	4.37159e-114	1.62349	-1.87216
112429125	chr12:112429125:A:G	7.52314e-112	4.89936	-1.03578e-09
112429795	chr12:112429795:T:C	7.66426e-113	-1.06889e-09	2.61536
112431075	chr12:112431075:G:A	4.47887e-114	1.64851	-1.87293
112431288	chr12:112431288:C:T	8.49194e-114	0.415322	-1.03578e-09
112431751	chr12:112431751:C:T	1.28794e-114	-1.06889e-09	-1.47075
112431976	chr12:112431976:A:G	2.92716e-113	1.65282	-1.03578e-09
112432051	chr12:112432051:A:G	1.05304e-114	-1.06889e-09	-1.67212
112432866	chr12:112432866:T:C	6.49039e-107	18.1332	-1.8686
112432941	chr12:112432941:A:G	4.11563e-114	-1.06889e-09	-0.309003
112433568	chr12:112433568:A:G	2.59222e-38	176.094	-1.86836
112435422	chr12:112435422:T:C	1.54408e-114	-1.06889e-09	-1.28937
112436048	chr12:112436048:A:G	1.39855e-111	5.5194	-1.03578e-09
112436214	chr12:112436214:T:G	3.50281e-114	1.37651	-1.84674
112436501	chr12:112436501:T:A	1.46804e-114	-1.06889e-09	-1.33987
112437085	chr12:112437085:T:G	1.47213e-114	-1.06889e-09	-1.33709
112437888	chr12:112437888:A:G	1.50333e-114	-1.06889e-09	-1.31611
112437959	chr12:112437959:C:T	9.44404e-115	-1.06889e-09	-1.781
112438850	chr12:112438850:C:A	2.24776e-113	-1.06889e-09	1.38872
112438932	chr12:112438932:G:GT	5.79385e-109	13.3012	-1.7553
112439215	chr12:112439215:C:T	3.7846e-114	1.47982	-1.87268
112439243	chr12:112439243:C:A	1.58907e-114	-1.06889e-09	-1.26065
112439785	chr12:112439785:A:T	1.5778e-107	16.6201	-1.76975
112440622	chr12:112440622:G:A	6.37723e-114	1.96861	-1.83967
112441007	chr12:112441007:A:G	1.38932e-114	-1.06889e-09	-1.39498
112442068	chr12:112442068:C:T	5.3481e-114	-0.0470549	-1.03578e-09
112442151	chr12:112442151:A:G	4.31815e-115	-0.694125	-1.86943
112443505	chr12:112443505:T:C	5.1063e-109	12.1626	-0.743021
112443538	chr12:112443538:G:A	8.44642e-114	-1.06889e-09	0.409947
112444069	chr12:112444069:G:C	2.39153e-113	-1.06889e-09	1.45072
112444192	chr12:112444192:A:G	3.41086e-109	12.7744	-1.75833
112444490	chr12:112444490:C:T	1.35184e-114	-1.06889e-09	-1.42233
112445262	chr12:112445262:G:A	2.06018e-114	-1.06889e-09	-1.001
112445664	chr12:112445664:T:G	4.26811e-114	-0.272625	-1.03578e-09
112445672	chr12:112445672:G:A	1.53551e-32	189.375	-1.85788
112447192	chr12:112447192:A:G	1.02658e-114	-1.06889e-09	-1.69756
112447705	chr12:112447705:G:A	1.38996e-114	-1.06889e-09	-1.39452
112449497	chr12:112449497:ACT:A	4.6568e-114	1.68749	-1.87295
112449990	chr12:112449990:G:A	5.91916e-114	0.0543993	-1.03578e-09
112450004	chr12:112450004:T:C	1.1687e-114	-1.06889e-09	-1.5679
112450137	chr12:112450137:G:C	3.82761e-114	1.49139	-1.87295
112450238	chr12:112450238:G:A	1.1997e-114	-1.06889e-09	-1.54172
112450435	chr12:112450435:C:T	2.66793e-113	-1.06889e-09	1.56009
112450888	chr12:112450888:C:A	7.21845e-116	-2.48513	-1.8672
112451511	chr12:112451511:C:T	2.14854e-113	-1.06889e-09	1.34358
112451851	chr12:112451851:C:T	3.77835e-114	1.47844	-1.87295
112451880	chr12:112451880:T:A	1.43523e-114	0.510322	-1.8728
112452601	chr12:112452601:C:T	2.15788e-113	-1.06889e-09	1.34792
112452972	chr12:112452972:A:G	1.07448e-114	-1.06889e-09	-1.65196
112453465	chr12:112453465:A:G	1.41062e-114	-1.06889e-09	-1.37977
112453778	chr12:112453778:T:C	2.25934e-114	-1.06889e-09	-0.908723
112454152	chr12:112454152:CAG:C	3.08007e-114	-1.06889e-09	-0.598844
112454424	chr12:112454424:A:G	2.02428e-114	-1.06889e-09	-1.01858
112455610	chr12:112455610:T:C	2.14188e-110	8.24823	-1.03578e-09
112455688	chr12:112455688:C:G	1.51729e-114	-1.06889e-09	-1.30687
112459144	chr12:112459144:GCAGT:G	1.28474e-113	-1.06889e-09	0.829345
112459793	chr12:112459793:T:C	1.46148e-114	-1.06889e-09	-1.34435
112460660	chr12:112460660:G:A	2.47993e-114	-1.06889e-09	-0.815565
112461482	chr12:112461482:T:G	1.05298e-114	-1.67217	-1.03578e-09
112461676	chr12:112461676:C:T	1.71317e-114	-1.06889e-09	-1.18545
112462906	chr12:112462906:T:C	1.71196e-114	-1.06889e-09	-1.18615
112463877	chr12:112463877:G:C	2.09645e-114	-1.06889e-09	-0.983551
112464236	chr12:112464236:C:T	1.42882e-114	-1.06889e-09	-1.36695
112464281	chr12:112464281:G:A	9.71138e-115	-1.06889e-09	-1.75308
112465004	chr12:112465004:C:T	2.63094e-113	1.54613	-1.03578e-09
112465129	chr12:112465129:G:C	8.93299e-115	-1.06889e-09	-1.83663
112465193	chr12:112465193:A:G	1.68801e-114	-1.06889e-09	-1.20025
112465473	chr12:112465473:T:A	1.43806e-114	-1.06889e-09	-1.3605
112467151	chr12:112467151:A:G	9.0241e-99	34.309	0.705917
112467737	chr12:112467737:C:T	3.06488e-114	1.26898	-1.87277
112468218	chr12:112468218:G:A	2.19296e-114	-1.06889e-09	-0.938541
112468611	chr12:112468611:A:G	5.29513e-39	174.505	-1.86845
112469572	chr12:112469572:T:C	2.97991e-114	1.24088	-1.87278
112471536	chr12:112471536:T:C	5.8309e-109	13.3314	-1.77912
112471592	chr12:112471592:T:C	3.48851e-114	1.39856	-1.87289
112472415	chr12:112472415:G:A	1.08364e-109	9.86946	-1.03578e-09
112472463	chr12:112472463:G:A	3.22484e-114	1.32003	-1.87294
112472572	chr12:112472572:C:T	3.59943e-114	-1.06889e-09	-0.443021
112472576	chr12:112472576:C:T	2.94885e-114	1.23057	-1.87295
112472875	chr12:112472875:T:C	1.74525e-114	-1.06889e-09	-1.16689
112473120	chr12:112473120:C:T	1.23383e-114	-1.06889e-09	-1.51367
112473635	chr12:112473635:T:TC	2.82856e-114	1.18882	-1.87284
112474728	chr12:112474728:A:G	6.40398e-113	-1.06889e-09	2.43571
112475528	chr12:112475528:T:C	1.4697e-114	-1.06889e-09	-1.33874
112476527	chr12:112476527:G:A	1.20291e-114	-1.06889e-09	-1.53905
112477621	chr12:112477621:T:C	1.30874e-113	0.847853	-1.03578e-09
112478444	chr12:112478444:A:G	2.90794e-114	-0.656352	-1.03578e-09
112478879	chr12:112478879:C:T	7.60594e-107	18.2928	-1.86959
112478981	chr12:112478981:T:G	3.10731e-115	-1.0282	-1.86442
112479009	chr12:112479009:T:C	3.12554e-115	-1.02334	-1.86344
112479345	chr12:112479345:A:G	7.29091e-113	2.56542	-1.03578e-09
112479559	chr12:112479559:T:C	1.66643e-114	-1.06889e-09	-1.21311
112479863	chr12:112479863:T:G	4.48088e-112	4.38119	-1.03578e-09
112480107	chr12:112480107:G:A	1.45737e-114	-1.06889e-09	-1.34716
112480448	chr12:112480448:G:T	6.60731e-114	-1.06889e-09	0.164381
112480486	chr12:112480486:T:C	6.28764e-114	-1.06889e-09	0.114791
112480652	chr12:112480652:G:A	3.11135e-114	-0.588738	-1.03578e-09
112480809	chr12:112480809:T:C	1.33709e-114	-1.06889e-09	-1.4333
112483427	chr12:112483427:C:T	7.24712e-113	-1.06889e-09	2.55939
112484286	chr12:112484286:G:A	1.64874e-114	-1.06889e-09	-1.22379
112484704	chr12:112484704:G:A	1.57227e-111	5.63648	-1.03578e-09
112484725	chr12:112484725:G:A	7.99424e-114	-1.06889e-09	0.354926
112485557	chr12:112485557:G:A	1.95271e-108	14.5829	-1.82192
112486937	chr12:112486937:C:T	1.66643e-114	-1.06889e-09	-1.21311
112487718	chr12:112487718:A:G	1.72228e-114	-1.06889e-09	-1.18015
112489468	chr12:112489468:C:T	2.4811e-114	1.05786	-1.87295
112489560	chr12:112489560:C:G	8.83236e-115	-1.06889e-09	-1.84796
112490297	chr12:112490297:G:C	2.10823e-113	-1.06889e-09	1.32464
112490601	chr12:112490601:C:T	1.74846e-114	-1.06889e-09	-1.16506
112490792	chr12:112490792:A:G	1.88158e-102	26.2296	0.309782
112492582	chr12:112492582:A:G	4.30151e-113	-1.06889e-09	2.03775
112492616	chr12:112492616:G:C	2.78041e-114	-1.06889e-09	-0.701197
112492713	chr12:112492713:C:T	8.99297e-115	-1.06889e-09	-1.82994
112492737	chr12:112492737:T:C	5.85064e-114	1.64002	-1.59726
112492986	chr12:112492986:T:C	1.68484e-113	-1.06889e-09	1.10046
112493559	chr12:112493559:T:C	9.63501e-115	-1.06889e-09	-1.76098
112495023	chr12:112495023:T:G	1.18265e-113	0.746546	-1.03578e-09
112495029	chr12:112495029:A:T	8.33506e-114	-1.06889e-09	0.396676
112495731	chr12:112495731:G:A	1.06486e-114	-1.06889e-09	-1.66096
112496116	chr12:112496116:A:G	6.52085e-113	-1.06889e-09	2.45379
112497159	chr12:112497159:G:A	1.82507e-114	-1.06889e-09	-1.12218
112497260	chr12:112497260:G:A	1.43345e-114	-1.06889e-09	-1.36371
112497540	chr12:112497540:C:T	1.11934e-109	10.9399	-1.03806
112498312	chr12:112498312:CAGTG:C	1.67235e-114	-1.06889e-09	-1.20956
112499114	chr12:112499114:ATCT:A	3.42322e-114	1.37736	-1.87057
112499327	chr12:112499327:T:A	6.27284e-113	-1.06889e-09	2.41502
112500182	chr12:112500182:A:G	3.79501e-114	1.48208	-1.87219
112500402	chr12:112500402:A:G	9.23487e-115	-1.06889e-09	-1.80339
112500565	chr12:112500565:G:A	1.39401e-113	-1.06889e-09	0.910971
112500657	chr12:112500657:T:G	1.49192e-111	5.50288	0.0811435
112500951	chr12:112500951:CCAGAGTG:C	1.12844e-109	11.7212	-1.81122
112500999	chr12:112500999:G:A	1.12703e-114	-1.06889e-09	-1.60421
112501286	chr12:112501286:G:A	8.70437e-115	-1.06889e-09	-1.86256
112501539	chr12:112501539:C:T	3.30265e-114	-1.06889e-09	-0.52907
112501557	chr12:112501557:G:A	1.62899e-114	-1.06889e-09	-1.23584
112501573	chr12:112501573:C:T	1.54798e-114	-1.06889e-09	-1.28685
112502049	chr12:112502049:C:T	1.11998e-111	-1.06889e-09	5.29727
112503351	chr12:112503351:C:T	8.88828e-115	-1.06889e-09	-1.84165
112503464	chr12:112503464:G:A	1.5244e-114	-1.06889e-09	-1.30219
112503767	chr12:112503767:G:A	8.11566e-92	45.398	5.62883
112504549	chr12:112504549:G:A	1.19079e-114	-1.06889e-09	-1.54918
112505052	chr12:112505052:G:A	2.16674e-112	3.6546	-1.03578e-09
112505063	chr12:112505063:C:T	3.12183e-113	1.71721	-1.03578e-09
112505464	chr12:112505464:C:T	1.08464e-114	-1.06889e-09	-1.64255
112505536	chr12:112505536:T:C	1.48881e-107	16.662	-1.86977
112506462	chr12:112506462:G:A	3.43613e-113	-1.06889e-09	1.81314
112506593	chr12:112506593:C:T	6.34306e-112	4.72874	-1.03578e-09
112507166	chr12:112507166:G:C	1.54674e-114	-1.06889e-09	-1.28765
112510346	chr12:112510346:G:A	6.60561e-114	0.164124	-1.03578e-09
112510349	chr12:112510349:C:T	7.78933e-114	0.328959	-1.03578e-09
112510370	chr12:112510370:A:G	9.85043e-115	-1.06889e-09	-1.73887
112510710	chr12:112510710:A:G	8.7927e-115	-1.06889e-09	-1.85246
112511059	chr12:112511059:G:A	4.0557e-114	1.54746	-1.87113
112511323	chr12:112511323:G:A	8.16633e-114	-1.06889e-09	0.376224
112511517	chr12:112511517:G:A	3.67261e-114	-1.06889e-09	-0.422893
112511595	chr12:112511595:G:A	2.53353e-113	-1.06889e-09	1.5084
112511718	chr12:112511718:C:T	1.51838e-114	-1.06889e-09	-1.30615
112511838	chr12:112511838:C:T	1.31909e-114	-1.06889e-09	-1.44686
112512785	chr12:112512785:C:T	3.44303e-114	1.38547	-1.87291
112512960	chr12:112512960:T:C	1.81012e-114	-1.06889e-09	-1.1304
112513845	chr12:112513845:A:G	1.47822e-114	-1.06889e-09	-1.33296
112514187	chr12:112514187:T:G	1.52318e-114	-1.06889e-09	-1.303
112514891	chr12:112514891:C:G	3.33867e-114	1.35421	-1.87243
112515227	chr12:112515227:G:A	7.51838e-110	10.6837	-1.17985
112515444	chr12:112515444:G:A	1.64767e-114	-1.06889e-09	-1.22443
112516477	chr12:112516477:T:C	8.80814e-115	-1.06889e-09	-1.8507
112516828	chr12:112516828:C:T	1.6149e-114	-1.06889e-09	-1.24452
112518648	chr12:112518648:TAAC:T	1.27324e-114	-1.06889e-09	-1.48223
112518968	chr12:112518968:A:G	8.85461e-115	-1.06889e-09	-1.84544
112519166	chr12:112519166:T:C	1.7795e-114	-1.06889e-09	-1.14746
112519334	chr12:112519334:G:A	8.94599e-115	-1.06889e-09	-1.83517
112520437	chr12:112520437:A:G	1.50207e-114	-1.06889e-09	-1.31695
112520441	chr12:112520441:T:C	8.71615e-115	-1.06889e-09	-1.8612
112520963	chr12:112520963:A:G	3.07013e-108	14.3435	-1.13004
112521130	chr12:112521130:G:A	8.77699e-115	-1.06889e-09	-1.85425
112521931	chr12:112521931:C:A	1.63821e-114	-1.06889e-09	-1.23019
112522079	chr12:112522079:G:A	9.01324e-115	-1.06889e-09	-1.82769
112522209	chr12:112522209:G:A	8.92801e-115	-1.06889e-09	-1.83719
112522734	chr12:112522734:T:C	1.51344e-114	-1.06889e-09	-1.30941
112523501	chr12:112523501:A:G	8.61479e-115	-1.06889e-09	-1.8729
112523643	chr12:112523643:T:G	8.94622e-115	-1.06889e-09	-1.83515
112523647	chr12:112523647:T:G	1.68431e-114	-1.06889e-09	-1.20244
112523697	chr12:112523697:A:G	8.98497e-115	-1.06889e-09	-1.83083
112523771	chr12:112523771:C:T	1.41653e-114	-1.06889e-09	-1.37559
112524087	chr12:112524087:C:T	2.24919e-114	0.941304	-1.85453
112524469	chr12:112524469:A:T	6.16869e-114	-1.06889e-09	0.0956906
112524828	chr12:112524828:A:G	1.56967e-114	-1.06889e-09	-1.27293
112524927	chr12:112524927:A:G	1.56854e-114	-1.06889e-09	-1.27365
112524991	chr12:112524991:T:C	1.9722e-115	-1.49062	-1.85661
112525342	chr12:112525342:G:A	2.2227e-109	9.95596	0.631896
112525414	chr12:112525414:C:A	2.02744e-114	-1.06889e-09	-1.01702
112525756	chr12:112525756:A:G	9.11363e-115	-1.06889e-09	-1.81661
112525868	chr12:112525868:T:G	4.35327e-113	2.04972	-1.03578e-09
112526016	chr12:112526016:A:G	8.91534e-115	-1.06889e-09	-1.83861
112526266	chr12:112526266:T:G	8.97928e-115	-1.06889e-09	-1.83146
112526364	chr12:112526364:T:G	8.99754e-115	-1.06889e-09	-1.82943
112526848	chr12:112526848:C:T	8.83327e-115	-1.06889e-09	-1.84785
112526953	chr12:112526953:TG:T	8.85473e-115	-1.06889e-09	-1.84543
112527040	chr12:112527040:G:A	8.88779e-115	-1.06889e-09	-1.8417
112527043	chr12:112527043:C:T	2.17175e-114	0.880601	-1.82886
112527338	chr12:112527338:A:G	8.96531e-115	-1.06889e-09	-1.83302
112527491	chr12:112527491:T:C	8.99115e-115	-1.06889e-09	-1.83014
112527997	chr12:112527997:C:T	8.93077e-115	-1.06889e-09	-1.83688
112528288	chr12:112528288:A:G	8.98988e-115	-1.06889e-09	-1.83028
112528311	chr12:112528311:T:C	9.10901e-115	-1.06889e-09	-1.81712
112529819	chr12:112529819:C:A	9.06448e-115	-1.06889e-09	-1.82202
112530319	chr12:112530319:C:T	1.58046e-114	-1.06889e-09	-1.26608
112530802	chr12:112530802:G:T	8.86019e-115	-1.06889e-09	-1.84481
112530929	chr12:112530929:T:C	1.40981e-114	-1.06889e-09	-1.38034
112531315	chr12:112531315:A:G	3.16741e-114	1.29988	-1.87076
112531484	chr12:112531484:T:C	1.74931e-114	-1.06889e-09	-1.16457
112532100	chr12:112532100:G:A	2.23651e-114	-1.06889e-09	-0.918878
112532856	chr12:112532856:C:G	1.47928e-114	-1.06889e-09	-1.33224
112533510	chr12:112533510:A:G	1.73128e-114	-1.06889e-09	-1.17494
112533650	chr12:112533650:T:C	1.72494e-114	-1.06889e-09	-1.1786
112533945	chr12:112533945:C:T	1.45937e-114	-1.06889e-09	-1.34579
112534091	chr12:112534091:G:A	1.9494e-114	-1.06889e-09	-1.05628
112534267	chr12:112534267:T:C	3.29853e-114	-1.06889e-09	-0.530318
112534756	chr12:112534756:C:A	1.69289e-114	-1.06889e-09	-1.19736
112534850	chr12:112534850:G:A	4.99841e-106	18.306	-1.03578e-09
112534928	chr12:112534928:A:G	9.12662e-115	-1.06889e-09	-1.81519
112535280	chr12:112535280:G:C	1.58748e-114	-1.06889e-09	-1.26165
112535374	chr12:112535374:T:G	8.74939e-115	-1.06889e-09	-1.8574
112535425	chr12:112535425:A:G	1.04013e-114	-1.06889e-09	-1.68445
112535966	chr12:112535966:G:A	1.28933e-112	-1.06889e-09	3.1355
112537379	chr12:112537379:T:A	7.51846e-114	-1.06889e-09	0.293566
112537483	chr12:112537483:A:C	4.27353e-114	-1.06889e-09	-0.271356
112537536	chr12:112537536:G:A	1.65275e-114	-1.06889e-09	-1.22135
112538325	chr12:112538325:T:A	9.10553e-115	-1.06889e-09	-1.8175
112538717	chr12:112538717:A:G	6.59216e-110	9.37243	-1.03578e-09
112539859	chr12:112539859:GT:G	1.60244e-114	-1.06889e-09	-1.25227
112539973	chr12:112539973:T:C	4.20625e-114	-1.06889e-09	-0.287225
112540400	chr12:112540400:G:T	3.80227e-102	28.8488	-1.60596
112540681	chr12:112540681:G:A	2.73812e-114	-0.716522	-1.03578e-09
112541193	chr12:112541193:ATATATACATATAAT:A	1.45824e-114	0.129947	-1.47652
112541234	chr12:112541234:T:A	2.44296e-114	-1.06889e-09	-0.830587
112541268	chr12:112541268:G:T	4.44399e-114	-1.06889e-09	-0.232243
112542433	chr12:112542433:C:G	7.74303e-114	-1.06889e-09	0.322997
112542490	chr12:112542490:C:A	7.58777e-114	-1.06889e-09	0.302743
112542578	chr12:112542578:G:A	1.26882e-114	-0.000328696	-1.48538
112543087	chr12:112543087:G:A	6.61433e-114	-1.06889e-09	0.165444
112543173	chr12:112543173:G:A	7.60854e-114	-1.06889e-09	0.305476
112543450	chr12:112543450:C:T	1.5609e-114	-1.06889e-09	-1.27853
112543550	chr12:112543550:T:G	1.21647e-114	-1.06889e-09	-1.52784
112543721	chr12:112543721:C:T	8.19352e-114	-1.06889e-09	0.379548
112543767	chr12:112543767:G:A	6.84775e-114	-1.06889e-09	0.200125
112544439	chr12:112544439:A:G	3.78001e-114	-1.06889e-09	-0.394069
112544671	chr12:112544671:C:T	1.52647e-114	-1.06889e-09	-1.30084
112544742	chr12:112544742:C:T	4.07007e-114	-1.06889e-09	-0.320136
112544891	chr12:112544891:C:G	1.31757e-114	0.0195022	-1.46751
112544971	chr12:112544971:G:A	2.48053e-114	-1.06889e-09	-0.815325
112545310	chr12:112545310:A:T	4.09571e-114	-1.06889e-09	-0.313857
112545685	chr12:112545685:C:T	4.07758e-114	-1.06889e-09	-0.318293
112545707	chr12:112545707:C:T	1.50379e-114	0.416992	-1.7328
112546004	chr12:112546004:G:C	1.24076e-114	-0.0388397	-1.46923
112546777	chr12:112546777:T:C	1.72253e-114	-1.06889e-09	-1.18
112547006	chr12:112547006:C:T	7.72309e-114	-1.06889e-09	0.320419
112547060	chr12:112547060:A:G	3.16687e-114	-1.06889e-09	-0.571053
112547524	chr12:112547524:A:G	2.64761e-92	45.7722	4.13452
112547797	chr12:112547797:G:T	1.40994e-109	10.1327	-1.03578e-09
112548318	chr12:112548318:C:T	2.0129e-114	-1.06889e-09	-1.02422
112548698	chr12:112548698:T:C	1.48218e-113	-1.06889e-09	0.972305
112548943	chr12:112548943:T:G	2.89131e-114	-1.06889e-09	-0.662086
112549081	chr12:112549081:T:C	4.21239e-114	-1.06889e-09	-0.285766
112550325	chr12:112550325:T:C	6.73271e-116	-2.61804	-1.80395
112550487	chr12:112550487:T:C	1.47415e-114	-1.06889e-09	-1.33572
112550770	chr12:112550770:T:C	1.21697e-113	0.77515	-1.03578e-09
112550880	chr12:112550880:A:G	2.65448e-113	3.34328	-1.78824
112551237	chr12:112551237:C:T	1.51202e-114	-1.06889e-09	-1.31035
112552627	chr12:112552627:G:C	4.16599e-114	-1.06889e-09	-0.296843
112552792	chr12:112552792:A:G	3.14894e-114	-1.06889e-09	-0.57673
112552929	chr12:112552929:G:A	1.01312e-110	9.23431	-1.73473
112553294	chr12:112553294:C:T	6.10091e-113	2.38723	-1.03578e-09
112553394	chr12:112553394:C:T	1.56487e-114	-1.06889e-09	-1.27599
112553648	chr12:112553648:C:T	3.64282e-111	-1.06889e-09	6.47672
112553851	chr12:112553851:C:T	2.29052e-114	0.975675	-1.87069
112553888	chr12:112553888:G:C	1.40919e-114	-1.06889e-09	-1.38078
112553942	chr12:112553942:CT:C	4.03667e-114	-0.328376	-1.03578e-09
112554028	chr12:112554028:A:T	2.66651e-112	-1.06889e-09	3.86214
112554573	chr12:112554573:T:C	9.7318e-114	-1.06889e-09	0.551604
112554619	chr12:112554619:G:A	1.306e-111	-1.06889e-09	5.45093
112555187	chr12:112555187:C:T	4.13228e-114	1.28231	-1.58728
112556205	chr12:112556205:A:G	1.23911e-114	-1.06889e-09	-1.50941
112556537	chr12:112556537:A:G	4.63542e-114	-1.06889e-09	-0.190069
112556575	chr12:112556575:G:A	8.63421e-115	-1.06889e-09	-1.87065
112556614	chr12:112556614:G:A	4.00956e-114	-0.335114	-1.03578e-09
112556641	chr12:112556641:T:G	1.4527e-114	-1.06889e-09	-1.35037
112556913	chr12:112556913:A:G	3.37044e-113	1.79383	-1.03578e-09
112557914	chr12:112557914:T:C	4.42459e-112	-1.06889e-09	4.36855
112558234	chr12:112558234:A:G	9.05781e-115	-1.06889e-09	-1.82275
112559392	chr12:112559392:C:T	2.17747e-113	3.17607	-1.81912
112559410	chr12:112559410:C:G	1.41362e-114	-1.06889e-09	-1.37764
112560532	chr12:112560532:T:C	7.29964e-114	-1.06889e-09	0.264029
112561049	chr12:112561049:A:G	9.90962e-112	5.17488	-1.03578e-09
112561259	chr12:112561259:G:A	1.29542e-114	-1.06889e-09	-1.46496
112561452	chr12:112561452:C:T	3.66739e-114	-1.06889e-09	-0.424315
112562761	chr12:112562761:A:G	1.11278e-114	-1.61694	-1.03578e-09
112562881	chr12:112562881:A:C	5.02721e-114	1.55244	-1.66137
112563410	chr12:112563410:T:C	6.47338e-114	-1.06889e-09	0.143903
112564245	chr12:112564245:T:C	1.04713e-113	-1.06889e-09	0.624841
112565131	chr12:112565131:G:T	2.93681e-112	3.9587	-1.03578e-09
112565145	chr12:112565145:G:A	9.03922e-115	-1.06889e-09	-1.82481
112565568	chr12:112565568:G:A	2.51866e-114	-1.06889e-09	-0.800069
112565887	chr12:112565887:T:A	8.64252e-114	-1.06889e-09	0.432899
112565935	chr12:112565935:G:T	1.5771e-113	-1.06889e-09	1.03438
112566124	chr12:112566124:T:C	8.86962e-115	-1.06889e-09	-1.84375
112566256	chr12:112566256:G:A	1.17577e-114	-1.06889e-09	-1.56187
112566687	chr12:112566687:C:T	5.23706e-113	4.03808	-1.80353
112567084	chr12:112567084:C:T	8.02848e-115	-1.94339	-1.03578e-09
112567525	chr12:112567525:G:A	1.993e-110	-1.06889e-09	8.17619
112568541	chr12:112568541:C:T	2.16438e-112	-1.06889e-09	3.65351
112569197	chr12:112569197:C:T	3.57845e-115	-0.907703	-1.84375
112569352	chr12:112569352:G:A	5.10365e-114	-1.06889e-09	-0.0938391
112569798	chr12:112569798:T:C	1.9485e-91	47.9944	3.90835
112570301	chr12:112570301:C:G	2.08064e-113	-1.06889e-09	1.31147
112570529	chr12:112570529:T:C	2.15298e-114	-1.06889e-09	-0.956942
112571326	chr12:112571326:C:CACATACCT	8.76953e-113	4.55591	-1.80583
112573495	chr12:112573495:G:C	1.62949e-114	-1.35257	0.117045
112573648	chr12:112573648:C:T	1.58232e-112	5.17812	-1.83785
112575154	chr12:112575154:G:T	7.66804e-113	4.48583	-1.86998
112575722	chr12:112575722:C:T	4.22992e-112	-0.839302	5.16286
112575724	chr12:112575724:C:CAAA	4.27164e-112	-0.829488	5.16286
112575921	chr12:112575921:C:G	8.77355e-115	-1.06889e-09	-1.85464
112576257	chr12:112576257:C:G	1.12378e-113	-1.06889e-09	0.695484
112576493	chr12:112576493:A:G	4.159e-115	-0.728634	-1.87247
112576631	chr12:112576631:C:T	3.09373e-114	-0.59442	-1.03578e-09
112576672	chr12:112576672:C:T	4.21615e-115	-0.720414	-1.86704
112576855	chr12:112576855:A:T	5.81754e-114	-1.06889e-09	0.0370817
112577684	chr12:112577684:C:A	1.37387e-114	-1.06889e-09	-1.40616
112577705	chr12:112577705:C:G	1.94368e-113	-0.220299	1.46367
112577768	chr12:112577768:C:T	4.05308e-114	-1.06889e-09	-0.324319
112578440	chr12:112578440:C:A	8.67913e-110	8.77453	0.872933
112578665	chr12:112578665:C:T	1.2886e-114	-1.06889e-09	-1.47024
112578830	chr12:112578830:G:A	1.19068e-114	-1.06889e-09	-1.54927
112578863	chr12:112578863:T:C	9.06666e-115	-1.06889e-09	-1.82178
112579255	chr12:112579255:A:C	8.20561e-114	-0.212115	0.593137
112579856	chr12:112579856:A:T	7.85386e-114	-0.305438	0.642648
112580280	chr12:112580280:C:T	8.90267e-115	-1.06889e-09	-1.84003
112580675	chr12:112580675:G:A	5.80374e-113	-1.06889e-09	2.33729
112580725	chr12:112580725:A:C	7.54153e-114	-1.06889e-09	0.296629
112581600	chr12:112581600:A:G	1.94276e-114	-1.70563	0.645941
112581605	chr12:112581605:T:G	5.58175e-95	44.6631	-0.918306
112581715	chr12:112581715:T:C	1.05461e-114	-1.06889e-09	-1.67062
112583696	chr12:112583696:AAGGG:A	9.75986e-115	-2.17749	0.429391
112584253	chr12:112584253:A:AAGG	6.07505e-94	47.1321	-0.999989
112584722	chr12:112584722:G:A	1.24933e-114	-1.06889e-09	-1.50119
112585265	chr12:112585265:A:T	2.27427e-113	-1.06889e-09	1.40045
112586197	chr12:112586197:A:G	1.01654e-115	-2.62423	-1.38575
112586989	chr12:112586989:A:G	2.71021e-93	45.3985	2.22901
112587264	chr12:112587264:A:C	1.3275e-114	-1.06889e-09	-1.4405
112587777	chr12:112587777:A:G	8.99297e-114	-0.0279163	0.500564
112587814	chr12:112587814:T:C	9.7262e-116	-2.67818	-1.37596
112588097	chr12:112588097:A:G	8.06931e-115	-2.0853	0.146988
112589154	chr12:112589154:G:A	1.19162e-114	-1.06889e-09	-1.54848
112589216	chr12:112589216:C:T	5.86629e-114	1.6883	-1.64287
112589681	chr12:112589681:C:T	1.39587e-114	-1.06889e-09	-1.39028
112589682	chr12:112589682:G:A	7.6872e-116	-2.57503	-1.71438
112589835	chr12:112589835:C:T	1.20706e-115	-2.62601	-1.21218
112589847	chr12:112589847:C:G	3.45522e-115	-2.23152	-0.55497
112589857	chr12:112589857:C:T	1.10248e-114	-1.06889e-09	-1.62623
112590022	chr12:112590022:G:T	1.23834e-114	-1.06889e-09	-1.51002
112590049	chr12:112590049:C:T	1.25061e-114	-1.06889e-09	-1.50017
112590303	chr12:112590303:T:G	1.21442e-114	-1.06889e-09	-1.52953
112590906	chr12:112590906:T:A	8.75462e-114	-1.06889e-09	0.445786
112591168	chr12:112591168:C:T	8.62019e-115	-1.06889e-09	-1.87227
112591387	chr12:112591387:C:A	9.01852e-115	-1.06889e-09	-1.8271
112591401	chr12:112591401:A:G	1.08114e-113	-1.06889e-09	0.656807
112591552	chr12:112591552:C:T	1.15335e-114	-1.58112	-1.03578e-09
112592351	chr12:112592351:G:A	1.00523e-114	-1.06889e-09	-1.71858
112592425	chr12:112592425:T:C	2.10692e-114	0.0977365	-1.0763
112592481	chr12:112592481:G:A	7.05217e-106	18.9644	-0.314222
112592683	chr12:112592683:C:A	2.00712e-113	-1.06889e-09	1.27549
112593739	chr12:112593739:T:A	2.19331e-97	38.8462	-0.640591
112593967	chr12:112593967:G:A	4.78318e-114	-1.06889e-09	-0.158689
112594104	chr12:112594104:C:T	3.25162e-114	-0.544642	-1.03578e-09
112594153	chr12:112594153:C:T	2.49343e-103	24.5698	-0.051462
112594655	chr12:112594655:A:T	9.18347e-114	-1.06889e-09	0.493609
112594849	chr12:112594849:T:C	9.20553e-115	-1.06889e-09	-1.80658
112595106	chr12:112595106:A:G	9.19897e-114	-1.06889e-09	0.495296
112595165	chr12:112595165:TA:T	7.24782e-87	64.2066	-1.77987
112595815	chr12:112595815:C:T	3.57931e-114	-1.06889e-09	-0.448626
112596351	chr12:112596351:AGGTCATATGGTCT:A	1.01343e-114	-1.06889e-09	-1.71046
112596519	chr12:112596519:T:C	8.68628e-114	-1.06889e-09	0.437949
112596606	chr12:112596606:C:T	1.24869e-114	-1.06889e-09	-1.5017
112596772	chr12:112596772:T:C	9.15514e-115	0.0576596	-1.86972
112597198	chr12:112597198:C:T	6.52174e-115	-0.622813	-1.52843
112597466	chr12:112597466:C:T	9.31579e-104	23.4178	0.115917
112597467	chr12:112597467:C:T	1.20311e-114	-1.06889e-09	-1.53889
112597483	chr12:112597483:C:T	6.02313e-115	-2.23077	-1.03578e-09
112597746	chr12:112597746:G:T	1.24556e-103	23.5879	0.236329
112598091	chr12:112598091:A:C	9.03844e-115	-1.06889e-09	-1.82489
112598344	chr12:112598344:G:T	1.06141e-114	-1.06889e-09	-1.66419
112598989	chr12:112598989:A:G	1.6742e-114	-1.06889e-09	-1.20846
112599013	chr12:112599013:A:G	1.75543e-103	24.0512	0.11613
112599267	chr12:112599267:T:C	4.36431e-113	-1.06889e-09	2.05225
112600435	chr12:112600435:G:A	1.0977e-114	-1.06889e-09	-1.63058
112601047	chr12:112601047:C:A	8.63044e-115	-1.06889e-09	-1.87109
112601569	chr12:112601569:A:AT	1.60957e-114	-1.06889e-09	-1.24783
112601636	chr12:112601636:G:A	8.04693e-110	10.8803	-1.30846
112602139	chr12:112602139:C:T	2.55928e-95	44.8305	-1.86542
112602361	chr12:112602361:G:A	1.72411e-113	-1.06889e-09	1.1235
112602838	chr12:112602838:A:G	5.29815e-114	-1.06889e-09	-0.0564377
112603585	chr12:112603585:TTTTC:T	1.0392e-114	-1.06889e-09	-1.68534
112603666	chr12:112603666:C:T	2.9789e-114	-1.06889e-09	-0.63224
112603806	chr12:112603806:C:G	3.79068e-113	-1.06889e-09	1.91133
112603854	chr12:112603854:G:T	2.08816e-115	-2.57737	-0.712726
112604552	chr12:112604552:C:T	9.53452e-115	-1.06889e-09	-1.77146
112604741	chr12:112604741:C:T	2.95798e-114	-1.06889e-09	-0.639289
112604939	chr12:112604939:G:A	5.28723e-114	-1.06889e-09	-0.0585016
112605533	chr12:112605533:C:T	3.14986e-114	-1.06889e-09	-0.576438
112605780	chr12:112605780:C:T	8.87143e-115	-1.06889e-09	-1.84354
112606120	chr12:112606120:A:G	8.52839e-115	-1.88298	-1.03578e-09
112606531	chr12:112606531:C:T	6.26215e-114	-1.06889e-09	0.110727
112606701	chr12:112606701:T:C	5.633e-114	-1.06889e-09	0.00484678
112607434	chr12:112607434:C:T	8.61858e-115	-1.06889e-09	-1.87246
112607596	chr12:112607596:C:T	1.81283e-115	-2.66572	-0.765772
112607685	chr12:112607685:C:T	3.90652e-114	-1.06889e-09	-0.36115
112607997	chr12:112607997:C:A	2.32026e-98	36.1323	-0.173012
112608193	chr12:112608193:G:A	8.96907e-115	-1.06889e-09	-1.8326
112608314	chr12:112608314:C:T	8.99311e-115	-1.06889e-09	-1.82992
112608655	chr12:112608655:A:G	3.46651e-115	-2.58676	-0.196467
112609014	chr12:112609014:T:C	2.89142e-114	-1.06889e-09	-0.662048
112609094	chr12:112609094:C:T	4.01563e-114	-1.06889e-09	-0.333602
112609578	chr12:112609578:C:A	5.90323e-114	-1.06889e-09	0.0517049
112609951	chr12:112609951:A:G	4.95404e-113	-1.06889e-09	2.17899
112610257	chr12:112610257:C:G	2.4061e-114	-1.06889e-09	-0.845788
112610375	chr12:112610375:C:T	1.57363e-99	34.0262	-0.757837
112610612	chr12:112610612:A:G	2.31788e-111	-1.06889e-09	6.02461
112610750	chr12:112610750:G:C	8.23034e-115	-1.91855	-1.03578e-09
112610783	chr12:112610783:C:T	4.09209e-105	20.4617	-0.0531741
112611028	chr12:112611028:T:C	3.61807e-113	-1.06889e-09	1.86473
112611057	chr12:112611057:A:G	2.89674e-113	-1.06889e-09	1.64238
112611209	chr12:112611209:T:C	2.57086e-114	-1.06889e-09	-0.779554
112611493	chr12:112611493:C:T	5.04445e-105	20.7909	-0.173099
112611532	chr12:112611532:G:A	3.49062e-115	-1.34237	-1.43393
112611585	chr12:112611585:C:T	9.17841e-113	2.79564	-1.03578e-09
112611623	chr12:112611623:G:C	7.55328e-114	-1.06889e-09	0.298186
112612279	chr12:112612279:A:G	1.11685e-114	-1.06889e-09	-1.61328
112612359	chr12:112612359:C:T	9.35019e-115	-1.06889e-09	-1.79098
112612782	chr12:112612782:C:T	2.73987e-113	-1.06889e-09	1.5867
112612929	chr12:112612929:C:T	2.10472e-113	-1.06889e-09	1.32297
112613258	chr12:112613258:G:A	1.02238e-114	-0.730731	-0.970933
112613326	chr12:112613326:G:A	1.13234e-114	-1.06889e-09	-1.59951
112613472	chr12:112613472:A:G	2.63389e-115	-2.63344	-0.424481
112613560	chr12:112613560:G:C	9.76544e-115	-1.06889e-09	-1.74753
112613700	chr12:112613700:G:A	8.70978e-115	-1.06889e-09	-1.86193
112613709	chr12:112613709:G:A	6.30035e-114	0.11681	-1.03578e-09
112613829	chr12:112613829:A:G	8.01044e-114	-1.06889e-09	0.35695
112614064	chr12:112614064:A:G	2.09404e-114	-1.06889e-09	-0.9847
112614247	chr12:112614247:T:C	9.75304e-115	-1.06889e-09	-1.7488
112614301	chr12:112614301:G:A	8.70973e-115	-1.06889e-09	-1.86194
112614383	chr12:112614383:C:T	7.35838e-114	-1.06889e-09	0.272044
112614390	chr12:112614390:G:A	7.73427e-114	-1.06889e-09	0.321865
112614455	chr12:112614455:G:A	9.68447e-114	-1.06889e-09	0.546728
112614494	chr12:112614494:G:T	2.51209e-114	-1.06889e-09	-0.80268
112615375	chr12:112615375:C:G	2.56021e-113	-1.06889e-09	1.51888
112615537	chr12:112615537:T:A	3.06293e-113	-1.06889e-09	1.69816
112615630	chr12:112615630:T:C	3.44197e-114	-1.06889e-09	-0.487752
112616112	chr12:112616112:A:G	8.65584e-115	-1.06889e-09	-1.86815
112616585	chr12:112616585:G:A	5.95692e-114	-1.06889e-09	0.0607583
112616595	chr12:112616595:G:A	4.89381e-115	-0.611125	-1.82728
112616660	chr12:112616660:A:G	1.90872e-114	-1.06889e-09	-1.07736
112616692	chr12:112616692:C:T	4.84147e-113	-1.06889e-09	2.15601
112616723	chr12:112616723:C:T	8.65156e-115	-1.06889e-09	-1.86864
112616756	chr12:112616756:G:T	8.19029e-108	15.8858	-1.69116
112617411	chr12:112617411:T:G	6.19011e-116	-2.67498	-1.83103
112617647	chr12:112617647:A:C	5.94445e-114	-1.06889e-09	0.0586623
112617867	chr12:112617867:A:AGTT	4.83657e-115	-2.45018	-1.03578e-09
112618116	chr12:112618116:C:T	7.88585e-107	17.3383	-0.878921
112618292	chr12:112618292:TCTC:T	6.78572e-116	-2.67957	-1.73458
112618534	chr12:112618534:C:G	1.19479e-114	-1.06889e-09	-1.54583
112618769	chr12:112618769:C:T	6.80554e-114	-1.06889e-09	0.193942
112619022	chr12:112619022:T:C	2.65354e-115	-2.67908	-0.371405
112619241	chr12:112619241:T:C	1.93986e-114	-1.06889e-09	-1.06118
112619563	chr12:112619563:G:A	1.95025e-113	-1.06889e-09	1.24674
112619648	chr12:112619648:G:A	6.51716e-116	-2.65784	-1.79669
112619783	chr12:112619783:G:A	2.26759e-114	-1.06889e-09	-0.90508
112620012	chr12:112620012:G:C	2.86246e-114	-1.06889e-09	-0.672113
112620817	chr12:112620817:CCTT:C	1.10953e-113	-1.06889e-09	0.682722
112621013	chr12:112621013:T:A	9.50204e-115	-1.06889e-09	-1.77487
112621216	chr12:112621216:G:A	3.41854e-114	-1.06889e-09	-0.494583
112621670	chr12:112621670:A:G	9.70815e-115	-2.60024	0.846828
112621780	chr12:112621780:A:C	2.25327e-114	-1.06889e-09	-0.911413
112622857	chr12:112622857:CT:C	1.05908e-114	-1.06889e-09	-1.66639
112624381	chr12:112624381:C:A	8.64812e-115	-1.06889e-09	-1.86904
112628113	chr12:112628113:C:T	6.1461e-107	16.5324	-0.322253
112628155	chr12:112628155:G:A	7.05553e-114	-1.06889e-09	0.230016
112628412	chr12:112628412:T:G	3.87096e-107	16.2336	-0.485769
112628926	chr12:112628926:C:T	9.03421e-115	-1.06889e-09	-1.82536
112628978	chr12:112628978:G:C	8.71376e-115	-1.06889e-09	-1.86148
112629823	chr12:112629823:A:G	7.06673e-114	-1.06889e-09	0.231602
112630562	chr12:112630562:G:A	2.33872e-113	-1.06889e-09	1.42839
112630967	chr12:112630967:T:C	3.62387e-107	16.0586	-0.376806
112631369	chr12:112631369:G:C	7.37219e-115	-1.04609	-0.982574
112631402	chr12:112631402:A:G	4.14713e-115	-1.11259	-1.49138
112631421	chr12:112631421:A:G	3.44241e-115	-0.966405	-1.8238
112631654	chr12:112631654:G:C	4.00639e-115	-0.897218	-1.74127
112631661	chr12:112631661:C:T	2.13275e-106	15.6464	1.8079
112631739	chr12:112631739:G:A	6.68141e-114	-1.06889e-09	0.175533
112632123	chr12:112632123:C:T	2.36523e-113	-1.06889e-09	1.43966
112632622	chr12:112632622:A:G	6.51853e-114	-1.06889e-09	0.150854
112632984	chr12:112632984:G:C	6.40074e-114	-1.06889e-09	0.132619
112633990	chr12:112633990:A:C	9.05941e-115	-1.06889e-09	-1.82258
112634027	chr12:112634027:G:A	9.76638e-115	-1.06889e-09	-1.74743
112634430	chr12:112634430:C:T	4.36644e-115	-2.55243	-1.03578e-09
112635264	chr12:112635264:C:T	8.75094e-115	-1.06889e-09	-1.85722
112636827	chr12:112636827:A:G	9.41006e-115	-1.06889e-09	-1.7846
112636935	chr12:112636935:T:A	4.74522e-114	-0.166657	-1.03578e-09
112637605	chr12:112637605:T:C	3.09636e-107	15.8757	-0.351127
112638191	chr12:112638191:A:C	5.31876e-107	16.3994	-0.333882
112638240	chr12:112638240:A:G	6.67636e-115	-0.747343	-1.38046
112638571	chr12:112638571:C:T	7.00833e-114	-1.06889e-09	0.223303
112638608	chr12:112638608:A:C	1.24226e-114	-1.06889e-09	-1.50687
112638876	chr12:112638876:T:G	4.40904e-115	-1.08478	-1.45795
112639493	chr12:112639493:C:T	9.25148e-115	-1.06889e-09	-1.8016
112639772	chr12:112639772:G:C	5.89714e-114	-1.06889e-09	0.0506722
112640181	chr12:112640181:C:T	9.26975e-115	-1.06889e-09	-1.79962
112640272	chr12:112640272:C:T	5.44657e-115	-2.33139	-1.03578e-09
112640458	chr12:112640458:C:T	5.45628e-114	-1.06889e-09	-0.0270285
112640588	chr12:112640588:T:C	5.05822e-114	-1.06889e-09	-0.10278
112640590	chr12:112640590:G:A	2.22892e-108	14.5163	-1.62312
112640897	chr12:112640897:G:C	5.51119e-115	-0.810662	-1.50894
112641105	chr12:112641105:A:T	9.65792e-115	-1.06889e-09	-1.7586
112641134	chr12:112641134:G:A	1.21436e-115	-2.67625	-1.15592
112641156	chr12:112641156:G:A	8.61505e-115	-1.06889e-09	-1.87287
112641641	chr12:112641641:G:A	1.177e-114	-1.06889e-09	-1.56083
112643485	chr12:112643485:C:G	1.99495e-113	-1.06889e-09	1.26941
112643787	chr12:112643787:A:C	2.52635e-114	-1.06889e-09	-0.797021
112644194	chr12:112644194:C:CA	1.00847e-114	-1.06889e-09	-1.71536
112644571	chr12:112644571:T:C	1.15891e-114	-1.06889e-09	-1.57632
112644584	chr12:112644584:T:C	6.20392e-114	-1.06889e-09	0.101386
112644625	chr12:112644625:G:C	6.39347e-115	-0.827926	-1.34318
112644634	chr12:112644634:G:T	2.26126e-113	-1.06889e-09	1.39471
112644985	chr12:112644985:G:A	2.3015e-115	-2.67748	-0.515336
112645027	chr12:112645027:T:A	3.27355e-107	15.9351	-0.354909
112645473	chr12:112645473:T:C	8.6966e-115	-1.06889e-09	-1.86345
112646387	chr12:112646387:C:T	9.60054e-115	-1.16031	-0.604249
112646778	chr12:112646778:G:A	9.2747e-115	-1.06889e-09	-1.79909
112646883	chr12:112646883:G:A	2.31616e-113	-1.06889e-09	1.4187
112647750	chr12:112647750:A:C	1.00613e-114	-1.06889e-09	-1.71769
112648165	chr12:112648165:T:C	8.67462e-115	-1.06889e-09	-1.86598
112648261	chr12:112648261:A:G	3.33436e-113	3.332	-1.54893
112648470	chr12:112648470:C:T	4.60426e-115	-2.4994	-1.03578e-09
112648973	chr12:112648973:C:T	2.46284e-114	-0.978719	0.156237
112649475	chr12:112649475:C:T	2.50491e-114	-1.06889e-09	-0.805543
112649855	chr12:112649855:A:C	2.06433e-114	-0.99899	-1.03578e-09
112650402	chr12:112650402:C:T	1.39456e-114	-1.06889e-09	-1.39122
112650791	chr12:112650791:A:G	4.86287e-113	-1.06889e-09	2.16042
112651097	chr12:112651097:T:A	1.0182e-114	-1.06889e-09	-1.70576
112651149	chr12:112651149:C:T	1.92642e-114	-1.06889e-09	-1.06813
112651185	chr12:112651185:C:T	2.46375e-114	-1.06889e-09	-0.822112
112651288	chr12:112651288:T:C	1.00822e-114	-1.06889e-09	-1.71561
112651736	chr12:112651736:A:G	9.44449e-114	-1.06889e-09	0.521636
112651934	chr12:112651934:T:C	8.6456e-115	-1.06889e-09	-1.86933
112652136	chr12:112652136:T:C	4.89104e-115	-2.43898	-1.03578e-09
112652296	chr12:112652296:T:A	4.26104e-114	-1.06889e-09	-0.274282
112653042	chr12:112653042:A:G	1.02832e-114	-1.06889e-09	-1.69587
112653188	chr12:112653188:C:T	1.05335e-114	-1.06889e-09	-1.67182
112654129	chr12:112654129:G:A	5.89127e-113	-1.06889e-09	2.35226
112654490	chr12:112654490:C:G	8.71821e-114	-1.06889e-09	0.441618
112655097	chr12:112655097:A:G	4.79926e-114	-1.06889e-09	-0.155333
112655195	chr12:112655195:A:G	2.3095e-114	-1.06889e-09	-0.886765
112655264	chr12:112655264:C:T	2.93547e-113	-1.06889e-09	1.65566
112655869	chr12:112655869:A:G	6.26566e-113	-1.06889e-09	2.41387
112656512	chr12:112656512:C:T	2.9241e-104	22.4524	-0.0774052
112656710	chr12:112656710:A:G	6.87845e-114	-1.06889e-09	0.204598
112656797	chr12:112656797:A:G	1.71804e-115	-2.4961	-0.989094
112656986	chr12:112656986:G:A	1.92138e-114	-1.06889e-09	-1.07075
112657535	chr12:112657535:C:T	5.90833e-114	-1.06889e-09	0.052568
112658160	chr12:112658160:A:G	3.73969e-113	-1.06889e-09	1.89779
112658378	chr12:112658378:T:C	1.31664e-114	-1.06889e-09	-1.44871
112658443	chr12:112658443:T:TTGGG	8.7148e-114	-1.06889e-09	0.441228
112659116	chr12:112659116:A:G	1.00961e-114	-1.06889e-09	-1.71424
112659486	chr12:112659486:T:A	5.64968e-108	14.0949	-0.27163
112659841	chr12:112659841:T:C	2.47922e-114	-1.06889e-09	-0.815853
112659854	chr12:112659854:G:A	6.80069e-108	14.2671	-0.258337
112659950	chr12:112659950:T:C	1.21102e-114	-1.06889e-09	-1.53233
112660890	chr12:112660890:C:T	5.86766e-113	-1.06889e-09	2.34825
112660928	chr12:112660928:G:A	7.32823e-115	-2.03465	-1.03578e-09
112661010	chr12:112661010:G:A	7.64857e-114	-1.06889e-09	0.310723
112661125	chr12:112661125:G:A	4.63174e-115	-2.49345	-1.03578e-09
112661260	chr12:112661260:A:C	1.76071e-113	-1.06889e-09	1.14451
112661701	chr12:112661701:G:T	1.1254e-114	-1.06889e-09	-1.60565
112661835	chr12:112661835:G:A	6.51725e-114	-1.06889e-09	0.150656
112662192	chr12:112662192:G:A	5.79956e-115	-2.2686	-1.03578e-09
112662228	chr12:112662228:A:G	6.01687e-115	-2.23181	-1.03578e-09
112662855	chr12:112662855:C:T	5.20773e-114	-0.0736519	-1.03578e-09
112662943	chr12:112662943:G:T	1.33665e-114	-1.06889e-09	-1.43363
112663189	chr12:112663189:C:A	2.40744e-105	20.6493	-0.771284
112663378	chr12:112663378:T:G	2.53239e-114	-1.06889e-09	-0.794633
112664159	chr12:112664159:AG:A	8.61459e-115	-1.06889e-09	-1.87292
112664440	chr12:112664440:T:A	6.04066e-114	-1.06889e-09	0.0747181
112664486	chr12:112664486:A:G	8.61595e-115	-1.06889e-09	-1.87277
112665073	chr12:112665073:G:T	3.72457e-113	-1.06889e-09	1.89374
112666175	chr12:112666175:G:A	1.04808e-113	-1.06889e-09	0.625749
112666436	chr12:112666436:C:G	4.66842e-103	24.9092	0.236249
112666700	chr12:112666700:G:T	1.29278e-114	-1.06889e-09	-1.467
112666980	chr12:112666980:G:A	1.72404e-115	-2.38036	-1.10135
112667098	chr12:112667098:T:C	3.08437e-100	31.5329	0.105851
112667225	chr12:112667225:G:A	6.14313e-105	21.5497	-0.734919
112668147	chr12:112668147:A:C	1.08299e-114	-1.06889e-09	-1.64407
112668329	chr12:112668329:C:T	1.01529e-115	-2.40996	-1.60124
112668805	chr12:112668805:T:C	1.01784e-114	-1.06889e-09	-1.70611
112670286	chr12:112670286:G:T	8.6346e-115	-1.06889e-09	-1.8706
112670396	chr12:112670396:T:G	1.18282e-113	-1.06889e-09	0.746694
112670725	chr12:112670725:C:T	1.17135e-113	-1.06889e-09	0.736942
112670933	chr12:112670933:G:A	8.61514e-115	-1.06889e-09	-1.87286
112671923	chr12:112671923:T:C	1.49191e-114	-1.06889e-09	-1.32374
112672807	chr12:112672807:C:T	8.83533e-115	-1.06889e-09	-1.84762
112672970	chr12:112672970:T:C	1.51816e-114	-1.06889e-09	-1.30629
112673044	chr12:112673044:T:C	1.68426e-114	-1.06889e-09	-1.20247
112673185	chr12:112673185:G:A	4.36868e-115	-1.61006	-0.941855
112673205	chr12:112673205:A:G	1.71879e-114	-1.06889e-09	-1.18217
112673562	chr12:112673562:A:G	1.33394e-114	-1.06889e-09	-1.43566
112673602	chr12:112673602:G:T	8.75512e-115	-1.06889e-09	-1.85674
112673751	chr12:112673751:G:C	8.70012e-115	-1.06889e-09	-1.86304
112674209	chr12:112674209:C:T	2.06241e-114	-1.06889e-09	-0.999919
112674409	chr12:112674409:C:A	2.71443e-114	-1.06889e-09	-0.725213
112674845	chr12:112674845:T:C	2.02422e-109	11.8455	-1.35116
112675357	chr12:112675357:C:T	1.63112e-114	-1.06889e-09	-1.23453
112675891	chr12:112675891:A:C	1.62704e-113	-1.06889e-09	1.06555
112676084	chr12:112676084:C:T	1.48517e-115	-2.47032	-1.16054
112676155	chr12:112676155:G:A	1.08003e-114	-1.06889e-09	-1.6468
112676562	chr12:112676562:G:A	1.97973e-114	-1.06889e-09	-1.04083
112677071	chr12:112677071:T:C	5.33449e-115	-2.35219	-1.03578e-09
112677212	chr12:112677212:G:A	1.93104e-114	-1.06889e-09	-1.06574
112677493	chr12:112677493:C:T	6.77499e-115	-2.11314	-1.03578e-09
112677565	chr12:112677565:G:T	3.48562e-102	24.4629	2.69294
112677593	chr12:112677593:C:T	1.6487e-114	-1.06889e-09	-1.22381
112677764	chr12:112677764:G:A	5.34577e-115	-2.01694	-0.333136
112677777	chr12:112677777:G:T	2.25142e-114	-1.06889e-09	-0.912233
112677823	chr12:112677823:T:C	2.9211e-101	26.6566	2.62519
112678183	chr12:112678183:C:T	2.40147e-112	-1.06889e-09	3.75746
112678195	chr12:112678195:G:A	2.6812e-103	24.3023	0.28856
112678768	chr12:112678768:A:G	1.27048e-114	-1.06889e-09	-1.4844
112678846	chr12:112678846:A:G	4.38211e-114	-1.06889e-09	-0.246266
112678879	chr12:112678879:C:T	1.58718e-114	-1.06889e-09	-1.26184
112678881	chr12:112678881:G:A	2.27392e-112	-1.06889e-09	3.70288
112679228	chr12:112679228:A:G	3.6916e-114	-1.06889e-09	-0.417736
112679442	chr12:112679442:C:T	1.93416e-114	-1.06889e-09	-1.06412
112679519	chr12:112679519:G:A	9.47694e-115	-1.06889e-09	-1.77752
112679586	chr12:112679586:C:T	1.42442e-104	22.7158	-1.05998
112679592	chr12:112679592:A:T	1.20175e-113	-1.06889e-09	0.762572
112679715	chr12:112679715:C:T	3.53265e-103	24.474	0.392702
112679985	chr12:112679985:G:A	8.07174e-115	-1.93801	-1.03578e-09
112680038	chr12:112680038:T:A	9.86709e-115	-1.06889e-09	-1.73718
112680056	chr12:112680056:C:T	7.32458e-114	-1.06889e-09	0.26744
112680112	chr12:112680112:A:C	1.14912e-114	-1.06889e-09	-1.5848
112680253	chr12:112680253:T:A	1.26314e-114	-1.06889e-09	-1.49019
112680415	chr12:112680415:C:T	2.3213e-104	23.8866	-1.74244
112680730	chr12:112680730:G:A	2.67514e-104	23.9323	-1.64622
112680807	chr12:112680807:T:C	7.91663e-115	-1.57041	-0.387008
112680967	chr12:112680967:T:C	8.03993e-115	-1.53809	-0.40387
112681412	chr12:112681412:C:G	1.28482e-114	-1.06889e-09	-1.47317
112681532	chr12:112681532:A:C	1.56825e-114	-1.06889e-09	-1.27384
112681797	chr12:112681797:A:G	2.46543e-114	-1.06889e-09	-0.82143
112682008	chr12:112682008:G:A	2.06668e-104	23.7893	-1.76127
112682151	chr12:112682151:T:C	1.22337e-114	-1.06889e-09	-1.52219
112682221	chr12:112682221:T:C	2.44702e-114	-1.06889e-09	-0.828925
112682583	chr12:112682583:T:C	1.30313e-113	-1.06889e-09	0.843555
112682654	chr12:112682654:T:C	1.32773e-104	23.3005	-1.71494
112683034	chr12:112683034:A:G	1.27308e-113	-1.06889e-09	0.82023
112683326	chr12:112683326:C:T	2.66149e-114	-1.06889e-09	-0.74491
112683437	chr12:112683437:T:C	4.83416e-115	-2.45067	-1.03578e-09
112683466	chr12:112683466:A:G	1.01171e-113	-1.06889e-09	0.590434
112683647	chr12:112683647:G:A	1.91007e-114	-1.06889e-09	-1.07665
112683923	chr12:112683923:G:C	9.47639e-115	-1.06889e-09	-1.77758
112684004	chr12:112684004:T:A	1.30702e-114	-1.06889e-09	-1.45604
112684043	chr12:112684043:A:G	2.16717e-113	-1.06889e-09	1.35221
112684232	chr12:112684232:G:A	1.00326e-112	3.23891	-0.35428
112684921	chr12:112684921:G:A	1.41176e-113	-1.06889e-09	0.923624
112685121	chr12:112685121:G:A	8.71072e-115	-1.06889e-09	-1.86183
112685153	chr12:112685153:T:C	1.27638e-114	-1.47977	-1.03578e-09
112686266	chr12:112686266:GT:G	1.21014e-114	-1.06889e-09	-1.53306
112686546	chr12:112686546:G:A	1.64187e-104	23.4577	-1.65977
112686550	chr12:112686550:G:A	2.05249e-113	-1.06889e-09	1.29784
112686569	chr12:112686569:G:A	1.55124e-114	-1.06889e-09	-1.28474
112686628	chr12:112686628:A:T	1.25362e-114	-1.06889e-09	-1.49776
112686772	chr12:112686772:A:T	2.03527e-104	23.6984	-1.68567
112686862	chr12:112686862:T:A	1.24062e-114	-1.06889e-09	-1.50819
112686965	chr12:112686965:T:A	1.00451e-114	-1.76219	0.0428957
112687103	chr12:112687103:G:A	1.22083e-114	-1.06889e-09	-1.52427
112687506	chr12:112687506:G:T	7.89378e-105	22.6084	-1.54285
112687623	chr12:112687623:T:C	1.36465e-114	-1.06889e-09	-1.4129
112688028	chr12:112688028:G:A	1.65033e-114	-1.06889e-09	-1.22282
112688590	chr12:112688590:A:G	9.31678e-115	-1.06889e-09	-1.79456
112688621	chr12:112688621:A:G	1.23676e-114	-1.06889e-09	-1.5113
112689205	chr12:112689205:A:G	1.92417e-114	-1.06889e-09	-1.0693
112689254	chr12:112689254:G:A	1.41703e-112	-0.103802	3.33374
112689548	chr12:112689548:A:G	3.59282e-113	-1.06889e-09	1.85773
112689599	chr12:112689599:G:A	4.14207e-104	21.173	1.55022
112690086	chr12:112690086:G:A	1.03736e-114	-1.68711	-1.03578e-09
112690376	chr12:112690376:T:C	8.608e-115	-1.87369	-1.03578e-09
112690542	chr12:112690542:A:T	2.08688e-114	-1.06889e-09	-0.988125
112690803	chr12:112690803:G:A	1.58419e-114	-1.06889e-09	-1.26372
112690949	chr12:112690949:C:T	9.09634e-111	-2.19474	9.58657
112691181	chr12:112691181:C:T	1.52459e-111	-1.25728	6.86296
112691253	chr12:112691253:C:G	1.68854e-114	-1.06889e-09	-1.19993
112691477	chr12:112691477:A:G	4.06435e-115	-2.15755	-0.466577
112691660	chr12:112691660:G:A	1.50154e-114	-1.3173	-1.03578e-09
112691779	chr12:112691779:T:C	7.53074e-112	-1.23923	6.13959
112691975	chr12:112691975:G:A	1.81959e-114	-1.06889e-09	-1.12518
112692183	chr12:112692183:G:C	9.69641e-115	-1.06889e-09	-1.75462
112692479	chr12:112692479:A:G	1.84345e-114	-1.06889e-09	-1.11216
112693269	chr12:112693269:T:C	2.06908e-113	-1.06889e-09	1.3059
112693438	chr12:112693438:C:A	8.69704e-115	-1.06889e-09	-1.8634
112693572	chr12:112693572:G:T	2.60427e-114	-1.06889e-09	-0.766645
112694599	chr12:112694599:G:C	2.10444e-114	-1.06889e-09	-0.979748
112694614	chr12:112694614:A:G	1.86737e-109	12.2804	-1.86673
112694878	chr12:112694878:G:A	1.07747e-114	-1.06889e-09	-1.64918
112694890	chr12:112694890:C:T	2.46027e-113	-1.06889e-09	1.47906
112695646	chr12:112695646:G:A	1.44278e-114	-1.06889e-09	-1.35722
112695696	chr12:112695696:T:C	8.95795e-115	-1.06889e-09	-1.83384
112696110	chr12:112696110:T:C	7.89932e-109	12.4159	-0.559999
112697212	chr12:112697212:G:A	3.8075e-115	-2.2833	-0.406105
112697726	chr12:112697726:A:G	1.80849e-79	81.0714	-1.61222
112697773	chr12:112697773:A:G	7.29856e-108	11.5197	2.55972
112698826	chr12:112698826:A:C	7.92694e-108	14.575	-0.413039
112699191	chr12:112699191:G:C	1.00682e-108	13.8302	-1.73169
112699250	chr12:112699250:A:G	1.35202e-114	-1.06889e-09	-1.42219
112699579	chr12:112699579:C:T	3.86145e-109	13.0056	-1.86538
112699661	chr12:112699661:T:G	1.3994e-114	-1.06889e-09	-1.38775
112699726	chr12:112699726:G:A	1.14881e-105	11.2391	7.89914
112700027	chr12:112700027:G:T	3.75769e-115	-2.28061	-0.421969
112700226	chr12:112700226:C:T	1.32269e-114	-1.06889e-09	-1.44412
112700724	chr12:112700724:A:T	8.68365e-115	-1.06889e-09	-1.86494
112701705	chr12:112701705:A:G	3.03643e-114	-1.06889e-09	-0.613112
112702134	chr12:112702134:C:T	9.94283e-115	-1.06889e-09	-1.72953
112702236	chr12:112702236:C:T	2.56715e-108	12.8765	0.15797
112702348	chr12:112702348:A:G	1.88757e-114	-1.08851	-1.03578e-09
112702355	chr12:112702355:G:A	1.79742e-108	13.2787	-0.600634
112702523	chr12:112702523:T:C	9.3639e-108	11.6788	2.64981
112702696	chr12:112702696:A:G	1.65501e-108	12.9882	-0.392708
112702715	chr12:112702715:T:C	1.24957e-114	-1.06889e-09	-1.50099
112703106	chr12:112703106:A:G	9.65289e-115	-1.06889e-09	-1.75912
112703305	chr12:112703305:A:G	9.98687e-115	-1.06889e-09	-1.72511
112703959	chr12:112703959:ATCT:A	8.44083e-109	13.7054	-1.78323
112704052	chr12:112704052:T:C	5.74697e-109	13.401	-1.86324
112704238	chr12:112704238:G:A	7.30916e-113	-1.06889e-09	2.56792
112704335	chr12:112704335:C:T	7.15747e-112	4.84953	-1.03578e-09
112704366	chr12:112704366:A:G	1.37793e-115	-2.44451	-1.26129
112704560	chr12:112704560:G:T	4.33915e-110	10.8179	-1.8637
112704986	chr12:112704986:C:T	1.25696e-114	-1.06889e-09	-1.4951
112705760	chr12:112705760:T:C	2.45195e-108	13.486	-0.497399
112706600	chr12:112706600:C:A	8.66964e-115	-1.06889e-09	-1.86655
112706928	chr12:112706928:T:C	2.45937e-113	-1.06889e-09	1.47869
112707141	chr12:112707141:T:G	9.04608e-109	13.7713	-1.77985
112707666	chr12:112707666:A:C	7.17583e-115	-1.0056	-1.05006
112708369	chr12:112708369:C:T	1.43945e-114	-1.06889e-09	-1.35953
112709264	chr12:112709264:T:C	1.80012e-114	-1.13594	-1.03578e-09
112709666	chr12:112709666:A:G	1.69417e-109	11.8825	-1.56619
112709758	chr12:112709758:G:A	1.62848e-109	12.0382	-1.76146
112709778	chr12:112709778:G:A	1.65229e-114	-1.22163	-1.03578e-09
112709924	chr12:112709924:G:A	2.01667e-114	-1.06889e-09	-1.02235
112710060	chr12:112710060:C:T	3.23191e-114	-1.06889e-09	-0.550723
112710166	chr12:112710166:C:T	3.02998e-113	-1.06889e-09	1.68735
112710501	chr12:112710501:C:T	1.40582e-108	14.0943	-1.66201
112710901	chr12:112710901:C:T	1.32438e-114	-1.06889e-09	-1.44285
112711017	chr12:112711017:TC:T	2.25142e-114	-0.912235	-1.03578e-09
112711623	chr12:112711623:C:T	2.98181e-114	-1.06889e-09	-0.631266
112712123	chr12:112712123:T:G	3.70284e-114	-1.06889e-09	-0.414695
112713177	chr12:112713177:A:T	2.05685e-108	12.4033	0.409544
112713232	chr12:112713232:T:C	1.21385e-114	-1.06889e-09	-1.53
112713507	chr12:112713507:G:T	2.14848e-105	11.5294	8.23483
112714292	chr12:112714292:A:G	1.41965e-108	11.9862	0.455933
112714401	chr12:112714401:C:T	8.43181e-108	11.64	2.58369
112714782	chr12:112714782:A:G	1.73111e-107	11.586	3.35708
112715068	chr12:112715068:A:G	1.25056e-114	-1.06889e-09	-1.50021
112715162	chr12:112715162:G:T	1.41912e-114	-1.06889e-09	-1.37376
112715549	chr12:112715549:A:G	1.33694e-114	-1.06889e-09	-1.43342
112715635	chr12:112715635:C:T	2.27178e-114	-0.903233	-1.03578e-09
112715738	chr12:112715738:G:A	2.99341e-113	-1.06889e-09	1.6752
112715864	chr12:112715864:A:G	1.0617e-107	15.6435	-1.18937
112716389	chr12:112716389:A:G	1.35341e-114	-1.06889e-09	-1.42117
112716679	chr12:112716679:G:A	1.31908e-114	-1.06889e-09	-1.44686
112716989	chr12:112716989:A:G	1.12968e-114	-1.60186	-1.03578e-09
112717435	chr12:112717435:C:T	2.253e-109	11.2162	-0.61484
112717950	chr12:112717950:C:T	8.7608e-115	-1.06889e-09	-1.85609
112718483	chr12:112718483:G:C	1.4002e-114	-1.06889e-09	-1.38718
112718496	chr12:112718496:T:C	1.44428e-114	-1.35618	-1.03578e-09
112718616	chr12:112718616:G:A	2.81448e-114	-1.06889e-09	-0.689018
112718618	chr12:112718618:G:A	9.88681e-110	11.6088	-1.83105
112719095	chr12:112719095:G:A	5.17094e-109	12.9735	-1.54127
112719096	chr12:112719096:T:C	5.44527e-109	13.0256	-1.54174
112719097	chr12:112719097:G:A	3.08878e-114	-1.06889e-09	-0.596018
112719581	chr12:112719581:T:C	9.39337e-115	-1.06889e-09	-1.78638
112719966	chr12:112719966:T:C	1.08596e-113	-1.67761	2.33886
112720233	chr12:112720233:G:A	2.63166e-115	-1.37087	-1.6879
112720491	chr12:112720491:T:C	2.4492e-114	-0.828034	-1.03578e-09
112721046	chr12:112721046:C:T	1.94567e-114	-1.05819	-1.03578e-09
112721939	chr12:112721939:G:T	1.7515e-113	1.13926	-1.03578e-09
112722043	chr12:112722043:A:T	1.08796e-114	-0.48006	-1.15943
112722145	chr12:112722145:A:T	8.62973e-115	-1.06889e-09	-1.87117
112722238	chr12:112722238:G:A	8.63112e-115	-1.06889e-09	-1.87101
112722430	chr12:112722430:A:G	2.74658e-114	-1.06889e-09	-0.713441
112723000	chr12:112723000:A:C	2.03171e-114	-1.06889e-09	-1.01492
112723007	chr12:112723007:T:C	4.01823e-114	0.907324	-1.24028
112723633	chr12:112723633:T:C	9.64817e-107	14.6972	1.9639
112723964	chr12:112723964:T:C	2.57411e-114	-1.06889e-09	-0.778291
112724023	chr12:112724023:C:T	1.18933e-114	-0.487659	-1.06275
112724150	chr12:112724150:C:T	4.47227e-115	-1.27162	-1.25686
112724323	chr12:112724323:T:C	8.65196e-115	-1.06889e-09	-1.8686
112724375	chr12:112724375:T:A	8.86156e-115	-1.06889e-09	-1.84466
112724393	chr12:112724393:T:C	1.04224e-114	-1.06889e-09	-1.68242
112724467	chr12:112724467:C:T	8.65141e-115	-1.06889e-09	-1.86866
112724665	chr12:112724665:A:G	9.37431e-115	-1.06889e-09	-1.78841
112724953	chr12:112724953:G:A	1.30685e-114	-1.06889e-09	-1.45618
112725336	chr12:112725336:C:T	8.84611e-115	-1.06889e-09	-1.8464
112725851	chr12:112725851:G:A	3.13724e-89	58.2696	-1.28539
112725855	chr12:112725855:A:G	3.11814e-89	58.2699	-1.29179
112725919	chr12:112725919:A:G	5.34291e-112	3.82217	0.734978
112725961	chr12:112725961:A:G	4.86681e-91	54.0835	-1.26537
112726751	chr12:112726751:A:G	7.98922e-89	59.168	-1.24904
112726905	chr12:112726905:C:A	7.24042e-112	4.07611	0.784947
112726962	chr12:112726962:G:A	1.24937e-105	20.9443	-1.72215
112726992	chr12:112726992:A:C	1.64553e-88	59.8151	-1.17367
112727387	chr12:112727387:C:T	4.79378e-89	58.1068	-0.698604
112727991	chr12:112727991:G:T	1.21687e-114	-0.95811	-0.569401
112728047	chr12:112728047:C:G	9.98661e-88	61.8932	-1.44856
112728352	chr12:112728352:G:C	5.18608e-115	-1.41817	-0.962229
112728640	chr12:112728640:T:A	9.75171e-115	-1.06889e-09	-1.74894
112728715	chr12:112728715:C:T	2.77175e-90	55.3704	-0.812701
112728764	chr12:112728764:A:G	6.11072e-90	57.2108	-1.86249
112728860	chr12:112728860:G:A	1.74249e-113	-1.06889e-09	1.13411
112729201	chr12:112729201:C:T	9.19934e-115	-1.06889e-09	-1.80725
112729401	chr12:112729401:G:A	9.40001e-115	-1.06889e-09	-1.78567
112729670	chr12:112729670:A:G	1.34947e-114	-1.06889e-09	-1.42408
112729883	chr12:112729883:C:G	4.17311e-113	-1.06889e-09	2.00745
112730481	chr12:112730481:G:C	5.22777e-113	1.45948	0.77329
112730561	chr12:112730561:G:A	1.53781e-114	-1.29344	-1.03578e-09
112730563	chr12:112730563:A:G	1.72642e-99	35.0943	-1.73322
112730591	chr12:112730591:C:T	2.71693e-114	-1.06889e-09	-0.724294
112730995	chr12:112730995:C:T	9.29794e-115	-1.06889e-09	-1.79659
112731520	chr12:112731520:C:G	1.02717e-114	-1.06889e-09	-1.69699
112731595	chr12:112731595:A:G	1.1647e-113	-1.06889e-09	0.731249
112731750	chr12:112731750:G:A	1.20303e-114	-1.06889e-09	-1.53895
112731860	chr12:112731860:C:T	1.5106e-114	-1.06889e-09	-1.31129
112731965	chr12:112731965:C:T	4.31094e-98	37.0457	-0.466932
112732045	chr12:112732045:T:C	1.20895e-114	-1.06889e-09	-1.53404
112732189	chr12:112732189:C:G	1.57882e-114	-1.06889e-09	-1.26712
112732299	chr12:112732299:G:A	1.50177e-114	-1.06889e-09	-1.31715
112732362	chr12:112732362:G:A	2.15836e-111	5.68947	0.263835
112732586	chr12:112732586:T:C	9.34096e-115	-1.06889e-09	-1.79197
112732641	chr12:112732641:G:A	1.55806e-114	-1.06889e-09	-1.28036
112732715	chr12:112732715:G:A	1.04405e-114	-1.06889e-09	-1.68068
112733066	chr12:112733066:T:A	9.58408e-114	-1.06889e-09	0.536308
112733933	chr12:112733933:T:C	2.84788e-114	-1.06889e-09	-0.677221
112734506	chr12:112734506:T:C	2.84485e-114	-1.06889e-09	-0.678285
112734713	chr12:112734713:C:T	1.2306e-114	-1.06889e-09	-1.51629
112734801	chr12:112734801:G:A	1.90365e-114	-1.06889e-09	-1.08002
112735204	chr12:112735204:G:A	1.30064e-111	5.24953	0.197287
112735380	chr12:112735380:A:G	9.97858e-115	-1.06889e-09	-1.72594
112735635	chr12:112735635:C:T	1.18166e-114	-1.06889e-09	-1.55687
112735735	chr12:112735735:A:G	1.18165e-114	-1.06889e-09	-1.55688
112735757	chr12:112735757:C:T	1.12376e-111	5.64776	-0.347117
112735968	chr12:112735968:C:T	2.65228e-114	-1.06889e-09	-0.748375
112736208	chr12:112736208:C:T	1.66358e-114	-1.06889e-09	-1.21482
112736678	chr12:112736678:G:A	8.8936e-115	-1.06889e-09	-1.84105
112737562	chr12:112737562:C:T	1.94771e-114	-1.06889e-09	-1.05714
112737775	chr12:112737775:T:C	1.1001e-113	-1.06889e-09	0.674192
112738361	chr12:112738361:A:T	2.2304e-98	36.2232	-0.303484
112738673	chr12:112738673:A:G	1.33698e-114	-1.43338	-1.03578e-09
112738696	chr12:112738696:C:T	3.98442e-98	36.7604	-0.260466
112738743	chr12:112738743:G:A	6.9465e-115	-2.04029	-0.0478511
112738764	chr12:112738764:T:C	9.57841e-115	-1.06889e-09	-1.76687
112738783	chr12:112738783:T:C	3.00489e-114	-1.06889e-09	-0.623555
112738884	chr12:112738884:C:T	1.15009e-114	-1.58395	-1.03578e-09
112739234	chr12:112739234:A:T	3.49618e-115	-1.51449	-1.26021
112739338	chr12:112739338:A:G	1.4171e-113	-1.06889e-09	0.927399
112739446	chr12:112739446:C:A	1.65673e-111	5.25007	0.438732
112739454	chr12:112739454:A:G	1.98861e-114	-1.06889e-09	-1.03636
112740598	chr12:112740598:C:T	1.01419e-114	-1.06889e-09	-1.70971
112741051	chr12:112741051:G:A	1.73611e-114	-1.06889e-09	-1.17215
112741125	chr12:112741125:TCTGTGTAGTAGGCTTTTA:T	2.85816e-114	-1.06889e-09	-0.673617
112741171	chr12:112741171:A:G	7.09202e-114	-1.06889e-09	0.235174
112741173	chr12:112741173:A:C	1.41875e-92	51.1397	-1.85689
112741248	chr12:112741248:G:A	2.64309e-114	-1.06889e-09	-0.751845
112741369	chr12:112741369:T:C	6.57449e-114	-1.06889e-09	0.159402
112741497	chr12:112741497:G:T	1.30644e-113	-1.06889e-09	0.846099
112741752	chr12:112741752:A:G	1.65178e-113	-1.06889e-09	1.08064
112741852	chr12:112741852:C:T	4.40536e-114	-1.06889e-09	-0.240973
112742149	chr12:112742149:A:C	2.38672e-113	-1.06889e-09	1.44871
112742165	chr12:112742165:AAATTTTGGGATTGG:A	3.51939e-114	-1.06889e-09	-0.465509
112742517	chr12:112742517:T:C	1.70482e-92	51.2991	-1.83254
112742529	chr12:112742529:C:G	2.99394e-115	-1.65686	-1.27293
112743336	chr12:112743336:T:A	4.3495e-114	-1.06889e-09	-0.253735
112743378	chr12:112743378:T:A	1.02486e-114	-1.06889e-09	-1.69924
112743394	chr12:112743394:T:C	1.5388e-114	-1.06889e-09	-1.2928
112743401	chr12:112743401:C:T	1.44138e-114	-1.06889e-09	-1.3582
112743588	chr12:112743588:C:T	5.86994e-112	5.01704	-0.365823
112744145	chr12:112744145:G:A	3.14318e-114	-1.06889e-09	-0.578561
112744493	chr12:112744493:G:A	1.04339e-92	49.886	-0.910463
112744534	chr12:112744534:G:A	8.99062e-113	4.58567	-1.8107
112744890	chr12:112744890:T:C	1.40669e-114	-1.06889e-09	-1.38256
112744953	chr12:112744953:A:G	3.12255e-114	-1.06889e-09	-0.585144
112744981	chr12:112744981:G:A	1.40448e-114	-1.06889e-09	-1.38413
112745024	chr12:112745024:A:C	2.78569e-114	-1.06889e-09	-0.6993
112745554	chr12:112745554:G:A	2.82272e-112	5.22261	-1.30353
112745681	chr12:112745681:T:C	6.76917e-91	54.2026	-1.05454
112745727	chr12:112745727:C:T	2.75854e-114	-0.709093	-1.03578e-09
112745926	chr12:112745926:G:A	1.55473e-112	5.14483	-1.82215
112746486	chr12:112746486:C:T	5.6767e-113	4.11413	-1.79897
112746925	chr12:112746925:C:T	3.37129e-114	-1.06889e-09	-0.5085
112746934	chr12:112746934:C:A	1.16293e-93	47.3161	-0.534708
112747334	chr12:112747334:T:C	1.12993e-114	-1.06889e-09	-1.60164
112747362	chr12:112747362:A:G	4.52021e-114	-1.06889e-09	-0.215237
112747434	chr12:112747434:A:G	1.12913e-114	-1.06889e-09	-1.60235
112747593	chr12:112747593:G:T	1.40914e-114	-1.06889e-09	-1.38082
112747801	chr12:112747801:T:C	3.37707e-114	-1.06889e-09	-0.506787
112748215	chr12:112748215:G:A	8.85425e-114	1.47419	-1.01709
112748260	chr12:112748260:G:A	9.41426e-115	-1.06889e-09	-1.78416
112748813	chr12:112748813:A:T	9.42148e-115	-1.06889e-09	-1.78339
112748931	chr12:112748931:G:A	1.84534e-114	-1.37783	0.266693
112749061	chr12:112749061:C:T	3.37129e-114	-1.06889e-09	-0.5085
112749428	chr12:112749428:G:A	3.17748e-114	-1.06889e-09	-0.567707
112749549	chr12:112749549:C:T	4.42841e-93	48.5688	-0.450275
112749625	chr12:112749625:G:A	9.40596e-115	-1.06889e-09	-1.78504
112749885	chr12:112749885:GT:G	1.82704e-114	-1.06889e-09	-1.1211
112750307	chr12:112750307:C:G	9.08523e-115	-1.06889e-09	-1.81973
112750906	chr12:112750906:T:C	3.73683e-114	-1.41286	1.0073
112751108	chr12:112751108:A:G	1.01006e-114	-1.06889e-09	-1.71378
112751178	chr12:112751178:C:T	8.61477e-115	-1.06889e-09	-1.8729
112751443	chr12:112751443:A:T	9.11175e-115	-1.06889e-09	-1.81682
112751499	chr12:112751499:C:G	8.91622e-115	-1.06889e-09	-1.83851
112752224	chr12:112752224:G:T	1.02948e-91	52.8916	-1.62693
112752974	chr12:112752974:T:C	1.97513e-113	-1.75478	3.0142
112753192	chr12:112753192:A:G	1.02362e-114	-1.70045	-1.03578e-09
112753641	chr12:112753641:G:A	8.74745e-115	-1.06889e-09	-1.85762
112754131	chr12:112754131:T:C	1.41006e-113	-1.76303	2.68545
112754343	chr12:112754343:T:C	8.83278e-115	-1.06889e-09	-1.84791
112754363	chr12:112754363:T:TA	6.29068e-98	35.3797	1.57693
112754871	chr12:112754871:T:C	3.35477e-114	-1.06889e-09	-0.513412
112755122	chr12:112755122:A:G	6.26891e-98	34.5665	2.38671
112755598	chr12:112755598:C:A	2.02296e-115	-2.12752	-1.1943
112755840	chr12:112755840:A:G	2.20467e-114	-0.933218	-1.03578e-09
112756081	chr12:112756081:T:C	2.28312e-115	-2.06994	-1.1309
112756299	chr12:112756299:G:A	9.40295e-115	-1.06889e-09	-1.78536
112756559	chr12:112756559:A:C	2.09226e-115	-2.11307	-1.17506
112756728	chr12:112756728:T:C	9.0347e-115	-1.06889e-09	-1.82531
112756924	chr12:112756924:C:T	2.26733e-113	-1.73874	3.13614
112756968	chr12:112756968:A:T	3.34692e-114	-1.06889e-09	-0.515755
112757116	chr12:112757116:C:T	1.02997e-114	-1.06889e-09	-1.69427
112757260	chr12:112757260:A:G	2.17086e-115	-2.31782	-0.933438
112758109	chr12:112758109:C:T	4.6524e-115	-2.24947	-0.239526
112758307	chr12:112758307:A:G	2.22528e-115	-2.24089	-0.985613
112758901	chr12:112758901:A:G	9.49439e-115	-1.06889e-09	-1.77568
112758928	chr12:112758928:G:A	2.26828e-112	4.69229	-0.99189
112759110	chr12:112759110:C:T	6.17385e-92	51.8869	-1.13346
112759510	chr12:112759510:T:C	4.49873e-113	-1.83138	3.91396
112759523	chr12:112759523:G:A	2.02957e-115	-2.1396	-1.17896
112759983	chr12:112759983:C:T	1.65354e-114	-1.06889e-09	-1.22088
112760219	chr12:112760219:G:A	7.93743e-115	-2.34683	0.392035
112760481	chr12:112760481:A:G	3.34851e-114	-1.06889e-09	-0.515281
112760511	chr12:112760511:A:T	5.20755e-92	51.54	-0.956823
112760628	chr12:112760628:C:T	9.71304e-115	-1.06889e-09	-1.75291
112761316	chr12:112761316:G:T	4.9515e-114	-1.06889e-09	-0.124104
112761521	chr12:112761521:G:A	8.95866e-115	-1.06889e-09	-1.83376
112761538	chr12:112761538:A:G	3.47882e-115	-2.28417	-0.495513
112762039	chr12:112762039:T:C	1.25714e-114	-1.06889e-09	-1.49496
112762705	chr12:112762705:T:C	9.66281e-115	-1.06889e-09	-1.7581
112762853	chr12:112762853:A:G	9.54362e-115	-1.06889e-09	-1.77051
112762902	chr12:112762902:A:G	1.03145e-114	-1.06889e-09	-1.69283
112762920	chr12:112762920:G:A	2.10357e-115	-2.08464	-1.1981
112763111	chr12:112763111:T:C	3.31813e-114	-0.524395	-1.03578e-09
112763235	chr12:112763235:T:C	3.18364e-115	-2.28309	-0.585263
112763332	chr12:112763332:C:T	9.50031e-115	-1.06889e-09	-1.77506
112763609	chr12:112763609:G:A	9.43253e-115	-1.06889e-09	-1.78222
112763696	chr12:112763696:A:G	6.86482e-113	-1.85244	4.35764
112763816	chr12:112763816:C:T	9.44575e-115	-1.06889e-09	-1.78082
112764249	chr12:112764249:T:C	1.07303e-114	-1.06889e-09	-1.65331
112764291	chr12:112764291:C:T	1.24072e-114	-1.06889e-09	-1.50811
112764674	chr12:112764674:T:C	2.93175e-115	-2.18	-0.770781
112764748	chr12:112764748:T:C	2.38613e-91	53.1784	-1.07304
112764906	chr12:112764906:T:C	9.04967e-115	-1.06889e-09	-1.82365
112765066	chr12:112765066:G:C	2.32357e-114	-1.67515	0.794462
112765162	chr12:112765162:C:T	6.95861e-107	15.1537	1.18059
112765304	chr12:112765304:C:T	2.93563e-114	-1.06889e-09	-0.646875
112765318	chr12:112765318:T:C	5.43682e-112	5.45228	-0.877713
112765352	chr12:112765352:C:G	1.27876e-114	-1.06889e-09	-1.4779
112765374	chr12:112765374:T:G	8.6158e-115	-1.06889e-09	-1.87278
112765452	chr12:112765452:C:G	8.72347e-112	5.79823	-0.750836
112765842	chr12:112765842:C:T	5.99376e-114	-2.53409	2.60101
112766236	chr12:112766236:A:G	9.02598e-108	15.9268	-1.63497
112766300	chr12:112766300:G:A	1.32956e-114	-1.06889e-09	-1.43895
112766304	chr12:112766304:T:C	1.41305e-114	-1.06889e-09	-1.37805
112766409	chr12:112766409:C:T	8.84375e-114	-1.06889e-09	0.455915
112766414	chr12:112766414:C:T	8.62187e-115	-1.06889e-09	-1.87208
112766843	chr12:112766843:A:G	1.20365e-114	-1.06889e-09	-1.53844
112766853	chr12:112766853:T:A	3.82333e-114	-1.06889e-09	-0.382673
112766880	chr12:112766880:C:T	3.13178e-107	16.7029	-1.16696
112766920	chr12:112766920:A:G	1.36959e-114	-1.06889e-09	-1.40929
112767081	chr12:112767081:G:A	1.10765e-107	16.2071	-1.71058
112767199	chr12:112767199:A:G	1.13031e-114	-1.06889e-09	-1.6013
112767492	chr12:112767492:T:C	1.41749e-114	-1.06889e-09	-1.37491
112767525	chr12:112767525:A:G	8.76948e-115	-1.06889e-09	-1.8551
112767920	chr12:112767920:A:G	1.17695e-107	16.2959	-1.73868
112768501	chr12:112768501:G:A	4.23841e-91	53.688	-1.00819
112768578	chr12:112768578:AAAC:A	1.09484e-114	-1.06889e-09	-1.63319
112768657	chr12:112768657:A:C	1.05215e-114	-2.14076	0.467793
112768675	chr12:112768675:G:A	1.38722e-114	-1.06889e-09	-1.39649
112769530	chr12:112769530:C:T	9.2982e-115	-1.06889e-09	-1.79656
112769538	chr12:112769538:G:A	6.66438e-112	5.23523	-0.457077
112770013	chr12:112770013:G:T	2.03124e-105	20.2563	-0.548165
112770630	chr12:112770630:C:T	1.06696e-114	-1.06889e-09	-1.65898
112771217	chr12:112771217:T:C	3.5001e-108	15.2099	-1.86536
112771714	chr12:112771714:A:G	4.25817e-108	15.3603	-1.81971
112772206	chr12:112772206:T:G	1.56057e-114	-1.06889e-09	-1.27874
112772502	chr12:112772502:G:A	8.61622e-115	-1.06889e-09	-1.87273
112772849	chr12:112772849:A:G	8.72034e-115	-1.06889e-09	-1.86072
112773105	chr12:112773105:A:ATT	1.26858e-114	-1.06889e-09	-1.48589
112773360	chr12:112773360:G:C	2.60573e-114	-2.62393	1.85784
112773377	chr12:112773377:C:T	4.68325e-114	-1.06889e-09	-0.179802
112773721	chr12:112773721:G:T	3.33287e-114	-2.63609	2.11613
112773778	chr12:112773778:T:C	8.63069e-115	-1.06889e-09	-1.87106
112773867	chr12:112773867:G:T	4.32576e-112	6.17796	-1.83199
112774128	chr12:112774128:A:G	3.24719e-108	15.036	-1.7665
112774566	chr12:112774566:G:C	4.6016e-107	14.6056	1.31511
112774724	chr12:112774724:C:T	1.47052e-111	6.07732	-0.507747
112774827	chr12:112774827:ATAG:A	2.44405e-114	-1.06889e-09	-0.830141
112775849	chr12:112775849:A:G	3.03132e-114	-1.06889e-09	-0.614799
112775975	chr12:112775975:CAG:C	7.98261e-115	-1.94911	-1.03578e-09
112775992	chr12:112775992:T:C	2.22029e-113	-1.91108	3.2875
112776023	chr12:112776023:C:A	4.1655e-115	-0.730781	-1.86876
112776957	chr12:112776957:G:A	8.61473e-115	-1.06889e-09	-1.87291
112777298	chr12:112777298:T:C	1.05789e-114	-1.06889e-09	-1.66752
112777450	chr12:112777450:C:T	4.48089e-114	0.159891	-0.383865
112777647	chr12:112777647:T:G	4.79701e-114	0.435586	-0.591389
112777755	chr12:112777755:C:T	1.06668e-114	-1.06889e-09	-1.65925
112778042	chr12:112778042:G:A	7.66736e-116	-2.43466	-1.85733
112778409	chr12:112778409:C:T	1.01434e-114	-1.06889e-09	-1.70955
112778421	chr12:112778421:G:A	2.40626e-113	-1.06889e-09	1.45686
112778600	chr12:112778600:G:C	1.11563e-114	-1.06889e-09	-1.61438
112778888	chr12:112778888:G:A	1.00813e-112	-1.28896	4.17843
112779226	chr12:112779226:C:T	4.21647e-111	-0.642554	7.26551
112779663	chr12:112779663:A:G	3.61476e-114	-1.93974	1.50097
112779893	chr12:112779893:A:C	1.43853e-115	-2.24269	-1.42007
112780013	chr12:112780013:G:A	1.43605e-115	-2.24442	-1.42007
112780394	chr12:112780394:G:T	5.29897e-114	-2.02027	1.96399
112780492	chr12:112780492:C:T	8.45512e-116	-2.39602	-1.79817
112780724	chr12:112780724:T:C	3.79123e-114	-1.06889e-09	-0.391104
112781063	chr12:112781063:G:A	1.51661e-88	60.1141	-1.55422
112781109	chr12:112781109:C:A	3.72458e-114	-1.90139	1.49254
112781153	chr12:112781153:C:T	3.54571e-113	-0.0661933	1.91072
112781709	chr12:112781709:G:A	8.08114e-115	-2.42744	0.490587
112781861	chr12:112781861:T:A	4.7575e-114	-1.06889e-09	-0.164073
112781967	chr12:112781967:T:A	3.89996e-114	-2.66174	2.29892
112782416	chr12:112782416:T:G	4.86781e-114	-1.06889e-09	-0.141151
112782587	chr12:112782587:C:A	4.64127e-114	-1.06889e-09	-0.188807
112783127	chr12:112783127:G:A	1.43198e-114	-1.06889e-09	-1.36474
112783793	chr12:112783793:C:T	1.62928e-113	-1.06889e-09	1.06693
112784070	chr12:112784070:C:G	1.42177e-114	-1.06889e-09	-1.3719
112784684	chr12:112784684:A:G	2.85418e-114	-2.60451	1.9295
112784899	chr12:112784899:C:T	7.01873e-115	-2.20837	0.130571
112784961	chr12:112784961:G:A	1.58406e-114	-1.06889e-09	-1.2638
112785210	chr12:112785210:G:A	6.63191e-115	-2.13449	-1.03578e-09
112785272	chr12:112785272:C:A	9.51035e-115	-1.06889e-09	-1.774
112785459	chr12:112785459:A:T	1.64347e-114	-1.06889e-09	-1.22699
112785597	chr12:112785597:T:C	7.91601e-115	-2.06595	0.108454
112785642	chr12:112785642:T:C	1.58969e-114	-1.06889e-09	-1.26026
112785672	chr12:112785672:C:T	9.87075e-116	-2.63518	-1.40421
112785698	chr12:112785698:C:A	8.36141e-114	-2.61802	3.01786
112785776	chr12:112785776:A:G	9.00505e-115	-1.06889e-09	-1.8286
112785855	chr12:112785855:G:A	2.23604e-114	-2.52674	1.60765
112785859	chr12:112785859:C:T	2.23525e-114	-2.51519	1.59575
112785970	chr12:112785970:C:T	8.99487e-115	-1.06889e-09	-1.82973
112786184	chr12:112786184:G:A	4.27067e-114	-2.65844	2.38641
112786204	chr12:112786204:T:C	1.61836e-114	-1.06889e-09	-1.24239
112786257	chr12:112786257:T:C	4.68654e-114	-1.06889e-09	-0.179102
112786456	chr12:112786456:G:A	1.06852e-115	-2.27925	-1.68086
112786486	chr12:112786486:C:T	1.91878e-114	-1.06889e-09	-1.0721
112787124	chr12:112787124:A:G	8.66855e-115	-1.06889e-09	-1.86668
112787144	chr12:112787144:A:G	1.66536e-113	-1.87522	2.96405
112787402	chr12:112787402:C:T	5.1887e-114	-0.0773133	-1.03578e-09
112787519	chr12:112787519:G:A	8.66671e-115	-1.06889e-09	-1.86689
112787582	chr12:112787582:G:A	1.47302e-113	-1.06889e-09	0.966106
112787727	chr12:112787727:T:C	4.20061e-114	-1.06889e-09	-0.288566
112787778	chr12:112787778:G:A	2.20518e-113	0.942259	0.427338
112787862	chr12:112787862:T:C	8.78184e-115	-1.06889e-09	-1.85369
112788020	chr12:112788020:G:C	2.23836e-115	-2.39894	-0.821697
112788491	chr12:112788491:T:C	2.12369e-115	-2.4216	-0.851628
112788555	chr12:112788555:G:A	4.20404e-114	-1.06889e-09	-0.28775
112788735	chr12:112788735:T:C	6.19341e-115	-2.33337	0.130473
112789669	chr12:112789669:A:T	4.74835e-115	-2.48484	0.0162534
112790000	chr12:112790000:A:G	4.17853e-114	-1.06889e-09	-0.293836
112790187	chr12:112790187:G:C	8.66409e-115	-1.06889e-09	-1.86719
112790707	chr12:112790707:T:A	9.23517e-115	-1.06889e-09	-1.80336
112790749	chr12:112790749:C:G	3.96158e-114	-1.06889e-09	-0.347154
112791189	chr12:112791189:A:G	1.60552e-113	-2.66406	3.7163
112791210	chr12:112791210:G:A	1.03912e-113	-1.06889e-09	0.617167
112791218	chr12:112791218:G:T	2.94111e-114	-1.06889e-09	-0.645007
112791714	chr12:112791714:G:GCACTGGGAA	6.97179e-115	-0.661796	-1.42271
112792359	chr12:112792359:GGGA:G	2.15174e-115	-2.46044	-0.799662
112792693	chr12:112792693:A:T	9.51557e-115	-1.06889e-09	-1.77345
112792865	chr12:112792865:C:T	4.1388e-114	-1.06889e-09	-0.303391
112792944	chr12:112792944:G:A	4.57698e-114	-1.06889e-09	-0.202757
112792973	chr12:112792973:G:A	8.28196e-115	-0.513534	-1.39877
112793097	chr12:112793097:C:T	4.12717e-114	-1.06889e-09	-0.306203
112793119	chr12:112793119:T:C	1.00862e-114	-1.06889e-09	-1.71521
112793243	chr12:112793243:C:T	4.12717e-114	-1.06889e-09	-0.306203
112794107	chr12:112794107:A:G	9.32593e-115	-2.30729	0.513705
112794257	chr12:112794257:A:T	9.46759e-115	-1.06889e-09	-1.77851
112794447	chr12:112794447:A:G	9.5751e-116	-2.67995	-1.38985
112794904	chr12:112794904:C:T	9.68666e-115	-0.230199	-1.52543
112795010	chr12:112795010:G:A	8.92144e-115	-1.06889e-09	-1.83792
112795011	chr12:112795011:C:A	8.92638e-115	-1.06889e-09	-1.83737
112795080	chr12:112795080:C:T	3.58723e-113	-1.06889e-09	1.85617
112795159	chr12:112795159:T:C	5.10885e-114	0.322812	-0.415633
112795326	chr12:112795326:T:C	2.32282e-114	-0.881015	-1.03578e-09
112795596	chr12:112795596:G:T	1.19135e-115	-2.65727	-1.19402
112795870	chr12:112795870:A:G	2.71848e-115	-2.43133	-0.594984
112795947	chr12:112795947:A:G	8.62797e-115	-1.06889e-09	-1.87137
112796174	chr12:112796174:G:C	3.4632e-114	-1.06889e-09	-0.481604
112796313	chr12:112796313:G:A	2.52593e-114	-1.06889e-09	-0.797187
112796579	chr12:112796579:T:A	2.98716e-114	-1.06889e-09	-0.629471
112797367	chr12:112797367:A:C	9.80106e-115	-1.06889e-09	-1.74389
112797469	chr12:112797469:A:G	1.10286e-101	28.4177	-0.109991
112797474	chr12:112797474:C:T	2.65886e-109	10.6614	0.105632
112797517	chr12:112797517:A:G	7.88685e-116	-2.61321	-1.65056
112797531	chr12:112797531:C:G	3.90497e-114	-1.06889e-09	-0.361546
112797784	chr12:112797784:C:T	2.26453e-115	-1.46031	-1.7487
112797788	chr12:112797788:G:A	1.11549e-114	-1.06889e-09	-1.6145
112797815	chr12:112797815:G:C	3.88993e-112	5.428	-1.18824
112797836	chr12:112797836:A:G	8.61747e-115	-1.06889e-09	-1.87259
112798028	chr12:112798028:G:C	8.69922e-116	-2.31029	-1.85544
112798143	chr12:112798143:C:T	1.01422e-114	-1.06889e-09	-1.70968
112798382	chr12:112798382:A:C	4.66128e-114	-1.06889e-09	-0.184506
112798638	chr12:112798638:A:G	1.03605e-114	-1.06889e-09	-1.68838
112798713	chr12:112798713:C:T	6.84334e-114	-1.06889e-09	0.199481
112798792	chr12:112798792:ATAAT:A	5.8343e-114	-1.06889e-09	0.0399595
112799081	chr12:112799081:C:T	6.96446e-115	-0.558744	-1.52682
112799129	chr12:112799129:TA:T	2.33684e-113	-1.06889e-09	1.42759
112799329	chr12:112799329:T:A	1.69342e-109	7.81237	2.50351
112799337	chr12:112799337:G:C	5.27223e-112	6.10432	-1.56049
112799606	chr12:112799606:C:T	1.37963e-113	-1.06889e-09	0.900606
112799634	chr12:112799634:T:G	1.35196e-113	-1.06889e-09	0.880342
112799879	chr12:112799879:A:G	1.39589e-113	-1.06889e-09	0.912324
112799891	chr12:112799891:T:C	1.41581e-113	-1.06889e-09	0.926492
112799963	chr12:112799963:C:A	1.41306e-113	-1.06889e-09	0.92455
112800221	chr12:112800221:A:G	5.68994e-111	5.26689	1.65577
112800386	chr12:112800386:C:T	1.33542e-113	-1.06889e-09	0.868036
112800449	chr12:112800449:A:G	4.94743e-111	5.07238	1.71044
112800503	chr12:112800503:G:A	1.12773e-114	-1.06889e-09	-1.60359
112801103	chr12:112801103:G:A	8.66204e-115	-1.06889e-09	-1.86743
112801567	chr12:112801567:G:A	5.31202e-114	-1.06889e-09	-0.0538243
112801908	chr12:112801908:T:C	1.40379e-114	-1.06889e-09	-1.38462
112801911	chr12:112801911:C:T	9.43054e-115	-1.06889e-09	-1.78243
112802453	chr12:112802453:AG:A	9.40751e-115	-1.06889e-09	-1.78487
112803038	chr12:112803038:A:G	9.16328e-115	-1.06889e-09	-1.81118
112803202	chr12:112803202:C:G	9.16264e-115	-1.06889e-09	-1.81125
112803419	chr12:112803419:T:C	9.82928e-115	-1.06889e-09	-1.74101
112803421	chr12:112803421:G:A	5.30317e-114	-1.06889e-09	-0.0554906
112803679	chr12:112803679:C:T	1.0258e-114	-1.06889e-09	-1.69832
112803942	chr12:112803942:G:A	9.76754e-114	-1.06889e-09	0.555269
112804075	chr12:112804075:G:A	1.01392e-113	-1.06889e-09	0.59261
112804137	chr12:112804137:C:G	1.10195e-113	-1.06889e-09	0.675866
112804363	chr12:112804363:G:C	2.63418e-114	-1.06889e-09	-0.755224
112805160	chr12:112805160:C:T	9.23426e-112	6.70499	-1.60069
112805303	chr12:112805303:T:C	6.52731e-114	-1.06889e-09	0.1522
112805402	chr12:112805402:G:A	2.48071e-114	-1.06889e-09	-0.815249
112805636	chr12:112805636:A:G	3.94069e-115	-2.65503	-1.03578e-09
112805887	chr12:112805887:A:G	6.99843e-114	-1.06889e-09	0.22189
112806290	chr12:112806290:G:A	3.84047e-114	-1.06889e-09	-0.3782
112806339	chr12:112806339:A:G	4.48984e-115	-1.00354	-1.52102
112806449	chr12:112806449:A:T	3.50783e-114	-1.06889e-09	-0.468797
112806496	chr12:112806496:A:G	6.33677e-114	-1.06889e-09	0.122573
112806570	chr12:112806570:A:T	5.76019e-114	-1.06889e-09	0.0271751
112806971	chr12:112806971:G:GA	8.083e-114	-1.06889e-09	0.365968
112807477	chr12:112807477:C:T	9.07056e-115	-1.06889e-09	-1.82135
112807543	chr12:112807543:G:A	9.11295e-115	-1.06889e-09	-1.81668
112807575	chr12:112807575:T:C	1.07006e-114	-1.06889e-09	-1.65608
112807862	chr12:112807862:C:T	4.08669e-114	-0.724412	0.408353
112808759	chr12:112808759:T:C	5.70536e-114	-1.06889e-09	0.0176111
112809939	chr12:112809939:T:A	8.64232e-115	-1.06889e-09	-1.86971
112810445	chr12:112810445:G:C	8.75347e-115	-1.06889e-09	-1.85693
112810683	chr12:112810683:C:A	3.57813e-113	-1.06889e-09	1.85363
112811312	chr12:112811312:C:T	3.3055e-112	4.53601	-0.459043
112812091	chr12:112812091:A:T	8.93472e-115	-1.06889e-09	-1.83644
112812956	chr12:112812956:C:T	8.65747e-115	-1.06889e-09	-1.86796
112813056	chr12:112813056:A:G	1.08181e-114	-1.06889e-09	-1.64516
112813097	chr12:112813097:G:A	9.01209e-115	-1.06889e-09	-1.82781
112813738	chr12:112813738:TG:T	1.41899e-112	4.91488	-1.68356
112813844	chr12:112813844:TG:T	8.65132e-115	-1.06889e-09	-1.86867
112813988	chr12:112813988:T:C	2.77614e-114	-1.06889e-09	-0.702733
112814292	chr12:112814292:G:A	1.00296e-114	-1.06889e-09	-1.72084
112815055	chr12:112815055:G:C	8.6489e-115	-1.06889e-09	-1.86895
112815182	chr12:112815182:C:T	1.46432e-114	-1.06889e-09	-1.34241
112815463	chr12:112815463:G:T	8.73238e-115	-1.06889e-09	-1.85934
112815821	chr12:112815821:T:C	1.70953e-114	-1.18758	-1.03578e-09
112816335	chr12:112816335:A:G	5.04831e-111	4.19106	2.61195
112816577	chr12:112816577:C:T	8.61603e-115	-1.06889e-09	-1.87276
112816761	chr12:112816761:C:T	9.01804e-115	-1.06889e-09	-1.82715
112817151	chr12:112817151:A:G	2.04561e-113	-1.06889e-09	1.29448
112817637	chr12:112817637:C:A	3.48778e-114	-0.474531	-1.03578e-09
112817834	chr12:112817834:G:A	9.15443e-115	-2.60098	0.78884
112818149	chr12:112818149:A:T	9.6243e-115	-1.06889e-09	-1.76209
112818214	chr12:112818214:G:T	1.19091e-114	-1.06889e-09	-1.54908
112818254	chr12:112818254:G:A	1.33708e-114	-1.06889e-09	-1.43331
112818544	chr12:112818544:A:G	8.78709e-115	-1.06889e-09	-1.8531
112818736	chr12:112818736:G:A	1.5573e-114	-1.06889e-09	-1.28084
112818998	chr12:112818998:C:T	7.42211e-114	2.08815	-1.80748
112819022	chr12:112819022:C:A	8.73607e-115	-1.06889e-09	-1.85892
112819110	chr12:112819110:A:G	8.7273e-115	-1.06889e-09	-1.85992
112819385	chr12:112819385:G:A	3.298e-114	-0.530481	-1.03578e-09
112819608	chr12:112819608:C:A	5.4799e-114	1.58969	-1.6124
112819815	chr12:112819815:C:A	1.38904e-114	-0.804251	-0.59093
112819871	chr12:112819871:G:A	9.2171e-115	-1.06889e-09	-1.80532
112819972	chr12:112819972:G:A	8.61463e-115	-1.06889e-09	-1.87292
112820165	chr12:112820165:T:C	4.61483e-114	1.67776	-1.87228
112820459	chr12:112820459:C:T	1.08636e-114	-1.06889e-09	-1.64096
112820859	chr12:112820859:G:A	8.79436e-115	-1.06889e-09	-1.85227
112820870	chr12:112820870:T:G	9.13149e-115	-1.06889e-09	-1.81465
112821304	chr12:112821304:G:A	8.97592e-115	-1.06889e-09	-1.83183
112821403	chr12:112821403:A:G	3.11063e-112	3.56605	0.45015
112821526	chr12:112821526:T:C	4.38446e-111	2.03294	4.62909
112821891	chr12:112821891:C:A	8.99721e-114	2.28731	-1.81419
112821987	chr12:112821987:C:A	3.27594e-114	-0.537191	-1.03578e-09
112822056	chr12:112822056:G:T	1.05607e-111	0.946947	4.29157
112822467	chr12:112822467:C:T	9.6428e-114	0.377628	0.164788
112822844	chr12:112822844:A:G	1.40292e-111	1.25504	4.26747
112823148	chr12:112823148:A:G	2.21733e-112	-1.06889e-09	3.67768
112823299	chr12:112823299:C:T	9.23055e-116	-2.45838	-1.64807
112823783	chr12:112823783:T:G	1.41141e-113	-1.06889e-09	0.92338
112823860	chr12:112823860:T:C	1.47911e-112	-1.06889e-09	3.27282
112823921	chr12:112823921:G:A	6.84405e-113	-1.06889e-09	2.50217
112823966	chr12:112823966:T:C	1.0856e-114	-1.06889e-09	-1.64166
112824160	chr12:112824160:G:A	9.48749e-115	-1.06889e-09	-1.77641
112825232	chr12:112825232:C:T	8.6901e-115	-1.06889e-09	-1.8642
112825310	chr12:112825310:A:C	2.07083e-114	-1.06889e-09	-0.995846
112825652	chr12:112825652:A:G	1.30915e-114	-1.06889e-09	-1.45442
112825764	chr12:112825764:T:G	2.55716e-104	22.1435	0.0974736
112825846	chr12:112825846:A:C	1.03101e-115	-2.44439	-1.55145
112825985	chr12:112825985:C:T	1.06523e-114	-1.06889e-09	-1.6606
112826072	chr12:112826072:A:G	8.31806e-115	-1.90795	-1.03578e-09
112826073	chr12:112826073:T:C	4.80603e-113	3.98523	-1.83657
112826124	chr12:112826124:C:T	9.21953e-115	-1.06889e-09	-1.80506
112826128	chr12:112826128:G:A	1.1664e-114	-1.06889e-09	-1.56987
112826129	chr12:112826129:C:T	1.57237e-115	-2.55647	-1.01733
112826140	chr12:112826140:G:A	8.6628e-115	-1.06889e-09	-1.86734
112826150	chr12:112826150:A:G	2.47686e-114	-1.06889e-09	-0.816804
112826285	chr12:112826285:T:C	1.09615e-114	-1.06889e-09	-1.63199
112826496	chr12:112826496:C:T	8.7382e-115	-1.06889e-09	-1.85868
112826985	chr12:112826985:G:A	4.01085e-114	-1.06889e-09	-0.334791
112827068	chr12:112827068:T:C	9.18418e-115	-1.06889e-09	-1.8089
112827092	chr12:112827092:T:C	4.43876e-115	-2.07245	-0.463553
112827127	chr12:112827127:T:G	5.29291e-114	-1.71404	1.65662
112827255	chr12:112827255:CT:C	5.26183e-114	-1.06889e-09	-0.0633157
112827443	chr12:112827443:T:G	7.4491e-116	-2.665	-1.65587
112827690	chr12:112827690:A:T	3.0015e-114	-1.06889e-09	-0.624685
112827885	chr12:112827885:C:G	7.9301e-116	-2.63399	-1.62431
112829050	chr12:112829050:T:C	7.37546e-114	0.660342	-0.38598
112829147	chr12:112829147:C:T	8.66504e-115	-1.06889e-09	-1.86708
112829213	chr12:112829213:G:T	4.09038e-114	-1.06889e-09	-0.315158
112829276	chr12:112829276:T:C	2.73819e-114	0.775744	-1.49224
112829326	chr12:112829326:C:T	8.66947e-115	-1.06889e-09	-1.86657
112829387	chr12:112829387:C:CA	1.81227e-115	-1.5793	-1.8525
112830781	chr12:112830781:T:A	1.13525e-114	-1.06889e-09	-1.59694
112831358	chr12:112831358:A:G	9.70468e-115	-1.06889e-09	-1.75377
112831607	chr12:112831607:A:G	1.64384e-115	-1.65812	-1.87122
112831792	chr12:112831792:T:C	9.42675e-116	-2.29196	-1.79346
112831931	chr12:112831931:A:G	1.64844e-114	0.613448	-1.83741
112832041	chr12:112832041:C:T	1.28574e-114	0.381932	-1.85439
112832198	chr12:112832198:G:A	9.38981e-115	-1.06889e-09	-1.78676
112832204	chr12:112832204:T:A	1.0709e-114	-1.06889e-09	-1.6553
112833288	chr12:112833288:C:A	2.15058e-114	0.888078	-1.84613
112833366	chr12:112833366:G:C	3.49368e-115	-0.90597	-1.86945
112833676	chr12:112833676:T:C	1.02939e-114	-1.06889e-09	-1.69483
112834390	chr12:112834390:C:T	1.42278e-114	-1.06889e-09	-1.37119
112834684	chr12:112834684:C:T	1.05332e-114	-1.06889e-09	-1.67185
112835245	chr12:112835245:C:T	1.39251e-114	0.355087	-1.74778
112835356	chr12:112835356:A:G	1.52055e-115	-1.74137	-1.86594
112835685	chr12:112835685:A:G	1.98926e-115	-1.98725	-1.35137
112835726	chr12:112835726:T:C	6.80817e-116	-2.60033	-1.81052
112835757	chr12:112835757:A:G	8.61458e-115	-1.06889e-09	-1.87292
112835872	chr12:112835872:T:TC	6.86882e-116	-2.5932	-1.80877
112836143	chr12:112836143:G:C	9.45295e-115	-1.06889e-09	-1.78005
112836874	chr12:112836874:A:G	8.33048e-115	-0.309964	-1.5965
112837121	chr12:112837121:G:A	1.08241e-114	-1.98798	0.343379
112837258	chr12:112837258:C:A	1.23843e-112	4.49972	-1.4045
112837281	chr12:112837281:C:T	9.05702e-115	-1.06889e-09	-1.82284
112837327	chr12:112837327:T:G	9.05548e-115	-1.06889e-09	-1.82301
112837395	chr12:112837395:A:G	8.64664e-115	-1.06889e-09	-1.86921
112837581	chr12:112837581:C:A	1.06601e-114	-1.06889e-09	-1.65988
112838102	chr12:112838102:A:T	9.52452e-115	-1.06889e-09	-1.77251
112838813	chr12:112838813:T:C	2.29787e-115	-1.41275	-1.78165
112838931	chr12:112838931:A:G	2.37854e-115	-1.31951	-1.84038
112839163	chr12:112839163:C:A	1.28998e-115	-1.90229	-1.86947
112839399	chr12:112839399:G:A	1.02074e-114	-1.06889e-09	-1.70326
112839431	chr12:112839431:T:G	2.02606e-113	-1.06889e-09	1.28488
112839519	chr12:112839519:C:T	1.59694e-114	-1.06889e-09	-1.25571
112839757	chr12:112839757:A:G	1.29385e-115	-1.89581	-1.87295
112840276	chr12:112840276:G:A	1.28691e-115	-2.0241	-1.75003
112840515	chr12:112840515:G:A	2.6951e-115	-1.59182	-1.44312
112840567	chr12:112840567:G:C	2.30948e-113	-1.06889e-09	1.41581
112840919	chr12:112840919:T:G	1.31652e-115	-1.88036	-1.87103
112840989	chr12:112840989:G:C	1.42754e-115	-1.86565	-1.80478
112841351	chr12:112841351:G:A	9.11418e-115	-1.06889e-09	-1.81655
112842120	chr12:112842120:C:G	8.76534e-115	-1.06889e-09	-1.85558
112842196	chr12:112842196:G:A	2.01389e-113	-1.06889e-09	1.27886
112842213	chr12:112842213:T:C	2.74646e-115	-1.79413	-1.22194
112842680	chr12:112842680:T:C	1.7428e-115	-1.59804	-1.87285
112842802	chr12:112842802:T:C	1.9615e-113	-1.06889e-09	1.2525
112842950	chr12:112842950:C:A	1.12173e-114	-1.06889e-09	-1.60892
112843168	chr12:112843168:G:A	9.06291e-115	-1.06889e-09	-1.82219
112843233	chr12:112843233:C:T	3.01689e-113	3.55281	-1.8698
112843500	chr12:112843500:A:G	1.51534e-115	-1.75775	-1.85299
112843627	chr12:112843627:C:T	1.58394e-114	-1.06889e-09	-1.26388
112843659	chr12:112843659:T:C	1.0449e-114	-1.06889e-09	-1.67987
112843683	chr12:112843683:A:G	1.4513e-115	-1.80251	-1.85141
112844021	chr12:112844021:G:C	3.38584e-114	-1.06889e-09	-0.504195
112844032	chr12:112844032:C:T	1.55777e-113	-1.06889e-09	1.02205
112845118	chr12:112845118:G:A	3.04284e-114	-1.06889e-09	-0.611003
112845655	chr12:112845655:T:C	3.08516e-114	-1.06889e-09	-0.597192
112845770	chr12:112845770:T:C	3.10577e-114	-1.06889e-09	-0.590535
112846617	chr12:112846617:C:T	9.14379e-115	-1.06889e-09	-1.81331
112846708	chr12:112846708:T:C	5.03405e-114	-1.06889e-09	-0.10757
112846953	chr12:112846953:G:A	8.61494e-115	-1.06889e-09	-1.87288
112847268	chr12:112847268:G:A	1.81819e-115	-1.56455	-1.86398
112847338	chr12:112847338:G:A	1.00429e-114	-1.06889e-09	-1.71951
112847631	chr12:112847631:T:G	1.02506e-114	-1.06889e-09	-1.69905
112848043	chr12:112848043:A:T	5.2123e-115	-2.37536	-1.03578e-09
112848046	chr12:112848046:A:C	1.49456e-114	-1.06889e-09	-1.32196
112848081	chr12:112848081:C:T	8.83333e-116	-2.64421	-1.50622
112849016	chr12:112849016:A:C	2.74786e-114	-1.06889e-09	-0.712972
112849309	chr12:112849309:G:A	3.1214e-114	-1.06889e-09	-0.585514
112849364	chr12:112849364:C:T	2.58308e-115	-1.26285	-1.81455
112849376	chr12:112849376:T:A	7.57548e-114	-1.06889e-09	0.301121
112849423	chr12:112849423:GTGTGTGTGTGTGCA:G	9.1203e-115	-1.06889e-09	-1.81588
112849475	chr12:112849475:G:A	1.02936e-114	-1.06889e-09	-1.69486
112849616	chr12:112849616:G:A	3.28247e-114	-1.06889e-09	-0.535199
112849638	chr12:112849638:T:C	3.1758e-114	-1.06889e-09	-0.568235
112849965	chr12:112849965:A:G	8.64199e-115	-1.06889e-09	-1.86975
112850107	chr12:112850107:G:A	1.72984e-114	-1.06889e-09	-1.17577
112850113	chr12:112850113:T:C	1.70943e-114	-1.06889e-09	-1.18764
112850987	chr12:112850987:A:G	2.11947e-115	-2.0016	-1.27361
112851148	chr12:112851148:G:T	1.51802e-115	-1.74288	-1.8661
112851219	chr12:112851219:G:A	1.14579e-115	-2.34981	-1.54048
112851265	chr12:112851265:G:A	1.35383e-115	-1.92025	-1.8032
112852193	chr12:112852193:T:G	9.66523e-115	-1.06889e-09	-1.75785
112852918	chr12:112852918:G:A	1.03633e-113	-1.06889e-09	0.614477
112853213	chr12:112853213:T:C	8.73524e-115	-1.06889e-09	-1.85901
112853277	chr12:112853277:C:T	1.22513e-114	-1.06889e-09	-1.52075
112854264	chr12:112854264:G:A	3.25263e-114	-1.06889e-09	-0.544331
112854646	chr12:112854646:CT:C	1.14729e-114	-1.06889e-09	-1.5864
112855543	chr12:112855543:G:C	9.40658e-114	-1.06889e-09	0.517614
112855649	chr12:112855649:C:T	1.053e-113	-1.06889e-09	0.630434
112856364	chr12:112856364:G:A	6.87327e-116	-2.65874	-1.74258
112856408	chr12:112856408:C:T	1.14864e-114	-1.06889e-09	-1.58522
112856598	chr12:112856598:T:C	2.20628e-113	-1.06889e-09	1.3701
112856742	chr12:112856742:T:C	1.71348e-115	-1.74957	-1.73828
112856800	chr12:112856800:G:A	9.49022e-115	-1.06889e-09	-1.77612
112856911	chr12:112856911:A:C	1.22531e-114	-1.06889e-09	-1.5206
112856963	chr12:112856963:G:A	1.29893e-114	-1.06889e-09	-1.46225
112857596	chr12:112857596:C:T	2.15053e-114	-1.06889e-09	-0.958082
112857857	chr12:112857857:TCC:T	4.12325e-115	-2.60974	-1.03578e-09
112857860	chr12:112857860:A:T	4.11872e-115	-2.61084	-1.03578e-09
112858104	chr12:112858104:A:C	1.47211e-114	-1.06889e-09	-1.3371
112858499	chr12:112858499:G:A	1.8869e-114	-1.06889e-09	-1.08886
112859530	chr12:112859530:C:T	2.77218e-115	-1.13389	-1.87286
112859865	chr12:112859865:C:T	8.68766e-115	-1.06889e-09	-1.86448
112860286	chr12:112860286:C:A	3.84398e-115	-2.67987	-1.03578e-09
112860682	chr12:112860682:G:A	8.79353e-115	-1.06889e-09	-1.85236
112861153	chr12:112861153:G:A	8.66723e-115	-1.06889e-09	-1.86683
112861166	chr12:112861166:C:T	8.70741e-115	-1.06889e-09	-1.86221
112861221	chr12:112861221:A:G	3.64366e-114	-1.06889e-09	-0.430806
112861323	chr12:112861323:G:A	1.79374e-114	-1.13949	-1.03578e-09
112862224	chr12:112862224:A:AGTGAGAC	9.6212e-115	-1.06889e-09	-1.76241
112862382	chr12:112862382:A:G	9.98656e-115	-1.06889e-09	-1.72514
112862942	chr12:112862942:T:C	1.20957e-114	-1.06889e-09	-1.53353
112863085	chr12:112863085:A:C	1.08301e-114	-1.06889e-09	-1.64405
112863093	chr12:112863093:A:T	9.4035e-115	-1.06889e-09	-1.7853
112863182	chr12:112863182:G:A	4.43426e-114	-1.06889e-09	-0.234436
112863874	chr12:112863874:C:T	9.18989e-114	-1.06889e-09	0.494308
112864313	chr12:112864313:T:C	9.15348e-115	-1.06889e-09	-1.81225
112864671	chr12:112864671:G:T	8.65208e-115	-1.06889e-09	-1.86858
112864880	chr12:112864880:G:A	8.5736e-115	-2.5227	0.645005
112864949	chr12:112864949:G:A	4.41195e-115	-2.54206	-1.03578e-09
112865920	chr12:112865920:G:A	7.47951e-115	-0.633841	-1.38037
112866109	chr12:112866109:G:A	1.60824e-114	-1.06889e-09	-1.24865
112866117	chr12:112866117:A:G	1.40735e-114	-1.06889e-09	-1.38209
112866150	chr12:112866150:T:C	8.61926e-115	-1.06889e-09	-1.87238
112866996	chr12:112866996:C:T	6.62123e-115	-0.843273	-1.29283
112867245	chr12:112867245:T:C	1.32055e-114	-1.06889e-09	-1.44574
112867546	chr12:112867546:A:G	8.8384e-115	-1.06889e-09	-1.84728
112867901	chr12:112867901:C:A	8.6455e-115	-1.06889e-09	-1.86934
112868593	chr12:112868593:G:A	9.52603e-115	-1.06889e-09	-1.77235
112868953	chr12:112868953:A:T	2.46582e-114	-1.06889e-09	-0.821272
112869487	chr12:112869487:CCTT:C	6.62351e-115	-0.786368	-1.34939
112870265	chr12:112870265:T:G	2.16871e-114	-1.06889e-09	-0.949663
112870453	chr12:112870453:C:G	1.10733e-114	-1.06889e-09	-1.62185
112870461	chr12:112870461:T:A	9.2799e-115	-1.06889e-09	-1.79853
112870701	chr12:112870701:C:T	9.19743e-115	-1.06889e-09	-1.80746
112870702	chr12:112870702:A:G	1.33369e-115	-1.91566	-1.82277
112870721	chr12:112870721:C:T	9.42477e-115	-1.06889e-09	-1.78304
112871590	chr12:112871590:C:T	9.01307e-115	-1.06889e-09	-1.8277
112871964	chr12:112871964:T:C	2.67789e-114	-1.06889e-09	-0.738766
112872843	chr12:112872843:G:A	1.00133e-114	-1.06889e-09	-1.72246
112874142	chr12:112874142:G:A	1.04924e-114	-1.06889e-09	-1.67573
112874303	chr12:112874303:C:T	1.95001e-114	-1.06889e-09	-1.05596
112874720	chr12:112874720:GCCTGTTTGTGTCATTGTATCTT:G	3.76055e-114	-1.06889e-09	-0.39923
112875166	chr12:112875166:G:T	8.62104e-115	-1.06889e-09	-1.87217
112875233	chr12:112875233:C:T	5.97675e-114	-1.06889e-09	0.0640811
112875481	chr12:112875481:T:C	1.82717e-114	-1.06889e-09	-1.12102
112875665	chr12:112875665:C:T	1.19083e-115	-2.00396	-1.84776
112875966	chr12:112875966:A:T	8.72972e-115	-1.06889e-09	-1.85965
112876485	chr12:112876485:C:T	1.2516e-114	-1.06889e-09	-1.49938
112877216	chr12:112877216:A:T	8.78087e-115	-1.06889e-09	-1.85381
112877586	chr12:112877586:G:A	3.82116e-115	-0.877588	-1.80824
112877932	chr12:112877932:C:A	8.30019e-113	4.56539	-1.87032
112877945	chr12:112877945:A:G	6.43349e-115	-2.6145	0.449632
112878312	chr12:112878312:C:T	4.24551e-114	-1.06889e-09	-0.277935
112878567	chr12:112878567:G:A	4.32512e-115	-2.56194	-1.03578e-09
112879017	chr12:112879017:T:TCTC	9.39027e-115	-1.06889e-09	-1.78671
112879258	chr12:112879258:C:T	1.06342e-114	-1.06889e-09	-1.66231
112879771	chr12:112879771:T:C	8.64085e-115	-1.06889e-09	-1.86988
112880337	chr12:112880337:T:C	3.37684e-114	-1.06889e-09	-0.506856
112880515	chr12:112880515:C:G	1.14728e-115	-2.01684	-1.87215
112880753	chr12:112880753:C:T	4.49095e-115	-0.87899	-1.64533
112881165	chr12:112881165:G:T	3.43512e-114	-1.06889e-09	-0.489742
112881236	chr12:112881236:C:T	2.03328e-115	-1.57582	-1.74091
112881281	chr12:112881281:A:T	9.18635e-114	-1.06889e-09	0.493923
112881337	chr12:112881337:C:T	1.36782e-115	-1.89755	-1.81561
112881354	chr12:112881354:C:A	9.41641e-115	-1.06889e-09	-1.78393
112881465	chr12:112881465:T:C	8.28598e-114	-1.06889e-09	0.39077
112881666	chr12:112881666:G:A	1.4862e-115	-1.85339	-1.77677
112881795	chr12:112881795:C:T	1.42527e-115	-1.92206	-1.74996
112881973	chr12:112881973:G:A	1.41331e-115	-1.92275	-1.7577
112882052	chr12:112882052:A:G	1.10731e-114	-1.06889e-09	-1.62186
112882142	chr12:112882142:C:T	1.38168e-115	-1.92633	-1.77675
112882353	chr12:112882353:C:G	5.73596e-114	-1.06889e-09	0.0229592
112882688	chr12:112882688:C:G	5.62987e-114	-1.06889e-09	0.00429002
112883083	chr12:112883083:C:G	1.33699e-115	-1.95002	-1.78594
112883136	chr12:112883136:C:G	5.72914e-114	-1.06889e-09	0.0217695
112883206	chr12:112883206:C:T	3.85504e-115	-2.677	-1.03578e-09
112884147	chr12:112884147:T:A	4.16819e-114	-0.296313	-1.03578e-09
112884160	chr12:112884160:C:T	1.29827e-115	-1.90473	-1.86061
112884775	chr12:112884775:A:G	1.95638e-115	-2.63896	-0.716332
112884962	chr12:112884962:A:G	5.01467e-114	-1.06889e-09	-0.111429
112885262	chr12:112885262:C:T	1.47746e-115	-1.78053	-1.85553
112885365	chr12:112885365:C:T	1.13812e-114	-1.06889e-09	-1.59441
112886010	chr12:112886010:T:C	8.68812e-115	-1.06889e-09	-1.86442
112886474	chr12:112886474:G:A	1.74844e-115	-1.81237	-1.65529
112886511	chr12:112886511:G:A	6.33127e-114	-1.06889e-09	0.121705
112886565	chr12:112886565:A:G	1.78574e-115	-1.65692	-1.78963
112886926	chr12:112886926:A:G	1.76951e-115	-1.62482	-1.83086
112886934	chr12:112886934:G:A	1.66996e-115	-1.70652	-1.80707
112887278	chr12:112887278:C:T	2.25096e-115	-1.52858	-1.68644
112887591	chr12:112887591:T:C	1.56136e-115	-1.71637	-1.86445
112887655	chr12:112887655:T:C	1.64064e-115	-1.74044	-1.79086
112887824	chr12:112887824:T:C	1.64172e-115	-1.6939	-1.83673
112888258	chr12:112888258:C:T	1.26797e-114	-1.06889e-09	-1.48638
112888908	chr12:112888908:A:G	1.07336e-114	-1.06889e-09	-1.653
112889213	chr12:112889213:C:T	1.63375e-115	-1.77659	-1.75891
112890370	chr12:112890370:C:T	1.17568e-114	-1.06889e-09	-1.56195
112890707	chr12:112890707:A:G	1.66247e-115	-1.68672	-1.83135
112890872	chr12:112890872:C:T	8.67298e-115	-1.06889e-09	-1.86617
112891176	chr12:112891176:G:A	1.2669e-115	-2.2413	-1.54851
112891380	chr12:112891380:T:C	2.79256e-114	-1.06889e-09	-0.696838
112891414	chr12:112891414:G:A	8.63508e-115	-1.06889e-09	-1.87055
112892200	chr12:112892200:G:C	1.32847e-115	-1.89029	-1.85206
112892650	chr12:112892650:G:A	3.23282e-114	-1.06889e-09	-0.550442
112892786	chr12:112892786:T:C	4.4748e-114	-1.06889e-09	-0.225334
112893302	chr12:112893302:C:G	1.29196e-114	-1.06889e-09	-1.46763
112893648	chr12:112893648:T:C	1.64851e-115	-1.88253	-1.64398
112893727	chr12:112893727:C:G	4.13731e-114	-1.06889e-09	-0.30375
112893811	chr12:112893811:G:A	1.95149e-115	-1.85661	-1.50118
112893900	chr12:112893900:G:A	3.89318e-115	-2.66715	-1.03578e-09
112893922	chr12:112893922:A:C	1.04864e-114	-1.06889e-09	-1.67631
112895391	chr12:112895391:C:T	1.47799e-114	-1.06889e-09	-1.33311
112895435	chr12:112895435:A:G	1.13943e-115	-2.12325	-1.7726
112895682	chr12:112895682:TCCTTGGCCCATAACC:T	1.08809e-114	-1.06889e-09	-1.63937
112897520	chr12:112897520:T:A	1.66615e-114	-1.06889e-09	-1.21328
112897856	chr12:112897856:C:A	3.8515e-115	-1.08464	-1.59328
112897876	chr12:112897876:G:A	1.20365e-115	-2.59228	-1.24874
112897882	chr12:112897882:G:A	1.01853e-115	-2.52867	-1.47935
112897926	chr12:112897926:G:T	6.7849e-115	-1.57647	-0.535214
112897992	chr12:112897992:A:G	8.70433e-115	-1.06889e-09	-1.86256
112898166	chr12:112898166:A:C	1.0009e-114	-1.06889e-09	-1.72289
112898237	chr12:112898237:G:A	3.85388e-115	-2.6773	-1.03578e-09
112898255	chr12:112898255:A:C	1.10217e-114	-1.06889e-09	-1.62651
112898450	chr12:112898450:C:T	7.24414e-116	-2.6021	-1.74668
112899358	chr12:112899358:A:G	9.43016e-115	0.0839137	-1.86638
112899784	chr12:112899784:T:C	1.08835e-114	-1.06889e-09	-1.63913
112899926	chr12:112899926:C:T	1.15801e-114	-0.355679	-1.22141
112900217	chr12:112900217:T:A	9.75621e-115	-1.06889e-09	-1.74848
112900833	chr12:112900833:T:C	1.07861e-114	-1.06889e-09	-1.64812
112901047	chr12:112901047:G:A	8.95425e-115	-1.06889e-09	-1.83425
112901218	chr12:112901218:TGAG:T	1.19923e-114	-1.06889e-09	-1.54212
112901247	chr12:112901247:T:C	4.84863e-114	-1.06889e-09	-0.145099
112901422	chr12:112901422:T:C	2.22312e-112	3.68028	-1.03578e-09
112901622	chr12:112901622:T:C	3.90416e-115	-0.950509	-1.71383
112902068	chr12:112902068:G:A	4.21735e-115	-2.58717	-1.03578e-09
112902606	chr12:112902606:T:C	3.84331e-115	-2.68005	-1.03578e-09
112902764	chr12:112902764:G:A	5.25829e-114	-1.06889e-09	-0.0639895
112903309	chr12:112903309:G:A	1.59063e-115	-1.8279	-1.73435
112903793	chr12:112903793:T:C	2.00338e-115	-1.48361	-1.84794
112903797	chr12:112903797:G:A	1.15366e-114	-1.06889e-09	-1.58086
112904114	chr12:112904114:G:A	2.16392e-115	-2.34908	-0.905377
112904357	chr12:112904357:A:G	2.54375e-115	-1.65823	-1.43451
112904406	chr12:112904406:C:A	9.20751e-115	-1.06889e-09	-1.80636
112904467	chr12:112904467:C:T	1.13941e-114	-1.06889e-09	-1.59328
112905507	chr12:112905507:G:A	8.64556e-115	-1.06889e-09	-1.86933
112905570	chr12:112905570:C:G	1.79885e-115	-1.59374	-1.8455
112905758	chr12:112905758:A:G	2.10454e-115	-1.44908	-1.8332
112906367	chr12:112906367:A:G	2.33319e-114	-1.06889e-09	-0.876561
112906823	chr12:112906823:G:A	1.03395e-114	-1.06889e-09	-1.6904
112907285	chr12:112907285:A:G	8.6144e-115	-1.06889e-09	-1.87295
112907362	chr12:112907362:A:C	1.99419e-115	-1.50425	-1.83189
112907894	chr12:112907894:A:C	3.16773e-115	-1.03408	-1.83928
112908322	chr12:112908322:C:A	1.21192e-115	-2.0428	-1.79137
112908626	chr12:112908626:C:G	1.38543e-114	-1.06889e-09	-1.39778
112909277	chr12:112909277:G:A	1.69354e-115	-1.90785	-1.59171
112909417	chr12:112909417:T:G	4.412e-114	-1.06889e-09	-0.239467
112909812	chr12:112909812:A:G	1.94929e-114	-1.06889e-09	-1.05633
112909813	chr12:112909813:C:G	1.45406e-115	-2.03345	-1.61857
112909910	chr12:112909910:T:A	4.09009e-115	-2.61781	-1.03578e-09
112910707	chr12:112910707:T:C	8.61454e-115	-1.06889e-09	-1.87293
112910845	chr12:112910845:C:A	9.28966e-115	-1.06889e-09	-1.79748
112911065	chr12:112911065:G:A	3.04158e-112	5.04088	-1.04713
112911803	chr12:112911803:G:A	1.25232e-114	-1.06889e-09	-1.49879
112911881	chr12:112911881:T:C	1.38236e-115	-1.98535	-1.71724
112912028	chr12:112912028:A:G	3.67378e-115	-1.74409	-0.981067
112912300	chr12:112912300:A:G	1.15694e-115	-2.50968	-1.37093
112912550	chr12:112912550:A:G	8.64935e-115	-1.8689	-1.03578e-09
112912770	chr12:112912770:T:G	8.77006e-115	-1.06889e-09	-1.85504
112912991	chr12:112912991:G:T	9.9032e-112	6.99898	-1.82475
112913092	chr12:112913092:G:T	5.46681e-114	-1.06889e-09	-0.0251001
112913885	chr12:112913885:C:T	1.17655e-115	-2.14727	-1.71653
112914270	chr12:112914270:C:T	8.83247e-115	-1.06889e-09	-1.84795
112914354	chr12:112914354:T:C	2.31827e-111	7.48176	-1.45698
112915458	chr12:112915458:A:G	1.07425e-114	-1.06889e-09	-1.65217
112916579	chr12:112916579:G:A	1.04356e-114	-1.06889e-09	-1.68116
112917283	chr12:112917283:G:A	4.90634e-115	-2.43585	-1.03578e-09
112918230	chr12:112918230:A:G	8.70337e-116	-2.3349	-1.83035
112918466	chr12:112918466:C:T	5.57235e-114	-1.06889e-09	-0.00597943
112919388	chr12:112919388:G:A	4.43929e-111	8.16053	-1.48607
112919404	chr12:112919404:G:A	6.18656e-112	6.48147	-1.77771
112919502	chr12:112919502:G:A	1.05439e-114	-1.06889e-09	-1.67084
112919637	chr12:112919637:G:A	6.25629e-112	6.5077	-1.79273
112920301	chr12:112920301:A:G	1.57738e-111	7.37846	-1.73873
112920986	chr12:112920986:T:C	5.54121e-112	6.44439	-1.8508
112920989	chr12:112920989:C:T	5.64915e-112	6.45973	-1.84685
112921327	chr12:112921327:A:G	1.8168e-111	7.61911	-1.83808
112921352	chr12:112921352:T:C	8.57452e-112	6.87975	-1.84958
112921383	chr12:112921383:A:G	1.72623e-111	7.50917	-1.77927
112921513	chr12:112921513:G:A	8.02972e-112	6.79999	-1.83547
112921772	chr12:112921772:C:T	6.29639e-112	6.48345	-1.7621
112922220	chr12:112922220:A:G	7.36306e-112	6.72734	-1.84949
112922497	chr12:112922497:A:G	1.65346e-111	7.52499	-1.83816
112922663	chr12:112922663:C:T	7.29504e-112	6.70622	-1.83765
112922758	chr12:112922758:T:C	8.03972e-112	6.80345	-1.83768
112922770	chr12:112922770:T:C	7.83941e-112	6.77822	-1.83768
112922932	chr12:112922932:G:T	1.08251e-111	7.09841	-1.83516
112922981	chr12:112922981:T:C	8.61085e-112	6.86586	-1.83146
112923231	chr12:112923231:T:C	8.23929e-116	-2.59204	-1.62801
112923312	chr12:112923312:C:T	1.59551e-111	7.43975	-1.78859
112923353	chr12:112923353:C:T	1.03425e-111	7.0517	-1.83406
112923369	chr12:112923369:T:C	8.96317e-112	6.91647	-1.84197
112923432	chr12:112923432:C:T	2.10478e-111	7.77212	-1.84395
112923638	chr12:112923638:G:A	1.56346e-111	7.48397	-1.85311
112923769	chr12:112923769:G:T	2.1596e-111	7.80658	-1.85269
112923901	chr12:112923901:CA:C	1.11869e-111	6.98292	-1.6868
112924253	chr12:112924253:G:C	1.50931e-111	7.28138	-1.68577
112924602	chr12:112924602:A:G	1.35198e-111	7.1736	-1.68806
112924616	chr12:112924616:G:A	1.30283e-111	7.14308	-1.69458
112925169	chr12:112925169:A:G	1.15556e-111	7.02217	-1.69362
112925272	chr12:112925272:T:G	1.09501e-111	6.99782	-1.7231
112925304	chr12:112925304:T:C	1.13787e-111	7.00279	-1.68968
112925373	chr12:112925373:G:A	1.20056e-111	7.06088	-1.69414
112925478	chr12:112925478:C:T	1.1285e-111	7.01695	-1.7121
112925479	chr12:112925479:A:G	1.13466e-111	7.00525	-1.69496
112925603	chr12:112925603:A:G	1.16985e-111	7.04476	-1.70393
112925745	chr12:112925745:C:T	1.28168e-111	7.21546	-1.78332
112925887	chr12:112925887:G:C	1.55525e-111	7.28677	-1.66117
112926026	chr12:112926026:A:G	9.11861e-115	-1.06889e-09	-1.81606
112926321	chr12:112926321:T:C	8.01087e-115	-1.94558	-1.03578e-09
112926376	chr12:112926376:C:G	4.275e-115	-2.5736	-1.03578e-09
112926527	chr12:112926527:A:G	1.28106e-111	7.1265	-1.69485
112926561	chr12:112926561:A:AG	1.41381e-111	7.22387	-1.69362
112926570	chr12:112926570:A:G	1.36626e-111	7.19039	-1.69435
112926577	chr12:112926577:T:A	1.48419e-111	7.27394	-1.69511
112926665	chr12:112926665:C:T	1.39762e-114	-1.06889e-09	-1.38903
112926666	chr12:112926666:A:G	1.41461e-111	7.27259	-1.74178
112926707	chr12:112926707:T:C	1.45173e-111	7.22839	-1.67167
112926771	chr12:112926771:G:A	4.70048e-114	-1.06889e-09	-0.176131
112926828	chr12:112926828:G:A	1.2339e-111	7.10496	-1.71082
112926906	chr12:112926906:T:A	1.50027e-115	-2.08962	-1.53111
112926975	chr12:112926975:T:C	1.21257e-111	7.06055	-1.68385
112927068	chr12:112927068:A:G	1.36338e-111	7.1876	-1.69367
112927260	chr12:112927260:A:G	1.34788e-111	7.15584	-1.67335
112927343	chr12:112927343:A:G	1.18805e-111	7.13066	-1.77439
112927356	chr12:112927356:A:G	1.25674e-111	7.10611	-1.69362
112927476	chr12:112927476:A:G	3.95213e-115	-2.65213	-1.03578e-09
112927648	chr12:112927648:A:T	1.22809e-111	7.06694	-1.67752
112927776	chr12:112927776:C:T	1.53429e-111	7.2898	-1.67777
112927862	chr12:112927862:T:C	1.36265e-111	7.1658	-1.67241
112927998	chr12:112927998:T:C	1.38405e-111	7.2026	-1.69362
112928023	chr12:112928023:C:T	1.40984e-111	7.22106	-1.69362
112928239	chr12:112928239:C:A	4.82573e-114	-1.06889e-09	-0.149834
112928244	chr12:112928244:G:T	1.3584e-111	7.18389	-1.69362
112928886	chr12:112928886:G:A	8.97002e-112	6.91711	-1.84185
112929077	chr12:112929077:C:T	1.72654e-115	-2.65179	-0.828476
112929094	chr12:112929094:A:G	1.38302e-111	7.21905	-1.71082
112929504	chr12:112929504:C:T	1.38862e-111	7.22139	-1.70912
112929520	chr12:112929520:C:T	1.43371e-111	7.23785	-1.69362
112929527	chr12:112929527:C:T	1.35743e-111	7.20037	-1.71082
112929538	chr12:112929538:A:G	1.31273e-111	7.14969	-1.69362
112929617	chr12:112929617:T:C	1.32045e-111	7.17275	-1.71082
112930090	chr12:112930090:A:G	1.16038e-111	7.02589	-1.69318
112930139	chr12:112930139:T:C	8.87191e-115	-1.06889e-09	-1.84349
112930225	chr12:112930225:G:A	1.45179e-111	7.25038	-1.69362
112930250	chr12:112930250:G:A	1.41897e-111	7.24643	-1.71254
112930700	chr12:112930700:A:G	1.6293e-111	7.33572	-1.66361
112930800	chr12:112930800:T:C	1.35337e-111	7.18018	-1.69362
112930911	chr12:112930911:A:C	9.07332e-115	-1.06889e-09	-1.82104
112930929	chr12:112930929:G:A	1.21058e-113	2.44638	-1.6765
112931372	chr12:112931372:T:G	1.42261e-111	7.35491	-1.81846
112931558	chr12:112931558:T:C	9.5047e-115	-1.06889e-09	-1.77459
112931839	chr12:112931839:C:T	5.09783e-114	-0.0949799	-1.03578e-09
112931935	chr12:112931935:G:A	7.02544e-116	-2.67086	-1.70857
112932728	chr12:112932728:A:C	9.27758e-115	-1.06889e-09	-1.79878
112932906	chr12:112932906:C:T	4.50642e-115	-2.52088	-1.03578e-09
112933161	chr12:112933161:T:C	1.30877e-111	7.15116	-1.69811
112933309	chr12:112933309:T:C	1.60506e-111	7.40345	-1.74633
112933523	chr12:112933523:G:A	9.94744e-115	-1.06889e-09	-1.72907
112933718	chr12:112933718:G:C	9.00524e-112	6.8361	-1.75692
112933841	chr12:112933841:A:C	3.64234e-111	8.18695	-1.71037
112934734	chr12:112934734:A:G	1.85787e-111	7.63102	-1.82762
112934784	chr12:112934784:T:C	3.95212e-115	-2.65213	-1.03578e-09
112935061	chr12:112935061:G:C	1.80358e-111	7.59919	-1.82546
112935156	chr12:112935156:C:G	1.48908e-111	7.27863	-1.69651
112935624	chr12:112935624:C:A	8.67288e-115	-1.06889e-09	-1.86618
112935758	chr12:112935758:A:G	1.65775e-111	7.38593	-1.69651
112935783	chr12:112935783:A:G	1.68245e-111	7.40072	-1.69651
112936040	chr12:112936040:A:G	8.62502e-115	-1.06889e-09	-1.87171
112936212	chr12:112936212:G:C	1.99104e-111	7.70147	-1.82886
112936262	chr12:112936262:A:G	9.90294e-116	-2.454	-1.58213
112937944	chr12:112937944:A:G	1.18081e-114	-1.55759	-1.03578e-09
112938178	chr12:112938178:T:C	9.52238e-112	6.82768	-1.69266
112938515	chr12:112938515:C:T	9.36441e-112	6.82578	-1.70749
112938526	chr12:112938526:C:A	1.80998e-111	7.51264	-1.73536
112938583	chr12:112938583:G:A	1.97735e-111	7.54134	-1.67563
112938647	chr12:112938647:C:T	1.50643e-111	7.28534	-1.69164
112938675	chr12:112938675:G:A	1.3518e-114	-1.06889e-09	-1.42236
112940017	chr12:112940017:G:A	1.2031e-111	7.09552	-1.72666
112940276	chr12:112940276:T:A	1.48587e-111	7.27703	-1.69707
112940872	chr12:112940872:G:A	8.01791e-112	6.83412	-1.87107
112941234	chr12:112941234:C:T	7.83579e-112	6.81133	-1.87126
112941585	chr12:112941585:C:T	1.10544e-114	-1.62355	-1.03578e-09
112942018	chr12:112942018:C:T	9.91698e-115	-1.06889e-09	-1.73213
112942203	chr12:112942203:G:A	7.64804e-112	6.78048	-1.86466
112942408	chr12:112942408:A:G	2.99264e-114	-1.06889e-09	-0.627639
112942424	chr12:112942424:T:TA	2.28568e-114	-1.06889e-09	-0.897131
112942466	chr12:112942466:C:T	1.31813e-111	7.1823	-1.72213
112942724	chr12:112942724:T:A	1.23409e-111	7.25271	-1.85841
112942903	chr12:112942903:A:T	7.44762e-112	6.75886	-1.8696
112943412	chr12:112943412:A:T	7.76826e-112	6.77218	-1.84076
112943571	chr12:112943571:G:A	1.31738e-111	7.18279	-1.72318
112943859	chr12:112943859:G:A	1.97481e-114	-1.06889e-09	-1.04332
112943890	chr12:112943890:A:C	1.44058e-111	7.30064	-1.75163
112943944	chr12:112943944:T:C	2.44638e-111	7.69499	-1.61642
112944151	chr12:112944151:C:T	2.14484e-111	7.7993	-1.85228
112944406	chr12:112944406:C:T	7.9711e-115	-1.95056	-1.03578e-09
112945172	chr12:112945172:C:T	1.07934e-110	8.91924	-1.35634
112945626	chr12:112945626:G:A	2.92779e-115	-1.31295	-1.63918
112945665	chr12:112945665:G:T	1.1718e-114	-1.06889e-09	-1.56526
112945997	chr12:112945997:T:A	2.6306e-115	-1.3689	-1.69027
112946006	chr12:112946006:A:C	9.59649e-115	-1.06889e-09	-1.76498
112946314	chr12:112946314:G:A	1.602e-114	-1.06889e-09	-1.25255
112946412	chr12:112946412:C:T	8.92324e-116	-2.38407	-1.75624
112947195	chr12:112947195:A:T	6.61522e-110	10.7601	-1.38422
112947273	chr12:112947273:A:G	1.02257e-114	-1.06889e-09	-1.70148
112947317	chr12:112947317:G:C	4.62701e-115	-2.49447	-1.03578e-09
112947375	chr12:112947375:G:A	4.02854e-115	-2.63298	-1.03578e-09
112947441	chr12:112947441:C:T	3.46446e-112	5.99554	-1.87161
112947570	chr12:112947570:T:C	1.71341e-113	2.81861	-1.70133
112947631	chr12:112947631:T:C	8.4107e-115	-1.89688	-1.03578e-09
112948113	chr12:112948113:C:T	3.64166e-112	6.04653	-1.87272
112948440	chr12:112948440:T:G	1.49395e-113	2.76851	-1.7883
112948651	chr12:112948651:C:T	8.22419e-116	-2.35198	-1.8699
112948811	chr12:112948811:T:C	1.50472e-113	2.65865	-1.67125
112948964	chr12:112948964:G:A	8.82238e-115	-1.06889e-09	-1.84909
112948974	chr12:112948974:C:G	1.3406e-115	-1.86059	-1.87267
112949145	chr12:112949145:T:C	8.74063e-110	11.0815	-1.42694
112949280	chr12:112949280:A:G	1.07159e-114	-1.06889e-09	-1.65465
112949617	chr12:112949617:T:C	8.67899e-115	-1.06889e-09	-1.86548
112949695	chr12:112949695:C:T	4.65451e-115	-2.48854	-1.03578e-09
112949746	chr12:112949746:C:T	1.01326e-114	-1.06889e-09	-1.71062
112949997	chr12:112949997:C:T	1.47475e-114	-1.06889e-09	-1.33531
112950634	chr12:112950634:G:A	5.52139e-115	-2.31775	-1.03578e-09
112950640	chr12:112950640:C:T	1.13735e-114	-1.06889e-09	-1.5951
112950725	chr12:112950725:G:A	9.97088e-115	-1.06889e-09	-1.72671
112950793	chr12:112950793:G:A	8.98727e-115	-1.06889e-09	-1.83057
112951206	chr12:112951206:C:T	8.10525e-116	-2.36444	-1.87201
112952542	chr12:112952542:TG:T	1.24073e-113	2.35419	-1.5597
112952558	chr12:112952558:G:A	6.59614e-115	-2.1399	-1.03578e-09
112952874	chr12:112952874:T:C	3.21344e-112	5.91969	-1.87097
112952943	chr12:112952943:C:T	3.40404e-112	5.97752	-1.87118
112952970	chr12:112952970:G:A	8.79297e-116	-2.33185	-1.82316
112953095	chr12:112953095:G:A	1.78634e-114	-1.14362	-1.03578e-09
112953151	chr12:112953151:C:T	1.11056e-114	-1.06889e-09	-1.61893
112953440	chr12:112953440:A:G	8.91732e-115	-1.06889e-09	-1.83839
112953558	chr12:112953558:A:G	2.24597e-110	10.1579	-1.86217
112953564	chr12:112953564:C:T	9.17716e-116	-2.30709	-1.80516
112954260	chr12:112954260:T:G	3.62323e-112	5.97984	-1.8111
112954274	chr12:112954274:T:C	1.04293e-114	-1.06889e-09	-1.68176
112954377	chr12:112954377:A:G	3.19114e-110	10.3323	-1.68539
112954458	chr12:112954458:T:A	9.14292e-116	-2.31168	-1.8043
112954647	chr12:112954647:T:C	8.75569e-115	-1.06889e-09	-1.85668
112954864	chr12:112954864:A:G	1.01086e-114	-1.06889e-09	-1.71299
112954939	chr12:112954939:C:T	2.66358e-110	10.3275	-1.86127
112955358	chr12:112955358:G:T	8.6802e-115	-1.06889e-09	-1.86534
112955479	chr12:112955479:T:A	1.57093e-113	2.72115	-1.69069
112955720	chr12:112955720:G:T	1.13609e-114	-1.06889e-09	-1.5962
112955869	chr12:112955869:T:G	1.05618e-114	-1.06889e-09	-1.66914
112956070	chr12:112956070:T:C	1.08599e-114	-1.06889e-09	-1.6413
112957067	chr12:112957067:A:G	1.13058e-114	-1.06889e-09	-1.60106
112957652	chr12:112957652:C:T	3.08138e-110	10.4683	-1.85634
112957855	chr12:112957855:T:C	1.29699e-113	2.68779	-1.84896
112957899	chr12:112957899:G:A	3.67583e-110	10.6396	-1.85125
112957908	chr12:112957908:C:T	9.73091e-115	-1.06889e-09	-1.75107
112958205	chr12:112958205:T:C	3.55168e-110	10.6044	-1.8504
112958554	chr12:112958554:C:T	1.14338e-114	-1.06889e-09	-1.58981
112958890	chr12:112958890:A:C	8.91577e-115	-1.06889e-09	-1.83856
112959034	chr12:112959034:C:T	1.13597e-114	-1.06889e-09	-1.59631
112959173	chr12:112959173:C:T	1.6305e-114	-1.06889e-09	-1.23491
112959261	chr12:112959261:G:A	1.33934e-115	-1.86732	-1.86689
112959277	chr12:112959277:G:A	1.78717e-114	-1.06889e-09	-1.14316
112959320	chr12:112959320:C:T	4.28406e-112	6.20864	-1.87236
112959338	chr12:112959338:T:C	4.66177e-110	10.8864	-1.86046
112959630	chr12:112959630:T:G	4.41045e-115	-2.5424	-1.03578e-09
112959825	chr12:112959825:C:T	2.29155e-113	2.86662	-1.4586
112960042	chr12:112960042:T:G	8.68284e-115	-1.06889e-09	-1.86503
112960092	chr12:112960092:G:A	8.99628e-116	-2.29747	-1.83468
112960334	chr12:112960334:C:A	3.85185e-112	6.0879	-1.85797
112960342	chr12:112960342:C:T	1.78513e-114	-1.06889e-09	-1.1443
112960487	chr12:112960487:C:T	8.94986e-116	-2.304	-1.83333
112960492	chr12:112960492:TG:T	8.86979e-116	-2.31391	-1.8324
112960556	chr12:112960556:T:C	8.82663e-116	-2.31725	-1.83395
112960558	chr12:112960558:T:C	8.82818e-116	-2.31116	-1.83986
112960617	chr12:112960617:A:G	1.10578e-113	2.51568	-1.83634
112960749	chr12:112960749:C:T	1.02759e-114	-1.06889e-09	-1.69658
112961114	chr12:112961114:G:A	1.55633e-113	2.57567	-1.55455
112961116	chr12:112961116:G:A	9.96262e-115	-1.06889e-09	-1.72754
112961374	chr12:112961374:C:T	2.9325e-115	-1.5856	-1.36492
112961848	chr12:112961848:T:G	1.08374e-114	-1.06889e-09	-1.64338
112962013	chr12:112962013:T:G	8.64631e-115	-1.06889e-09	-1.86925
112963000	chr12:112963000:G:A	1.09572e-114	-1.06889e-09	-1.63238
112963019	chr12:112963019:CA:C	2.22545e-113	2.92948	-1.55073
112963021	chr12:112963021:C:T	2.30353e-113	2.96637	-1.55314
112963151	chr12:112963151:C:T	1.00025e-114	-1.06889e-09	-1.72355
112963394	chr12:112963394:G:A	1.15306e-115	-2.31807	-1.56589
112963786	chr12:112963786:G:A	4.31232e-114	1.33113	-1.59345
112963961	chr12:112963961:C:T	5.93621e-115	-2.24531	-1.03578e-09
112964170	chr12:112964170:G:A	1.07367e-114	-1.06889e-09	-1.65271
112964492	chr12:112964492:C:T	3.85867e-114	1.23909	-1.61256
112965094	chr12:112965094:C:A	1.23682e-109	11.1226	-1.1209
112965571	chr12:112965571:C:T	1.76695e-114	-1.06889e-09	-1.15454
112965692	chr12:112965692:G:A	6.08466e-115	-1.06597	-1.15464
112966190	chr12:112966190:A:G	2.21525e-115	-1.39971	-1.8313
112966580	chr12:112966580:C:T	1.13575e-114	-1.06889e-09	-1.5965
112967282	chr12:112967282:T:C	1.21742e-114	-1.06889e-09	-1.52706
112967347	chr12:112967347:G:A	4.81892e-115	-2.45383	-1.03578e-09
112967376	chr12:112967376:A:C	1.15057e-109	11.2598	-1.33046
112967523	chr12:112967523:G:A	1.29282e-114	-1.46697	-1.03578e-09
112967667	chr12:112967667:C:G	1.08762e-114	-1.06889e-09	-1.63981
112968385	chr12:112968385:A:G	5.62382e-114	1.45557	-1.45235
112968391	chr12:112968391:A:G	1.25128e-109	11.3452	-1.33191
112968607	chr12:112968607:C:T	1.0818e-114	-1.06889e-09	-1.64517
112968655	chr12:112968655:G:C	1.08155e-109	11.2631	-1.39555
112968757	chr12:112968757:C:CT	1.20272e-109	11.2967	-1.32301
112968894	chr12:112968894:T:C	9.00695e-115	-1.06889e-09	-1.82838
112969087	chr12:112969087:A:C	5.47023e-114	1.41568	-1.44016
112969102	chr12:112969102:A:C	1.26276e-114	-1.06889e-09	-1.49049
112969140	chr12:112969140:T:A	1.17763e-109	11.3498	-1.3972
112969455	chr12:112969455:G:T	1.13964e-114	-1.06889e-09	-1.59309
112969774	chr12:112969774:C:T	8.62346e-115	-1.06889e-09	-1.87189
112969896	chr12:112969896:G:A	5.18419e-113	2.2244	-1.03578e-09
112969968	chr12:112969968:G:A	9.72061e-115	-1.06889e-09	-1.75213
112970051	chr12:112970051:C:T	1.13597e-114	-1.06889e-09	-1.59631
112970066	chr12:112970066:G:C	1.83233e-114	-1.06889e-09	-1.11821
112970188	chr12:112970188:A:G	1.11884e-114	-1.06889e-09	-1.61151
112970260	chr12:112970260:A:G	8.61435e-115	-1.06889e-09	-1.87295
112971069	chr12:112971069:A:G	3.8893e-115	-1.13975	-1.5284
112971430	chr12:112971430:G:A	1.07527e-114	-1.06889e-09	-1.65122
112971455	chr12:112971455:T:C	5.15671e-114	1.35401	-1.43751
112971473	chr12:112971473:C:T	5.00764e-115	-2.41542	-1.03578e-09
112971608	chr12:112971608:C:T	1.01703e-109	11.2032	-1.3972
112971709	chr12:112971709:T:C	1.25039e-114	-1.06889e-09	-1.50034
112971792	chr12:112971792:A:T	1.13597e-114	-1.06889e-09	-1.59631
112971896	chr12:112971896:A:C	5.20491e-115	-2.37678	-1.03578e-09
112971989	chr12:112971989:C:T	1.42305e-115	-1.91653	-1.75705
112972160	chr12:112972160:A:G	1.95496e-114	-1.06889e-09	-1.05343
112972165	chr12:112972165:C:T	9.25104e-116	-2.51453	-1.5897
112972511	chr12:112972511:G:A	9.70229e-110	11.1503	-1.39142
112972616	chr12:112972616:C:T	1.85685e-114	-1.06889e-09	-1.10491
112973170	chr12:112973170:C:A	3.98275e-115	-1.16642	-1.47799
112973470	chr12:112973470:G:A	1.63392e-114	-1.06889e-09	-1.23281
112973576	chr12:112973576:C:G	1.13597e-114	-1.06889e-09	-1.59631
112973789	chr12:112973789:AT:A	2.89692e-115	-1.10745	-1.85528
112973867	chr12:112973867:A:C	4.67565e-115	-0.907356	-1.57666
112973956	chr12:112973956:G:C	8.6372e-115	-1.06889e-09	-1.8703
112974001	chr12:112974001:G:A	1.25452e-112	4.75221	-1.64408
112974064	chr12:112974064:C:T	5.31373e-115	-1.22786	-1.12822
112974066	chr12:112974066:T:C	3.05368e-114	0.888377	-1.49582
112974563	chr12:112974563:C:T	1.21198e-114	-1.06889e-09	-1.53154
112974750	chr12:112974750:C:T	3.70054e-115	-0.967798	-1.7501
112974903	chr12:112974903:A:G	1.0276e-114	-1.06889e-09	-1.69657
112974978	chr12:112974978:G:A	1.42241e-114	-1.37144	-1.03578e-09
112975123	chr12:112975123:C:T	3.87681e-115	-1.14881	-1.52256
112975220	chr12:112975220:A:G	2.74318e-115	-1.59223	-1.42504
112975749	chr12:112975749:C:G	1.30776e-114	-1.06889e-09	-1.45548
112975922	chr12:112975922:C:T	1.11392e-114	-1.06889e-09	-1.61591
112975940	chr12:112975940:G:A	1.07058e-114	-1.06889e-09	-1.65559
112976010	chr12:112976010:C:T	1.1047e-114	-1.06889e-09	-1.62422
112976235	chr12:112976235:T:C	2.26976e-115	-1.73233	-1.47438
112976363	chr12:112976363:C:T	1.44274e-115	-1.8217	-1.83814
112977579	chr12:112977579:A:G	1.29614e-114	-1.06889e-09	-1.46441
112977857	chr12:112977857:G:A	5.23455e-114	1.04065	-1.10917
112977858	chr12:112977858:C:A	5.66011e-114	1.11882	-1.10917
112977991	chr12:112977991:G:A	3.40117e-113	3.31129	-1.50838
112978097	chr12:112978097:C:T	1.17824e-114	-1.06889e-09	-1.55977
112979000	chr12:112979000:T:C	9.32105e-115	-1.06889e-09	-1.79411
112979960	chr12:112979960:C:G	2.54613e-114	-0.789222	-1.03578e-09
112980363	chr12:112980363:G:A	1.03942e-114	-1.06889e-09	-1.68513
112980797	chr12:112980797:T:A	4.72456e-115	-2.47361	-1.03578e-09
112980917	chr12:112980917:G:A	8.92782e-115	-1.06889e-09	-1.83721
112981045	chr12:112981045:G:C	1.46407e-110	9.73643	-1.86867
112981094	chr12:112981094:G:A	1.32499e-115	-1.87277	-1.8722
112981951	chr12:112981951:A:C	8.73929e-115	-1.06889e-09	-1.85855
112982202	chr12:112982202:A:G	9.78458e-115	-0.980929	-0.764644
112982550	chr12:112982550:C:T	1.10595e-114	-1.06889e-09	-1.62309
112982583	chr12:112982583:TG:T	6.09205e-115	-0.360268	-1.85913
112982746	chr12:112982746:T:C	1.32955e-115	-1.8711	-1.87044
112982799	chr12:112982799:A:G	1.91889e-110	10.0076	-1.86934
112983312	chr12:112983312:GC:G	1.13491e-114	-1.06889e-09	-1.59724
112983469	chr12:112983469:C:T	1.2392e-114	-1.06889e-09	-1.50933
112983490	chr12:112983490:A:G	1.7455e-110	9.91273	-1.86914
112983624	chr12:112983624:G:C	1.58781e-114	-1.06889e-09	-1.26144
112983812	chr12:112983812:C:T	7.31762e-114	-1.06889e-09	0.266489
112984064	chr12:112984064:A:G	1.39483e-115	-1.82214	-1.87147
112984172	chr12:112984172:A:C	5.98636e-115	-0.368659	-1.86824
112984508	chr12:112984508:T:A	8.87581e-115	-1.25511	-0.587944
112984782	chr12:112984782:C:T	1.03942e-114	-1.06889e-09	-1.68513
112984879	chr12:112984879:A:G	8.90292e-115	-0.974732	-0.86527
112985198	chr12:112985198:TA:T	8.86966e-115	-1.06889e-09	-1.84374
112985227	chr12:112985227:TC:T	1.39481e-115	-1.82082	-1.8728
112985303	chr12:112985303:T:C	1.02911e-114	-1.06889e-09	-1.6951
112985618	chr12:112985618:T:G	3.50391e-115	-0.915567	-1.85693
112985895	chr12:112985895:G:A	8.86605e-115	-1.06889e-09	-1.84415
112985955	chr12:112985955:G:A	8.87104e-115	-1.06889e-09	-1.84359
112986086	chr12:112986086:T:A	1.03942e-114	-1.06889e-09	-1.68513
112986166	chr12:112986166:A:G	5.34175e-115	-0.481532	-1.86929
112986255	chr12:112986255:C:T	6.03079e-115	-0.888393	-1.34111
112986482	chr12:112986482:G:A	1.073e-114	-1.06889e-09	-1.65333
112986636	chr12:112986636:G:A	1.1579e-114	-1.06889e-09	-1.57719
112986670	chr12:112986670:G:A	5.05816e-115	-0.551186	-1.85419
112986686	chr12:112986686:G:A	1.06778e-114	-1.06889e-09	-1.65821
112986696	chr12:112986696:T:G	1.9484e-110	10.0206	-1.86701
112987688	chr12:112987688:T:C	2.11647e-110	10.1032	-1.86687
112987732	chr12:112987732:G:A	1.03595e-114	-0.937868	-0.750613
112987874	chr12:112987874:T:C	1.45148e-110	9.72292	-1.86379
112988177	chr12:112988177:AG:A	1.29914e-115	-1.89174	-1.87294
112988375	chr12:112988375:G:A	5.44583e-115	-0.473842	-1.85769
112988717	chr12:112988717:C:T	8.87952e-115	-1.06889e-09	-1.84263
112988827	chr12:112988827:T:C	1.55985e-115	-1.84375	-1.73804
112989173	chr12:112989173:T:C	8.43994e-115	-0.520595	-1.37281
112989179	chr12:112989179:T:C	1.89332e-114	-1.06889e-09	-1.08546
112990844	chr12:112990844:G:T	8.62296e-115	-1.06889e-09	-1.87195
112991297	chr12:112991297:G:T	4.63055e-110	10.6826	-1.66336
112991524	chr12:112991524:G:A	1.87292e-114	0.254729	-1.35103
112991526	chr12:112991526:AAAGGC:A	7.3361e-113	2.97777	-0.406169
112991663	chr12:112991663:A:G	3.98027e-110	10.5388	-1.67095
112991891	chr12:112991891:A:G	1.01865e-114	-1.06889e-09	-1.70532
112991924	chr12:112991924:T:C	1.26129e-114	-1.06889e-09	-1.49166
112992098	chr12:112992098:A:AC	5.06016e-114	1.4932	-1.5956
112992266	chr12:112992266:C:T	1.25015e-114	-1.06889e-09	-1.50053
112992398	chr12:112992398:A:G	4.1964e-112	4.45413	-0.138532
112993031	chr12:112993031:T:G	8.10093e-112	6.79262	-1.81927
112993106	chr12:112993106:AC:A	9.51898e-116	-2.42457	-1.65111
112993135	chr12:112993135:C:T	4.6788e-110	10.4931	-1.46355
112993398	chr12:112993398:C:T	8.78771e-115	-1.06889e-09	-1.85303
112993613	chr12:112993613:C:G	1.23766e-114	-1.06889e-09	-1.51057
112993618	chr12:112993618:G:A	1.5901e-114	-1.06889e-09	-1.26
112993623	chr12:112993623:TA:T	9.85031e-115	-1.06889e-09	-1.73888
112993647	chr12:112993647:A:G	5.18634e-115	-2.38035	-1.03578e-09
112993773	chr12:112993773:G:C	6.29478e-112	6.52758	-1.80649
112993838	chr12:112993838:A:G	5.59926e-110	10.7214	-1.5122
112994665	chr12:112994665:G:A	1.53458e-114	-1.06889e-09	-1.29554
112995079	chr12:112995079:T:C	2.50242e-115	-2.10725	-1.00187
112995345	chr12:112995345:C:T	4.43166e-115	-2.53761	-1.03578e-09
112995759	chr12:112995759:T:C	9.11789e-115	-1.06889e-09	-1.81614
112995782	chr12:112995782:T:C	1.86334e-112	5.19423	-1.69048
112995836	chr12:112995836:C:T	9.39428e-115	-1.06889e-09	-1.78628
112995965	chr12:112995965:C:A	1.62005e-114	-1.06889e-09	-1.24134
112996197	chr12:112996197:G:A	3.84717e-115	-2.67904	-1.03578e-09
112996351	chr12:112996351:A:C	4.2793e-112	5.38875	-1.05358
112996713	chr12:112996713:A:G	5.2515e-110	10.6523	-1.50726
112996786	chr12:112996786:C:T	1.08707e-114	-1.06889e-09	-1.64031
112996818	chr12:112996818:T:G	1.57478e-114	-1.06889e-09	-1.26968
112997304	chr12:112997304:A:G	5.6621e-110	10.802	-1.5817
112997488	chr12:112997488:C:A	6.06214e-110	10.87	-1.5814
112997645	chr12:112997645:A:T	6.32393e-110	10.8508	-1.51994
112998450	chr12:112998450:G:A	8.78357e-115	-1.06889e-09	-1.8535
112998649	chr12:112998649:C:T	1.16344e-115	-2.11053	-1.76447
112998731	chr12:112998731:A:G	3.12638e-114	-1.06889e-09	-0.583918
112998792	chr12:112998792:T:C	5.8705e-110	10.7725	-1.51604
112998828	chr12:112998828:G:A	8.66282e-115	-1.06889e-09	-1.86734
112999018	chr12:112999018:A:G	7.74953e-113	4.45397	-1.82755
112999164	chr12:112999164:G:A	9.61849e-115	-1.06889e-09	-1.76269
112999939	chr12:112999939:A:T	1.53913e-114	-1.06889e-09	-1.29258
113000029	chr12:113000029:G:C	8.88207e-116	-2.60822	-1.53671
113000173	chr12:113000173:T:C	1.71782e-115	-2.57445	-0.910869
113000234	chr12:113000234:C:T	1.26485e-114	-1.06889e-09	-1.48884
113000416	chr12:113000416:GA:G	8.68386e-115	-1.06889e-09	-1.86491
113000439	chr12:113000439:C:T	7.85824e-116	-2.59904	-1.66836
113000462	chr12:113000462:T:C	8.00459e-116	-2.60695	-1.642
113000913	chr12:113000913:A:T	2.19381e-115	-1.68133	-1.5594
113001763	chr12:113001763:C:T	1.4756e-115	-1.90595	-1.73137
113001817	chr12:113001817:A:G	2.12944e-110	9.65937	-1.41697
113001895	chr12:113001895:C:T	9.24412e-114	2.0388	-1.53861
113001948	chr12:113001948:T:A	2.19482e-114	-1.06889e-09	-0.937693
113002022	chr12:113002022:G:A	4.57754e-115	-0.663691	-1.84153
113002230	chr12:113002230:A:G	1.49268e-114	-1.06889e-09	-1.32322
113002633	chr12:113002633:G:C	1.26979e-114	-1.06889e-09	-1.48495
113003116	chr12:113003116:T:C	7.22944e-113	4.16291	-1.60596
113003399	chr12:113003399:T:C	8.83633e-115	-1.06889e-09	-1.84751
113003987	chr12:113003987:T:C	1.24979e-114	-1.06889e-09	-1.50082
113004033	chr12:113004033:G:T	8.61977e-115	-1.06889e-09	-1.87232
113004671	chr12:113004671:C:T	9.29041e-115	-1.06889e-09	-1.7974
113004816	chr12:113004816:CT:C	8.90844e-115	-1.06889e-09	-1.83938
113004873	chr12:113004873:C:T	9.02836e-115	-1.06889e-09	-1.82601
113005376	chr12:113005376:G:T	8.87856e-115	-1.06889e-09	-1.84274
113005415	chr12:113005415:G:A	6.48488e-116	-2.59244	-1.86705
113005417	chr12:113005417:C:G	1.42933e-110	9.66713	-1.82338
113005495	chr12:113005495:C:T	8.80204e-115	-1.06889e-09	-1.8514
113005933	chr12:113005933:A:C	1.57445e-114	-1.26989	-1.03578e-09
113006312	chr12:113006312:C:G	3.73258e-114	0.665992	-1.07269
113006480	chr12:113006480:C:T	9.8298e-115	-1.06889e-09	-1.74096
113006613	chr12:113006613:T:C	1.41274e-110	9.57016	-1.73809
113006738	chr12:113006738:C:T	9.65241e-115	-1.06889e-09	-1.75917
113007040	chr12:113007040:G:A	1.4502e-114	0.0989422	-1.45103
113007383	chr12:113007383:G:A	8.74608e-115	-1.06889e-09	-1.85778
113007800	chr12:113007800:G:A	1.31132e-114	-1.06889e-09	-1.45276
113007963	chr12:113007963:G:A	8.63466e-114	0.513662	-0.0816737
113008007	chr12:113008007:T:C	1.37025e-114	-1.06889e-09	-1.4088
113008141	chr12:113008141:A:C	9.84041e-115	-1.06889e-09	-1.73988
113008204	chr12:113008204:T:C	1.06183e-115	-2.48735	-1.47904
113008230	chr12:113008230:T:A	8.66886e-115	-1.06889e-09	-1.86664
113008393	chr12:113008393:G:A	2.96871e-114	0.718317	-1.35398
113008461	chr12:113008461:G:A	8.62251e-115	-1.06889e-09	-1.872
113008719	chr12:113008719:G:A	1.42806e-114	-1.06889e-09	-1.36748
113008760	chr12:113008760:G:A	9.43951e-115	-1.06889e-09	-1.78148
113008922	chr12:113008922:G:A	2.74874e-114	0.674695	-1.38735
113009207	chr12:113009207:G:T	1.16963e-114	-1.06889e-09	-1.56711
113009298	chr12:113009298:A:G	6.48285e-116	-2.66856	-1.79125
113009437	chr12:113009437:T:C	9.22863e-115	-1.06889e-09	-1.80407
113009767	chr12:113009767:C:T	9.25685e-110	11.2078	-1.49587
113010196	chr12:113010196:C:A	9.59824e-115	-1.06889e-09	-1.7648
113010483	chr12:113010483:A:G	1.02596e-109	11.2497	-1.43489
113010847	chr12:113010847:C:A	7.99124e-114	2.18089	-1.82634
113011092	chr12:113011092:CT:C	1.58908e-114	-0.121272	-1.13937
113011311	chr12:113011311:G:C	7.62407e-110	10.8981	-1.38021
113011365	chr12:113011365:G:C	8.98571e-115	-1.06889e-09	-1.83074
113011508	chr12:113011508:A:G	8.96301e-115	-1.06889e-09	-1.83327
113011827	chr12:113011827:G:T	9.05279e-115	-1.06889e-09	-1.82331
113011900	chr12:113011900:T:C	5.80343e-115	-0.766664	-1.50127
113012227	chr12:113012227:G:A	8.01703e-114	2.18119	-1.82342
113012253	chr12:113012253:C:T	7.87611e-114	2.20221	-1.86217
113012268	chr12:113012268:C:T	8.54455e-114	2.24037	-1.81887
113012273	chr12:113012273:C:T	8.1275e-114	2.19054	-1.81908
113012275	chr12:113012275:G:T	8.2531e-114	2.20587	-1.81908
113012344	chr12:113012344:C:T	5.9187e-114	1.88773	-1.83341
113012395	chr12:113012395:A:G	8.17654e-110	10.978	-1.39019
113012661	chr12:113012661:G:A	9.00739e-115	-1.06889e-09	-1.82834
113012704	chr12:113012704:A:C	9.07017e-115	-1.06889e-09	-1.82139
113012794	chr12:113012794:C:T	9.25273e-110	11.0658	-1.35429
113013093	chr12:113013093:C:T	1.26762e-113	2.49943	-1.6835
113013095	chr12:113013095:T:A	4.83615e-115	-0.587376	-1.86288
113013238	chr12:113013238:G:T	6.19908e-116	-2.65178	-1.85279
113013304	chr12:113013304:G:A	6.03726e-115	-0.762337	-1.46609
113013311	chr12:113013311:A:C	1.06083e-114	-1.06889e-09	-1.66474
113013320	chr12:113013320:G:A	1.06104e-114	-1.06889e-09	-1.66454
113013529	chr12:113013529:G:T	8.77589e-115	-1.06889e-09	-1.85437
113013683	chr12:113013683:C:T	9.75912e-115	-1.06889e-09	-1.74818
113013772	chr12:113013772:A:G	8.68254e-115	-1.06889e-09	-1.86507
113013865	chr12:113013865:T:G	1.24535e-114	-1.06889e-09	-1.50438
113014492	chr12:113014492:T:A	2.75667e-115	-2.68007	-0.332289
113014676	chr12:113014676:G:A	7.86073e-114	1.79636	-1.45828
113014732	chr12:113014732:C:T	9.61554e-115	-1.06889e-09	-1.763
113014822	chr12:113014822:CA:C	1.1128e-114	-1.06889e-09	-1.61691
113014954	chr12:113014954:T:G	5.95203e-115	-2.24265	-1.03578e-09
113015111	chr12:113015111:G:A	1.28128e-115	-1.96293	-1.81559
113015240	chr12:113015240:G:C	4.62634e-114	-1.06889e-09	-0.19203
113015258	chr12:113015258:C:T	1.08053e-114	-1.06889e-09	-1.64634
113015748	chr12:113015748:C:T	4.21164e-114	1.58696	-1.8729
113015782	chr12:113015782:C:T	1.98352e-109	12.3395	-1.86546
113015796	chr12:113015796:G:A	4.44563e-115	-1.96686	-0.567597
113016249	chr12:113016249:G:A	8.86666e-115	-1.06889e-09	-1.84408
113016251	chr12:113016251:G:A	1.18675e-114	-1.06889e-09	-1.55258
113016341	chr12:113016341:A:G	7.02205e-114	1.96814	-1.74288
113016397	chr12:113016397:G:A	6.86624e-114	1.95427	-1.75145
113016400	chr12:113016400:T:G	6.69882e-116	-2.67881	-1.74822
113016451	chr12:113016451:C:T	6.42398e-114	1.88284	-1.74659
113016476	chr12:113016476:C:G	9.23663e-115	-1.06889e-09	-1.8032
113016477	chr12:113016477:C:T	9.92314e-115	-1.06889e-09	-1.73151
113016648	chr12:113016648:C:T	1.58897e-114	0.604432	-1.86514
113016938	chr12:113016938:A:G	1.73828e-109	12.0908	-1.74879
113017091	chr12:113017091:A:G	6.17268e-114	1.82387	-1.72753
113017160	chr12:113017160:T:A	1.08231e-114	-1.06889e-09	-1.6447
113017173	chr12:113017173:C:T	8.20942e-114	1.77613	-1.39465
113017302	chr12:113017302:T:C	8.20195e-116	-2.66601	-1.55858
113017356	chr12:113017356:G:C	9.14656e-115	-1.06889e-09	-1.813
113017430	chr12:113017430:C:T	6.80351e-114	1.88566	-1.69202
113017487	chr12:113017487:C:T	8.42108e-116	-2.63962	-1.55861
113017585	chr12:113017585:C:T	1.5166e-114	-1.06889e-09	-1.30732
113017708	chr12:113017708:T:C	1.04477e-113	2.39845	-1.77587
113017731	chr12:113017731:C:CT	6.85082e-113	2.50316	-1.03578e-09
113018003	chr12:113018003:CAGTT:C	3.14361e-113	1.73567	-0.0115119
113018424	chr12:113018424:G:A	1.41916e-114	-1.06889e-09	-1.37373
113018665	chr12:113018665:C:T	3.86748e-115	-2.67378	-1.03578e-09
113018753	chr12:113018753:C:T	4.70226e-114	1.63705	-1.81281
113019120	chr12:113019120:G:A	6.25573e-114	1.81919	-1.70948
113019299	chr12:113019299:G:A	8.92769e-115	-1.06889e-09	-1.83722
113019347	chr12:113019347:G:A	1.03839e-114	-1.06889e-09	-1.68612
113019584	chr12:113019584:T:C	1.83897e-115	-2.62005	-0.797122
113019589	chr12:113019589:T:C	1.12616e-114	0.266818	-1.8718
113019663	chr12:113019663:G:A	8.61434e-115	-1.06889e-09	-1.87295
113019812	chr12:113019812:C:A	2.15103e-115	-2.52898	-0.731449
113020119	chr12:113020119:C:T	9.18464e-115	-1.06889e-09	-1.80885
113020872	chr12:113020872:T:C	8.89666e-114	1.53451	-1.07263
113021363	chr12:113021363:A:C	1.68609e-109	12.178	-1.86649
113021486	chr12:113021486:T:C	1.48283e-109	12.0501	-1.86705
113021491	chr12:113021491:C:T	1.1784e-114	-1.06889e-09	-1.55964
113021658	chr12:113021658:C:A	1.3015e-114	-1.06889e-09	-1.46028
113021813	chr12:113021813:G:T	5.17795e-114	1.71815	-1.79753
113021828	chr12:113021828:A:G	6.43776e-116	-2.63194	-1.83485
113022691	chr12:113022691:A:G	8.61435e-115	-1.06889e-09	-1.87295
113022826	chr12:113022826:G:A	8.64893e-115	-1.06889e-09	-1.86895
113022968	chr12:113022968:T:C	6.54424e-116	-2.63563	-1.81475
113023080	chr12:113023080:A:G	4.02256e-113	1.83598	0.134727
113023443	chr12:113023443:C:T	6.30371e-116	-2.65848	-1.82935
113023673	chr12:113023673:G:A	8.86267e-115	-1.06889e-09	-1.84453
113023770	chr12:113023770:T:C	8.61769e-115	-1.06889e-09	-1.87256
113023808	chr12:113023808:G:A	3.53915e-113	1.66347	0.179205
113023962	chr12:113023962:A:G	8.64087e-115	-1.06889e-09	-1.86988
113023982	chr12:113023982:T:C	9.08677e-115	-1.06889e-09	-1.81956
113024146	chr12:113024146:T:C	8.62362e-115	-1.06889e-09	-1.87188
113024291	chr12:113024291:A:G	2.88087e-113	1.51853	0.118356
113024428	chr12:113024428:C:A	8.70095e-115	-1.06889e-09	-1.86295
113024500	chr12:113024500:G:A	9.60226e-115	-1.06889e-09	-1.76438
113024787	chr12:113024787:C:T	8.67703e-115	-1.06889e-09	-1.8657
113024854	chr12:113024854:T:C	5.12001e-114	1.70683	-1.79747
113024874	chr12:113024874:C:A	1.24404e-115	-2.17902	-1.62899
113025241	chr12:113025241:G:A	2.34552e-113	1.46128	-0.0299853
113025510	chr12:113025510:T:C	6.50129e-116	-2.65414	-1.80282
113025607	chr12:113025607:A:G	8.64576e-115	-1.06889e-09	-1.86931
113025789	chr12:113025789:C:A	4.47912e-109	13.1593	-1.87075
113025830	chr12:113025830:C:T	1.08786e-114	-1.06889e-09	-1.63959
113025860	chr12:113025860:A:T	1.45306e-109	11.6027	-1.43989
113025884	chr12:113025884:T:C	9.10859e-115	-1.06889e-09	-1.81716
113025910	chr12:113025910:TC:T	9.01593e-115	-1.06889e-09	-1.82739
113026194	chr12:113026194:G:A	8.69937e-115	-1.06889e-09	-1.86313
113026404	chr12:113026404:G:A	5.45834e-114	0.761679	-0.788331
113026844	chr12:113026844:G:A	8.66432e-115	-1.06889e-09	-1.86717
113026972	chr12:113026972:A:G	8.703e-115	-1.06889e-09	-1.86271
113027125	chr12:113027125:C:T	2.53599e-113	1.49716	0.012214
113027141	chr12:113027141:A:C	1.61525e-109	12.0598	-1.79117
113027562	chr12:113027562:T:C	6.42395e-116	-2.65168	-1.81725
113027606	chr12:113027606:C:T	3.85975e-115	-2.67578	-1.03578e-09
113027672	chr12:113027672:C:T	8.70095e-115	-1.06889e-09	-1.86295
113027754	chr12:113027754:G:C	8.6975e-115	-1.06889e-09	-1.86335
113027758	chr12:113027758:C:A	3.63867e-114	0.854895	-1.28707
113027806	chr12:113027806:T:G	2.70813e-109	12.2394	-1.45399
113027834	chr12:113027834:G:A	8.70796e-115	-1.06889e-09	-1.86214
113027966	chr12:113027966:T:C	8.66729e-115	-1.06889e-09	-1.86683
113028040	chr12:113028040:C:T	9.19813e-115	-1.06889e-09	-1.80738
113028098	chr12:113028098:G:T	8.61862e-115	-1.06889e-09	-1.87246
113028158	chr12:113028158:G:C	1.0647e-114	-1.06889e-09	-1.6611
113028256	chr12:113028256:G:T	8.85385e-115	-1.06889e-09	-1.84553
113028295	chr12:113028295:G:A	8.69309e-115	-1.06889e-09	-1.86385
113028340	chr12:113028340:T:C	1.3522e-115	-2.16582	-1.55883
113028510	chr12:113028510:A:G	8.70797e-115	-1.06889e-09	-1.86214
113028658	chr12:113028658:T:C	1.52106e-109	11.8604	-1.65184
113028705	chr12:113028705:T:C	6.43916e-110	11.2181	-1.86918
113028981	chr12:113028981:T:G	8.61505e-115	-1.06889e-09	-1.87287
113028982	chr12:113028982:T:C	8.61435e-115	-1.06889e-09	-1.87295
113029019	chr12:113029019:A:T	8.61451e-115	-1.06889e-09	-1.87293
113029198	chr12:113029198:C:T	8.62706e-115	-1.06889e-09	-1.87148
113029322	chr12:113029322:T:C	1.25501e-113	2.57809	-1.77216
113029383	chr12:113029383:T:A	1.3508e-109	11.9452	-1.85533
113029514	chr12:113029514:A:G	9.74658e-115	-1.06889e-09	-1.74946
113029686	chr12:113029686:G:A	8.62176e-115	-1.06889e-09	-1.87209
113029765	chr12:113029765:G:T	2.3634e-114	0.731122	-1.59482
113029927	chr12:113029927:G:A	1.18729e-114	-1.06889e-09	-1.55212
113030001	chr12:113030001:T:C	3.08047e-109	12.7429	-1.82873
113030012	chr12:113030012:T:C	8.69602e-115	-1.06889e-09	-1.86352
113030224	chr12:113030224:G:T	8.75753e-115	-1.06889e-09	-1.85647
113030258	chr12:113030258:A:G	8.74267e-115	-1.06889e-09	-1.85817
113030260	chr12:113030260:C:T	1.71092e-113	2.93337	-1.81755
113030345	chr12:113030345:G:A	8.86848e-115	-1.06889e-09	-1.84388
113030449	chr12:113030449:C:T	3.99719e-109	12.9949	-1.82018
113030735	chr12:113030735:C:T	3.19262e-114	-1.06889e-09	-0.562953
113030906	chr12:113030906:A:G	1.38961e-110	9.68668	-1.87112
113030916	chr12:113030916:G:A	1.70329e-109	11.7944	-1.47273
113031004	chr12:113031004:C:G	5.78394e-109	13.4049	-1.86064
113031336	chr12:113031336:T:C	1.36151e-113	2.54564	-1.65826
113031470	chr12:113031470:A:G	3.01477e-114	-0.153073	-0.467199
113031587	chr12:113031587:AT:A	2.34093e-113	2.60818	-1.17884
113031666	chr12:113031666:G:A	2.27307e-113	2.56623	-1.16631
113031678	chr12:113031678:A:G	1.28865e-114	-1.06889e-09	-1.4702
113031752	chr12:113031752:A:G	8.28256e-114	2.15308	-1.76272
113031800	chr12:113031800:C:T	8.92532e-115	-1.06889e-09	-1.83749
113031839	chr12:113031839:G:A	1.19486e-114	-1.06889e-09	-1.54576
113031910	chr12:113031910:T:C	6.24283e-116	-2.62974	-1.86779
113032062	chr12:113032062:G:A	8.1456e-116	-2.36281	-1.86868
113032126	chr12:113032126:T:C	5.31271e-113	3.63722	-1.38833
113032311	chr12:113032311:A:G	6.62966e-110	10.706	-1.32794
113032346	chr12:113032346:T:G	6.93486e-115	-0.525482	-1.56434
113032688	chr12:113032688:A:G	8.93616e-115	-1.06889e-09	-1.83627
113032768	chr12:113032768:C:T	8.86855e-115	-1.06889e-09	-1.84387
113032852	chr12:113032852:T:C	1.20597e-114	-1.06889e-09	-1.53651
113032951	chr12:113032951:A:G	2.0062e-113	2.62427	-1.34924
113033007	chr12:113033007:A:G	7.00787e-115	-1.63054	-0.448806
113033045	chr12:113033045:A:T	1.89656e-113	2.58322	-1.36439
113033069	chr12:113033069:C:T	8.93593e-115	-1.06889e-09	-1.8363
113033070	chr12:113033070:A:G	8.9373e-115	-1.06889e-09	-1.83615
113033320	chr12:113033320:C:T	1.05856e-109	11.2012	-1.35519
113033402	chr12:113033402:T:C	1.22105e-114	-1.06889e-09	-1.52409
113033406	chr12:113033406:C:T	8.73352e-115	-1.06889e-09	-1.85921
113033425	chr12:113033425:G:A	8.91956e-115	-1.06889e-09	-1.83813
113033556	chr12:113033556:G:C	8.88523e-115	-1.06889e-09	-1.84199
113033710	chr12:113033710:T:C	3.81728e-113	3.3693	-1.45097
113033711	chr12:113033711:G:A	2.81864e-113	3.21337	-1.59833
113033814	chr12:113033814:A:G	7.6146e-110	10.8941	-1.37745
113033893	chr12:113033893:G:A	8.73093e-115	-1.06889e-09	-1.85951
113033915	chr12:113033915:T:C	7.5058e-115	-0.404507	-1.6062
113033926	chr12:113033926:T:C	4.98341e-115	-2.42027	-1.03578e-09
113033939	chr12:113033939:T:G	4.8501e-113	3.59637	-1.43858
113034008	chr12:113034008:T:G	4.32411e-113	3.79189	-1.74889
113034055	chr12:113034055:C:T	5.16428e-113	3.67941	-1.45886
113034209	chr12:113034209:G:T	8.97747e-110	11.0494	-1.36817
113034538	chr12:113034538:A:C	3.91279e-115	-2.66213	-1.03578e-09
113034700	chr12:113034700:G:A	9.45998e-115	-1.06889e-09	-1.77931
113034706	chr12:113034706:G:A	9.91077e-115	-1.06889e-09	-1.73276
113034708	chr12:113034708:G:C	5.16712e-113	3.99314	-1.77204
113035641	chr12:113035641:A:G	4.67806e-110	10.8228	-1.7934
113035910	chr12:113035910:T:C	7.91782e-115	-0.40008	-1.55718
113036494	chr12:113036494:C:T	7.68499e-110	10.8059	-1.28013
113036569	chr12:113036569:C:T	8.61605e-115	-1.06889e-09	-1.87275
113037038	chr12:113037038:C:T	9.74725e-115	-1.06889e-09	-1.7494
113037049	chr12:113037049:C:A	8.62294e-115	-1.06889e-09	-1.87195
113037299	chr12:113037299:G:A	1.40222e-115	-2.46823	-1.22009
113037982	chr12:113037982:G:A	5.99562e-115	-1.66574	-0.569615
113038370	chr12:113038370:C:A	9.38618e-115	-1.06889e-09	-1.78714
113038443	chr12:113038443:A:C	8.61848e-115	-1.06889e-09	-1.87247
113039398	chr12:113039398:G:A	9.71497e-115	-1.06889e-09	-1.75271
113039698	chr12:113039698:C:T	1.63394e-109	12.0191	-1.73894
113039771	chr12:113039771:T:C	5.4447e-115	-2.33174	-1.03578e-09
113039824	chr12:113039824:G:T	5.51536e-113	3.99467	-1.70834
113040146	chr12:113040146:T:C	1.29225e-114	-1.06889e-09	-1.46741
113040267	chr12:113040267:A:C	6.0144e-110	11.0982	-1.81753
113040512	chr12:113040512:A:C	1.06575e-114	-1.06889e-09	-1.66012
113040816	chr12:113040816:A:G	8.62477e-115	-1.06889e-09	-1.87174
113041219	chr12:113041219:A:G	1.25141e-114	-1.06889e-09	-1.49953
113041293	chr12:113041293:C:T	1.18628e-115	-2.6649	-1.19066
113041343	chr12:113041343:CCG:C	1.5296e-115	-1.87572	-1.72565
113041476	chr12:113041476:T:C	1.94881e-112	5.13829	-1.58969
113041629	chr12:113041629:A:C	4.85134e-115	-2.44713	-1.03578e-09
113041758	chr12:113041758:C:T	1.09562e-114	-1.06889e-09	-1.63247
113041841	chr12:113041841:C:T	1.68845e-113	0.385221	0.71738
113041861	chr12:113041861:T:C	1.03046e-113	2.45453	-1.84574
113042500	chr12:113042500:A:C	8.82065e-115	-1.06889e-09	-1.84929
113042705	chr12:113042705:G:A	4.0204e-113	3.7988	-1.82863
113042764	chr12:113042764:G:A	7.3328e-114	-1.06889e-09	0.268561
113043059	chr12:113043059:T:C	1.68599e-113	0.366137	0.735005
113044062	chr12:113044062:A:G	2.12652e-113	0.449185	0.884092
113044400	chr12:113044400:A:G	1.58965e-112	5.1428	-1.79791
113045120	chr12:113045120:G:T	6.51229e-116	-2.68007	-1.7752
113045550	chr12:113045550:C:T	8.95515e-115	-1.06889e-09	-1.83415
113046060	chr12:113046060:G:C	2.11e-115	-2.397	-0.882691
113046264	chr12:113046264:A:G	9.07696e-115	-1.06889e-09	-1.82064
113046492	chr12:113046492:G:A	8.61551e-115	-1.06889e-09	-1.87282
113047231	chr12:113047231:G:A	6.06152e-116	-2.67198	-1.85503
113047579	chr12:113047579:A:C	8.97821e-115	-1.06889e-09	-1.83158
113047794	chr12:113047794:G:A	4.06593e-113	3.7839	-1.80247
113047882	chr12:113047882:G:A	8.62918e-115	-1.06889e-09	-1.87123
113047989	chr12:113047989:T:C	1.05608e-113	0.216017	0.417335
113048010	chr12:113048010:G:A	1.39967e-114	-1.06889e-09	-1.38756
113048736	chr12:113048736:G:T	1.92212e-113	2.65819	-1.42597
113048941	chr12:113048941:T:C	6.91805e-116	-2.522	-1.87283
113048964	chr12:113048964:C:T	7.78222e-115	-1.97454	-1.03578e-09
113049015	chr12:113049015:CACACACACAA:C	9.06009e-115	-1.06889e-09	-1.8225
113049145	chr12:113049145:GAC:G	8.75893e-115	-1.06889e-09	-1.85631
113049396	chr12:113049396:A:T	1.02778e-114	-1.06889e-09	-1.6964
113049440	chr12:113049440:G:A	1.01417e-114	-1.70973	-1.03578e-09
113049852	chr12:113049852:G:C	1.14168e-114	-1.06889e-09	-1.5913
113049977	chr12:113049977:C:G	8.68837e-115	-1.06889e-09	-1.8644
113050137	chr12:113050137:T:C	8.41427e-115	-2.1959	0.299452
113050478	chr12:113050478:G:A	1.14307e-114	-1.06889e-09	-1.59008
113050699	chr12:113050699:T:C	9.02655e-115	-1.06889e-09	-1.82621
113051015	chr12:113051015:G:A	1.1523e-115	-2.63505	-1.24957
113051176	chr12:113051176:T:TC	1.05004e-115	-2.6505	-1.32705
113051204	chr12:113051204:G:C	8.66783e-115	-1.06889e-09	-1.86676
113051311	chr12:113051311:G:A	3.84767e-115	-2.67891	-1.03578e-09
113051319	chr12:113051319:G:A	9.72738e-115	-1.06889e-09	-1.75144
113051497	chr12:113051497:T:C	4.9845e-114	0.294982	-0.412446
113051740	chr12:113051740:G:A	1.78576e-113	2.99957	-1.84093
113051828	chr12:113051828:GATGA:G	3.87461e-115	-2.67194	-1.03578e-09
113052248	chr12:113052248:A:G	1.20724e-115	-2.30968	-1.52837
113052324	chr12:113052324:A:G	1.20935e-115	-2.61613	-1.22017
113053424	chr12:113053424:G:A	9.7583e-115	-1.06889e-09	-1.74826
113053430	chr12:113053430:T:C	8.93349e-115	-1.06889e-09	-1.83657
113053651	chr12:113053651:G:A	8.70139e-115	-1.06889e-09	-1.8629
113054077	chr12:113054077:G:A	9.78185e-115	-1.06889e-09	-1.74585
113054867	chr12:113054867:T:C	3.37852e-114	-1.06889e-09	-0.506358
113055047	chr12:113055047:A:G	8.62814e-115	-1.06889e-09	-1.87135
113055803	chr12:113055803:G:A	7.21607e-116	-2.60211	-1.75055
113056111	chr12:113056111:C:T	6.61694e-116	-2.6285	-1.81083
113056805	chr12:113056805:A:ATTTC	8.62298e-115	-1.06889e-09	-1.87195
113057196	chr12:113057196:C:G	6.43306e-116	-2.62449	-1.84303
113057841	chr12:113057841:G:A	6.8476e-116	-2.62641	-1.77866
113058508	chr12:113058508:C:T	1.1786e-115	-2.47801	-1.38404
113059004	chr12:113059004:T:C	9.55536e-115	-1.06889e-09	-1.76928
113059005	chr12:113059005:G:T	9.21128e-115	-1.06889e-09	-1.80595
113059122	chr12:113059122:C:T	3.97122e-115	-2.64731	-1.03578e-09
113059814	chr12:113059814:T:A	1.21651e-115	-2.51754	-1.31285
113059958	chr12:113059958:G:A	1.60028e-114	-1.06889e-09	-1.25362
113060140	chr12:113060140:T:C	9.05873e-116	-2.66906	-1.45618
113060540	chr12:113060540:G:A	1.5633e-115	-2.56307	-1.01651
113061141	chr12:113061141:T:C	1.00839e-114	-1.06889e-09	-1.71544
113061872	chr12:113061872:A:AT	1.80335e-115	-2.53624	-0.900489
113061986	chr12:113061986:G:A	1.2327e-112	3.01239	0.0781864
113062202	chr12:113062202:T:G	1.09004e-114	-1.06889e-09	-1.63758
113062323	chr12:113062323:G:A	4.70434e-114	1.69168	-1.86699
113062350	chr12:113062350:G:T	9.10368e-115	-1.06889e-09	-1.8177
113062663	chr12:113062663:C:T	4.02462e-115	-2.63395	-1.03578e-09
113062999	chr12:113062999:C:T	1.40012e-114	-1.06889e-09	-1.38724
113063044	chr12:113063044:C:T	1.52006e-115	-2.67893	-0.928699
113063323	chr12:113063323:G:C	1.34703e-112	3.00113	0.178141
113063562	chr12:113063562:C:A	9.66726e-114	2.13339	-1.58844
113063594	chr12:113063594:T:G	1.39933e-113	2.52232	-1.60754
113063628	chr12:113063628:G:A	1.28899e-112	2.97869	0.156545
113063700	chr12:113063700:T:C	9.10864e-115	-1.06889e-09	-1.81716
113063739	chr12:113063739:G:A	1.4087e-112	3.08269	0.141355
113064105	chr12:113064105:T:C	1.719e-113	2.4365	-1.31597
113064124	chr12:113064124:G:A	7.88452e-116	-2.66914	-1.59493
113064386	chr12:113064386:G:A	7.79228e-116	-2.67401	-1.60182
113064425	chr12:113064425:G:T	8.6664e-115	-1.06889e-09	-1.86693
113064849	chr12:113064849:A:G	8.78913e-115	-1.06889e-09	-1.85287
113064874	chr12:113064874:G:C	6.1478e-116	-2.64449	-1.86838
113065504	chr12:113065504:C:T	8.62511e-115	-1.06889e-09	-1.8717
113065828	chr12:113065828:CAGG:C	9.04452e-115	-1.06889e-09	-1.82422
113066062	chr12:113066062:C:T	7.12292e-116	-2.52474	-1.8409
113066237	chr12:113066237:GGGGTGTGTAGGCC:G	7.26721e-116	-2.67218	-1.67342
113066395	chr12:113066395:G:A	8.85391e-115	-1.06889e-09	-1.84552
113066568	chr12:113066568:G:T	9.57781e-115	-1.06889e-09	-1.76693
113066670	chr12:113066670:CTATT:C	4.4619e-115	-2.53081	-1.03578e-09
113066691	chr12:113066691:G:A	7.27654e-116	-2.50787	-1.83644
113066717	chr12:113066717:GGC:G	1.60761e-114	0.502124	-1.75117
113066920	chr12:113066920:C:T	7.22759e-113	3.04515	-0.488456
113066921	chr12:113066921:C:T	7.05349e-116	-2.65867	-1.71677
113067369	chr12:113067369:C:T	1.17361e-115	-2.38898	-1.47732
113067537	chr12:113067537:T:C	9.03492e-115	-1.06889e-09	-1.82528
113067925	chr12:113067925:G:C	8.86703e-115	-1.06889e-09	-1.84404
113067928	chr12:113067928:A:G	1.34707e-114	-1.06889e-09	-1.42587
113068091	chr12:113068091:C:A	6.59121e-113	2.85675	-0.392222
113068239	chr12:113068239:C:T	1.08834e-115	-2.2689	-1.67283
113068717	chr12:113068717:A:G	9.34991e-115	-1.06889e-09	-1.79101
113069101	chr12:113069101:C:G	1.34168e-115	-2.59925	-1.13321
113069280	chr12:113069280:C:T	1.41382e-114	-1.3775	-1.03578e-09
113069297	chr12:113069297:G:A	3.79023e-114	1.30339	-1.69476
113069820	chr12:113069820:A:G	4.83927e-115	-2.67998	0.23036
113070021	chr12:113070021:G:C	3.84831e-115	-2.67875	-1.03578e-09
113070078	chr12:113070078:T:C	8.94756e-115	-1.06889e-09	-1.835
113070179	chr12:113070179:C:T	6.51678e-116	-2.61773	-1.83685
113070259	chr12:113070259:G:A	2.49324e-114	-0.810213	-1.03578e-09
113070762	chr12:113070762:G:A	9.47674e-115	-1.06889e-09	-1.77754
113070818	chr12:113070818:A:G	9.03199e-115	-1.06889e-09	-1.82561
113070861	chr12:113070861:C:T	8.2631e-116	-2.39989	-1.81727
113071632	chr12:113071632:G:T	1.20888e-114	-1.06889e-09	-1.5341
113071795	chr12:113071795:G:A	4.0494e-115	-2.62781	-1.03578e-09
113071798	chr12:113071798:G:A	1.14248e-114	-1.06889e-09	-1.59059
113071806	chr12:113071806:C:T	4.10482e-115	-2.61422	-1.03578e-09
113071823	chr12:113071823:C:T	9.72093e-115	0.113848	-1.86595
113071991	chr12:113071991:C:T	1.1643e-114	-1.06889e-09	-1.57167
113072847	chr12:113072847:G:T	8.00952e-115	-0.112635	-1.83312
113072908	chr12:113072908:T:C	1.00542e-114	0.109138	-1.82753
113073425	chr12:113073425:A:G	4.22072e-115	-0.713429	-1.87295
113073873	chr12:113073873:CCT:C	6.42343e-113	2.26745	0.171291
113074069	chr12:113074069:A:G	8.03606e-116	-2.49514	-1.74989
113074166	chr12:113074166:T:C	1.89895e-115	-2.66165	-0.72343
113074182	chr12:113074182:T:C	9.1746e-116	-2.28238	-1.83015
113074474	chr12:113074474:G:T	6.29881e-116	-2.65847	-1.83013
113074780	chr12:113074780:A:C	3.43885e-115	-0.922123	-1.86912
113074943	chr12:113074943:AG:A	6.40126e-116	-2.63386	-1.83861
113075140	chr12:113075140:C:T	5.02315e-112	5.19452	-0.699085
113075146	chr12:113075146:A:G	3.00041e-114	-1.06889e-09	-0.625048
113075186	chr12:113075186:G:A	8.63474e-115	-1.06889e-09	-1.87059
113075444	chr12:113075444:G:T	1.00907e-114	-1.06889e-09	-1.71477
113075818	chr12:113075818:A:T	8.6404e-115	-1.06889e-09	-1.86993
113076153	chr12:113076153:A:G	1.99243e-115	-1.71413	-1.6229
113076269	chr12:113076269:G:A	1.726e-114	-1.06889e-09	-1.17799
113076389	chr12:113076389:C:T	9.59433e-116	-2.22712	-1.84068
113076494	chr12:113076494:T:C	9.87878e-115	-1.06889e-09	-1.73599
113076682	chr12:113076682:T:C	1.38887e-115	-1.82494	-1.87295
113077061	chr12:113077061:C:G	1.2987e-115	-2.67348	-1.09154
113077108	chr12:113077108:T:C	1.2235e-115	-2.65697	-1.16769
113077143	chr12:113077143:C:T	3.75513e-115	-1.52598	-1.17728
113077683	chr12:113077683:G:A	1.10679e-114	-1.06889e-09	-1.62233
113078119	chr12:113078119:CA:C	5.84409e-113	2.91369	-0.569469
113078235	chr12:113078235:T:A	1.14067e-114	-1.06889e-09	-1.59218
113078311	chr12:113078311:A:T	8.68742e-116	-2.31443	-1.85266
113078385	chr12:113078385:T:C	1.29187e-113	2.22898	-1.3941
113078640	chr12:113078640:C:T	1.58105e-113	2.00281	-0.965932
113078641	chr12:113078641:G:A	2.80768e-115	-1.53671	-1.45731
113079125	chr12:113079125:T:C	3.20571e-115	-1.59954	-1.26191
113079157	chr12:113079157:C:T	1.23291e-115	-1.9846	-1.83241
113079330	chr12:113079330:A:C	2.52094e-114	-1.06889e-09	-0.799164
113079452	chr12:113079452:A:G	9.99801e-116	-2.67195	-1.35463
113079630	chr12:113079630:TG:T	3.84317e-114	-1.06889e-09	-0.377497
113079689	chr12:113079689:G:A	3.85049e-115	-1.68789	-0.990289
113079926	chr12:113079926:T:C	2.9484e-115	-1.6735	-1.27162
113080039	chr12:113080039:T:C	7.07881e-116	-2.57683	-1.79503
113080090	chr12:113080090:TG:T	1.10454e-115	-2.09515	-1.8318
113080234	chr12:113080234:G:A	8.73814e-115	-1.06889e-09	-1.85868
113080495	chr12:113080495:G:C	3.95204e-114	-1.06889e-09	-0.349563
113080691	chr12:113080691:G:A	7.25157e-116	-2.50654	-1.84121
113080818	chr12:113080818:T:G	9.02129e-115	-1.06889e-09	-1.82679
113081745	chr12:113081745:G:A	3.84728e-115	-2.67902	-1.03578e-09
113081782	chr12:113081782:T:C	1.31354e-114	-1.06889e-09	-1.45107
113081950	chr12:113081950:G:A	9.99919e-116	-2.67529	-1.35117
113082538	chr12:113082538:C:T	6.88161e-116	-2.52843	-1.87168
113082671	chr12:113082671:T:C	1.0428e-115	-2.6754	-1.30908
113082877	chr12:113082877:C:T	1.40125e-115	-1.87346	-1.81556
113082891	chr12:113082891:A:C	1.9887e-115	-1.85345	-1.48545
113083052	chr12:113083052:C:T	6.87712e-113	2.50552	0.00147081
113083074	chr12:113083074:T:C	1.05074e-115	-2.66277	-1.31412
113083152	chr12:113083152:A:G	1.17675e-112	2.63279	0.411346
113083352	chr12:113083352:G:A	6.65356e-116	-2.62071	-1.8131
113083459	chr12:113083459:G:C	6.70914e-116	-2.61208	-1.81341
113084080	chr12:113084080:T:C	1.34648e-115	-2.67609	-1.0528
113084969	chr12:113084969:T:C	1.7041e-115	-1.6511	-1.84225
113085214	chr12:113085214:A:T	2.18906e-115	-2.17959	-1.06332
113085700	chr12:113085700:C:A	1.38788e-115	-1.83254	-1.86607
113086010	chr12:113086010:G:A	7.43065e-116	-2.59495	-1.7284
113087162	chr12:113087162:A:T	6.06225e-115	-2.2243	-1.03578e-09
113087422	chr12:113087422:C:T	2.2422e-115	-2.32599	-0.89293
113087847	chr12:113087847:G:A	4.08045e-115	-2.62017	-1.03578e-09
113087998	chr12:113087998:A:G	4.29365e-115	-2.56924	-1.03578e-09
113088299	chr12:113088299:T:C	1.28828e-115	-2.64101	-1.13206
113088440	chr12:113088440:C:T	6.13931e-116	-2.66816	-1.84609
113088540	chr12:113088540:A:G	7.81815e-116	-2.63633	-1.63619
113088657	chr12:113088657:G:A	1.34624e-115	-2.11916	-1.6099
113089566	chr12:113089566:A:T	3.97917e-115	-2.64531	-1.03578e-09
113090009	chr12:113090009:A:T	1.19874e-114	-1.06889e-09	-1.54252
113090062	chr12:113090062:C:T	2.84424e-115	-1.75615	-1.22493
113090135	chr12:113090135:A:C	6.14362e-116	-2.66749	-1.84606
113090783	chr12:113090783:G:A	1.37116e-115	-2.67461	-1.03611
113091019	chr12:113091019:G:A	1.78358e-115	-2.65244	-0.795316
113091088	chr12:113091088:C:T	9.01818e-116	-2.65106	-1.47866
113091127	chr12:113091127:A:G	8.81279e-116	-2.65768	-1.49508
113091392	chr12:113091392:A:G	1.30191e-114	-1.06889e-09	-1.45997
113092102	chr12:113092102:C:T	1.11556e-115	-2.60159	-1.31544
113092526	chr12:113092526:ATT:A	9.96201e-116	-2.6497	-1.38049
113092787	chr12:113092787:A:G	1.09164e-115	-2.61435	-1.32435
113092830	chr12:113092830:T:C	1.0955e-115	-2.62393	-1.31123
113093091	chr12:113093091:G:A	3.07194e-114	-0.601486	-1.03578e-09
113093234	chr12:113093234:G:A	1.77896e-114	-1.06889e-09	-1.14777
113093364	chr12:113093364:A:G	3.88442e-115	-2.66941	-1.03578e-09
113093760	chr12:113093760:C:G	3.96367e-115	-2.64921	-1.03578e-09
113094008	chr12:113094008:C:T	3.89957e-115	-2.66551	-1.03578e-09
113094165	chr12:113094165:C:T	4.26012e-115	-2.57708	-1.03578e-09
113094739	chr12:113094739:T:C	1.77506e-115	-2.66774	-0.784806
113094812	chr12:113094812:A:G	1.7682e-115	-2.67265	-0.783766
113095080	chr12:113095080:C:T	1.38118e-115	-2.65641	-1.04703
113095281	chr12:113095281:C:T	9.65203e-115	-1.06889e-09	-1.75921
113095319	chr12:113095319:C:T	2.99928e-115	-2.66457	-0.263443
113095541	chr12:113095541:G:A	1.59597e-115	-2.67014	-0.888757
113095677	chr12:113095677:G:A	4.14544e-115	-2.60437	-1.03578e-09
113096138	chr12:113096138:G:T	8.67678e-115	-1.06889e-09	-1.86573
113096283	chr12:113096283:C:A	8.66661e-115	-1.06889e-09	-1.8669
113096551	chr12:113096551:T:C	8.6423e-115	-1.06889e-09	-1.86971
113096580	chr12:113096580:C:T	4.26907e-115	-2.57498	-1.03578e-09
113096687	chr12:113096687:C:T	1.22896e-114	-1.06889e-09	-1.51762
113096828	chr12:113096828:C:T	6.74157e-116	-2.65521	-1.76546
113097161	chr12:113097161:T:C	1.84532e-115	-2.67951	-0.734212
113097240	chr12:113097240:C:T	1.56304e-114	-1.06889e-09	-1.27717
113097544	chr12:113097544:AG:A	2.61818e-115	-2.67855	-0.38535
113097589	chr12:113097589:C:T	1.22697e-115	-2.67019	-1.15164
113097950	chr12:113097950:A:G	8.48875e-114	0.414946	-1.03578e-09
113098079	chr12:113098079:C:CT	1.19287e-114	-1.06889e-09	-1.54743
113098162	chr12:113098162:G:C	1.45245e-115	-2.67828	-0.974848
113098215	chr12:113098215:A:C	1.19502e-114	-1.06889e-09	-1.54563
113098391	chr12:113098391:G:A	1.4411e-115	-2.67775	-0.983224
113098788	chr12:113098788:C:T	1.43209e-115	-2.67648	-0.990769
113098894	chr12:113098894:C:T	1.17206e-114	-1.06889e-09	-1.56503
113098954	chr12:113098954:C:T	8.44989e-116	-2.63463	-1.56018
113099029	chr12:113099029:T:G	2.36871e-115	-2.67437	-0.489667
113099058	chr12:113099058:C:T	3.84297e-115	-2.68013	-1.03578e-09
113099130	chr12:113099130:C:T	3.8499e-115	-2.67833	-1.03578e-09
113099416	chr12:113099416:C:T	2.04497e-115	-2.60323	-0.707768
113099553	chr12:113099553:C:T	1.33761e-115	-2.67088	-1.06462
113099757	chr12:113099757:C:T	1.25529e-115	-2.67178	-1.12723
113099968	chr12:113099968:C:T	1.32966e-115	-2.67684	-1.06462
113100066	chr12:113100066:C:A	2.17557e-114	-1.06889e-09	-0.946505
113100228	chr12:113100228:T:C	1.20849e-115	-2.68002	-1.15699
113100309	chr12:113100309:T:G	1.22422e-114	-1.06889e-09	-1.52149
113100359	chr12:113100359:C:T	1.15979e-114	-1.06889e-09	-1.57555
113101571	chr12:113101571:C:A	1.99958e-115	-2.67365	-0.659798
113101700	chr12:113101700:A:AC	8.80934e-115	-1.06889e-09	-1.85057
113101759	chr12:113101759:T:C	1.04271e-115	-2.14755	-1.83701
113102008	chr12:113102008:G:A	3.21202e-114	-1.06889e-09	-0.556895
113102024	chr12:113102024:C:T	1.27455e-115	-2.67444	-1.10935
113102468	chr12:113102468:G:A	1.41651e-115	-2.67451	-1.00368
113102556	chr12:113102556:T:TCA	1.42333e-114	-1.06889e-09	-1.3708
113102595	chr12:113102595:G:A	2.96242e-115	-2.67455	-0.265827
113102829	chr12:113102829:C:T	8.8748e-115	-1.06889e-09	-1.84316
113102958	chr12:113102958:C:T	1.4337e-114	-1.06889e-09	-1.36354
113103659	chr12:113103659:A:G	1.13857e-114	-1.06889e-09	-1.59402
113103669	chr12:113103669:A:G	4.0941e-115	-2.61683	-1.03578e-09
113104293	chr12:113104293:A:G	3.34341e-115	-2.67967	-0.139717
113104712	chr12:113104712:G:A	1.62033e-115	-2.67962	-0.864126
113105155	chr12:113105155:G:A	1.73e-115	-2.67787	-0.800395
113105308	chr12:113105308:C:T	8.68892e-115	-1.06889e-09	-1.86433
113105309	chr12:113105309:G:A	3.56187e-115	-2.68001	-0.0760855
113105418	chr12:113105418:T:C	3.86821e-115	-2.67359	-1.03578e-09
113105472	chr12:113105472:G:A	9.34499e-115	-1.06889e-09	-1.79154
113106023	chr12:113106023:G:A	8.9053e-116	-2.51859	-1.62373
113106127	chr12:113106127:G:T	7.06979e-116	-2.66363	-1.7095
113106146	chr12:113106146:C:G	3.46414e-115	-2.68013	-0.103791
113106262	chr12:113106262:C:T	2.34339e-115	-2.67972	-0.495066
113106371	chr12:113106371:C:T	8.5873e-116	-2.66208	-1.5166
113106384	chr12:113106384:A:T	2.5461e-115	-2.67947	-0.412345
113106564	chr12:113106564:C:T	3.13702e-115	-2.68002	-0.203086
113106572	chr12:113106572:G:A	6.52503e-116	-2.66388	-1.78944
113106747	chr12:113106747:G:C	2.92327e-115	-2.67907	-0.274614
113106765	chr12:113106765:TTC:T	4.13374e-115	-2.6072	-1.03578e-09
113107038	chr12:113107038:C:T	9.97885e-115	-1.06889e-09	-1.72591
113107069	chr12:113107069:C:T	2.5309e-115	-2.68001	-0.417799
113107360	chr12:113107360:T:C	3.7978e-115	-2.68013	-0.0118268
113107426	chr12:113107426:G:C	6.78354e-116	-2.63144	-1.78303
113107588	chr12:113107588:A:G	3.39991e-115	-2.6688	-0.133833
113107687	chr12:113107687:T:C	8.93255e-115	-1.06889e-09	-1.83668
113107693	chr12:113107693:TG:T	8.92791e-115	-1.06889e-09	-1.8372
113107771	chr12:113107771:A:C	3.80293e-115	-2.68013	-0.010483
113107805	chr12:113107805:C:T	3.79821e-115	-2.68003	-0.0118268
113107953	chr12:113107953:G:A	3.88462e-115	-2.67937	0.0100166
113107982	chr12:113107982:A:G	8.64848e-116	-2.3612	-1.81038
113108030	chr12:113108030:C:T	9.1491e-115	-1.06889e-09	-1.81272
113108620	chr12:113108620:C:T	1.44465e-114	-1.06889e-09	-1.35593
113108740	chr12:113108740:A:G	6.03881e-116	-2.68002	-1.85074
113108875	chr12:113108875:T:C	3.43611e-115	-2.67962	-0.112421
113109133	chr12:113109133:A:G	1.11616e-115	-2.5192	-1.39729
113109211	chr12:113109211:C:T	2.49672e-115	-2.67869	-0.432712
113109618	chr12:113109618:G:C	1.93566e-114	-1.06889e-09	-1.06335
113109681	chr12:113109681:G:A	8.87014e-115	-1.06889e-09	-1.84369
113109904	chr12:113109904:A:G	9.17771e-115	-1.06889e-09	-1.8096
113109960	chr12:113109960:G:A	3.85917e-115	-2.67923	0.00330496
113110354	chr12:113110354:G:A	3.84672e-115	-2.67959	0.000434996
113110438	chr12:113110438:T:C	3.51619e-115	-1.41228	-1.35673
113110448	chr12:113110448:T:C	3.82629e-115	-2.67957	-0.00491378
113110582	chr12:113110582:T:C	3.88004e-115	-1.31233	-1.35821
113110614	chr12:113110614:T:A	8.73732e-115	-1.06889e-09	-1.85878
113111071	chr12:113111071:A:G	3.88332e-115	-2.67875	0.00905739
113111074	chr12:113111074:T:A	6.45099e-116	-2.65971	-1.80502
113111094	chr12:113111094:CTG:C	1.28658e-115	-2.56145	-1.21294
113111098	chr12:113111098:T:C	7.04576e-115	-2.67811	0.604158
113111487	chr12:113111487:G:A	9.05649e-115	-1.06889e-09	-1.8229
113111713	chr12:113111713:C:T	8.94581e-115	-1.8352	-1.03578e-09
113111913	chr12:113111913:A:T	3.80305e-115	-2.67931	-0.0112691
113112530	chr12:113112530:C:T	4.1057e-115	-2.67775	0.0637458
113112649	chr12:113112649:C:G	8.85e-115	-1.06889e-09	-1.84596
113113316	chr12:113113316:G:A	5.34665e-115	-2.6735	0.323591
113113365	chr12:113113365:C:T	5.017e-115	-2.67638	0.26283
113113428	chr12:113113428:A:G	5.21987e-115	-2.67169	0.297784
113113479	chr12:113113479:G:A	4.05804e-115	-2.62568	-1.03578e-09
113113587	chr12:113113587:A:G	4.53674e-115	-2.67491	0.160743
113113654	chr12:113113654:T:C	9.45782e-115	-1.06889e-09	-1.77954
113113883	chr12:113113883:T:C	2.49988e-115	-2.68011	-0.430032
113113920	chr12:113113920:A:G	4.68195e-115	-2.48267	-1.03578e-09
113114298	chr12:113114298:C:A	1.12438e-114	-1.06889e-09	-1.60656
113114335	chr12:113114335:A:G	2.73608e-115	-2.67924	-0.340611
113114410	chr12:113114410:G:A	9.2755e-115	-1.06889e-09	-1.799
113115110	chr12:113115110:G:A	1.57987e-114	-1.06889e-09	-1.26646
113115446	chr12:113115446:C:T	5.57661e-114	-0.00521403	-1.03578e-09
113115460	chr12:113115460:C:T	1.93566e-114	-1.06889e-09	-1.06335
113115543	chr12:113115543:C:T	1.54547e-114	-1.06889e-09	-1.28847
113115603	chr12:113115603:C:T	1.77837e-115	-2.67188	-0.778802
113115624	chr12:113115624:G:A	1.88522e-114	-1.06889e-09	-1.08975
113115676	chr12:113115676:C:T	2.17802e-115	-2.67601	-0.571958
113115847	chr12:113115847:C:T	9.63087e-115	-1.06889e-09	-1.76141
113115862	chr12:113115862:G:A	8.34095e-116	-2.55726	-1.65053
113116095	chr12:113116095:C:T	3.90361e-115	-2.66448	-1.03578e-09
113116107	chr12:113116107:C:T	8.62832e-115	-1.06889e-09	-1.87133
113116180	chr12:113116180:AC:A	1.42998e-114	-1.06889e-09	-1.36613
113116319	chr12:113116319:C:T	8.79984e-115	-1.06889e-09	-1.85165
113116593	chr12:113116593:G:A	8.93006e-115	-1.06889e-09	-1.83696
113116624	chr12:113116624:A:G	1.89863e-115	-2.64805	-0.737201
113116884	chr12:113116884:G:A	1.09324e-115	-2.58631	-1.35093
113116908	chr12:113116908:T:C	1.57743e-114	-1.06889e-09	-1.268
113117141	chr12:113117141:G:A	2.9404e-115	-2.66772	-0.280117
113117311	chr12:113117311:TC:T	9.72931e-115	-1.06889e-09	-1.75124
113117495	chr12:113117495:T:A	6.38257e-116	-2.67291	-1.80249
113118051	chr12:113118051:C:G	8.48157e-115	-1.88849	-1.03578e-09
113118060	chr12:113118060:T:C	1.04995e-114	-1.06889e-09	-1.67506
113118608	chr12:113118608:G:A	1.05102e-114	-1.06889e-09	-1.67404
113119000	chr12:113119000:C:G	1.87023e-115	-2.67094	-0.729382
113119267	chr12:113119267:C:T	4.1017e-115	-2.61498	-1.03578e-09
113119268	chr12:113119268:G:A	6.71083e-116	-2.62152	-1.80372
113120069	chr12:113120069:A:G	1.40665e-114	-1.06889e-09	-1.38258
113120312	chr12:113120312:TGAGG:T	1.73096e-114	-1.06889e-09	-1.17512
113120452	chr12:113120452:C:T	1.9551e-114	-1.06889e-09	-1.05336
113120471	chr12:113120471:C:T	1.92534e-114	-1.06889e-09	-1.06869
113121067	chr12:113121067:T:G	7.70141e-116	-2.65666	-1.6309
113121642	chr12:113121642:A:G	3.6501e-115	-2.65065	-0.0809733
113122426	chr12:113122426:C:T	7.61999e-116	-2.48733	-1.81086
113122498	chr12:113122498:T:C	9.83209e-115	-1.06889e-09	-1.74073
113122544	chr12:113122544:C:T	3.99292e-115	-2.64186	-1.03578e-09
113122601	chr12:113122601:A:AGGCAGGAGCCACTATGCCCAG	1.10222e-114	-1.06889e-09	-1.62647
113122706	chr12:113122706:A:T	2.57815e-115	-2.67876	-0.400543
113122841	chr12:113122841:T:A	1.972e-115	-2.63775	-0.709584
113122966	chr12:113122966:A:G	8.89603e-115	-1.06889e-09	-1.84078
113123099	chr12:113123099:C:T	1.35149e-115	-2.55902	-1.16616
113123279	chr12:113123279:A:T	7.15136e-115	-2.66854	0.609462
113123466	chr12:113123466:C:T	1.10222e-114	-1.06889e-09	-1.62647
113123513	chr12:113123513:G:A	2.77597e-115	-2.67279	-0.332585
113123548	chr12:113123548:CT:C	6.83584e-115	-2.66974	0.565534
113123568	chr12:113123568:G:T	9.70178e-115	-1.06889e-09	-1.75407
113123826	chr12:113123826:G:A	7.98253e-113	2.65605	-1.03578e-09
113123923	chr12:113123923:T:C	1.13362e-114	-1.06889e-09	-1.59838
113123926	chr12:113123926:A:G	3.87264e-115	-2.67244	-1.03578e-09
113123995	chr12:113123995:T:C	6.02036e-115	-2.23123	-1.03578e-09
113124090	chr12:113124090:T:C	3.51164e-115	-2.65215	-0.11815
113125300	chr12:113125300:C:T	7.30884e-116	-2.62312	-1.71676
113125316	chr12:113125316:G:A	1.29525e-115	-2.33213	-1.43555
113125762	chr12:113125762:G:T	2.04102e-115	-1.45827	-1.85466
113125865	chr12:113125865:G:T	4.81907e-115	-2.4538	-1.03578e-09
113126182	chr12:113126182:G:A	8.51279e-114	-1.06889e-09	0.417774
113126214	chr12:113126214:G:C	3.9266e-115	-2.65861	-1.03578e-09
113126694	chr12:113126694:A:T	8.64028e-115	-1.06889e-09	-1.86995
113126769	chr12:113126769:C:T	8.65244e-115	-1.06889e-09	-1.86854
113126815	chr12:113126815:T:C	8.14493e-116	-2.57534	-1.65623
113126944	chr12:113126944:T:C	2.6687e-114	-1.06889e-09	-0.742202
113127543	chr12:113127543:C:G	1.32498e-115	-1.90255	-1.84243
113127578	chr12:113127578:G:A	6.59049e-116	-2.66192	-1.78141
113127612	chr12:113127612:C:T	8.54155e-116	-2.56948	-1.61454
113127870	chr12:113127870:G:A	2.95174e-114	-1.06889e-09	-0.641402
113128128	chr12:113128128:G:A	6.328e-116	-2.65651	-1.82747
113128676	chr12:113128676:C:T	6.37562e-116	-2.65643	-1.82005
113128712	chr12:113128712:C:T	6.32132e-115	-2.18245	-1.03578e-09
113129124	chr12:113129124:C:A	4.51592e-115	-2.51877	-1.03578e-09
113129713	chr12:113129713:C:T	4.15028e-115	-2.60321	-1.03578e-09
113129721	chr12:113129721:C:T	1.96334e-115	-1.9603	-1.39144
113130253	chr12:113130253:C:T	2.19924e-114	-1.06889e-09	-0.935685
113130421	chr12:113130421:C:A	9.04137e-115	-1.06889e-09	-1.82457
113130450	chr12:113130450:T:G	6.28081e-116	-2.65893	-1.83253
113130529	chr12:113130529:A:G	6.94831e-116	-2.63399	-1.75648
113130726	chr12:113130726:G:A	3.5249e-115	-1.33734	-1.42919
113130992	chr12:113130992:A:G	1.00853e-115	-2.63088	-1.38701
113131168	chr12:113131168:A:G	1.44758e-114	-1.06889e-09	-1.3539
113131932	chr12:113131932:C:T	2.21203e-115	-2.53166	-0.700811
113132239	chr12:113132239:T:C	1.68634e-115	-2.66573	-0.838095
113132268	chr12:113132268:C:T	8.64767e-115	-1.06889e-09	-1.86909
113132269	chr12:113132269:G:A	9.06588e-115	-1.06889e-09	-1.82186
113132879	chr12:113132879:C:T	1.476e-114	-1.06889e-09	-1.33446
113133111	chr12:113133111:C:T	6.41622e-116	-2.67368	-1.79646
113134096	chr12:113134096:AGGCCGTCTCATTCCCAG:A	8.61452e-115	-1.06889e-09	-1.87293
113134361	chr12:113134361:A:G	8.99063e-116	-2.63271	-1.50007
113134455	chr12:113134455:C:A	4.82727e-114	-1.06889e-09	-0.149514
113134493	chr12:113134493:G:A	9.42685e-115	-1.06889e-09	-1.78282
113134772	chr12:113134772:G:C	1.18581e-114	-1.06889e-09	-1.55337
113134838	chr12:113134838:G:T	3.84461e-115	-2.67971	-1.03578e-09
113135173	chr12:113135173:C:T	8.65804e-115	-1.06889e-09	-1.86789
113136448	chr12:113136448:T:C	8.72216e-115	-1.06889e-09	-1.86051
113136469	chr12:113136469:T:C	1.35054e-115	-2.63113	-1.09474
113136792	chr12:113136792:G:A	1.39857e-114	-1.06889e-09	-1.38834
113136803	chr12:113136803:G:A	6.28264e-116	-2.67995	-1.81122
113136844	chr12:113136844:C:T	9.04201e-115	-1.06889e-09	-1.8245
113137157	chr12:113137157:A:C	1.43378e-115	-2.63173	-1.03434
113137190	chr12:113137190:G:A	1.62321e-114	-1.06889e-09	-1.23939
113137276	chr12:113137276:C:T	1.19614e-114	-1.06889e-09	-1.5447
113137310	chr12:113137310:G:A	4.36618e-114	-1.06889e-09	-0.249907
113137434	chr12:113137434:T:C	5.94929e-114	-1.06889e-09	0.0594756
113137906	chr12:113137906:C:G	1.10142e-114	-1.06889e-09	-1.62719
113137983	chr12:113137983:A:C	4.37961e-115	-2.54942	-1.03578e-09
113138109	chr12:113138109:C:T	5.61878e-115	-2.30027	-1.03578e-09
113138472	chr12:113138472:A:G	8.76499e-115	-1.06889e-09	-1.85562
113138519	chr12:113138519:G:A	1.10268e-114	-1.06889e-09	-1.62605
113138907	chr12:113138907:C:T	6.22866e-116	-2.67912	-1.82068
113139685	chr12:113139685:T:C	1.77226e-115	-2.66759	-0.786536
113140153	chr12:113140153:G:A	3.54623e-115	-1.43405	-1.32645
113140277	chr12:113140277:G:T	1.43253e-114	-1.06889e-09	-1.36435
113140398	chr12:113140398:C:T	1.76443e-115	-1.67458	-1.78398
113140529	chr12:113140529:A:C	1.94455e-115	-2.51806	-0.843294
113140560	chr12:113140560:G:A	2.0369e-114	-1.06889e-09	-1.01237
113140735	chr12:113140735:G:A	8.34316e-115	-0.396107	-1.50883
113140768	chr12:113140768:T:C	9.43437e-115	-1.06889e-09	-1.78202
113140958	chr12:113140958:C:T	3.8431e-115	-2.6801	-1.03578e-09
113141239	chr12:113141239:G:T	5.98263e-116	-2.67957	-1.86053
113141281	chr12:113141281:G:T	6.45102e-116	-2.64674	-1.81799
113141325	chr12:113141325:A:T	7.77505e-116	-2.66338	-1.61466
113141508	chr12:113141508:C:T	6.03124e-116	-2.66923	-1.86278
113141665	chr12:113141665:G:C	1.29418e-115	-1.99577	-1.77273
113141674	chr12:113141674:G:A	1.2942e-115	-1.99123	-1.77726
113141706	chr12:113141706:G:A	9.0998e-115	-1.06889e-09	-1.81813
113141710	chr12:113141710:T:C	1.49331e-114	-1.3228	-1.03578e-09
113142104	chr12:113142104:G:A	1.01108e-114	-1.06889e-09	-1.71278
113142484	chr12:113142484:A:C	1.1627e-114	-1.06889e-09	-1.57305
113142835	chr12:113142835:C:T	1.44621e-114	-1.06889e-09	-1.35485
113142895	chr12:113142895:G:A	5.81158e-115	-2.26653	-1.03578e-09
113143798	chr12:113143798:C:T	1.18297e-114	-1.06889e-09	-1.55577
113143856	chr12:113143856:G:A	6.73776e-116	-2.64686	-1.77438
113143927	chr12:113143927:A:G	3.36951e-114	0.727854	-1.23688
113144366	chr12:113144366:T:A	1.29324e-115	-1.93887	-1.83036
113144394	chr12:113144394:T:C	6.07196e-114	-1.06889e-09	0.0798852
113144667	chr12:113144667:A:T	4.69262e-115	-2.48039	-1.03578e-09
113145169	chr12:113145169:T:C	1.62384e-114	-1.06889e-09	-1.239
113145243	chr12:113145243:G:A	1.3898e-114	-1.06889e-09	-1.39464
113145673	chr12:113145673:C:T	1.08793e-115	-2.12062	-1.82148
113145681	chr12:113145681:G:A	9.44942e-115	-1.06889e-09	-1.78043
113145870	chr12:113145870:C:T	1.22149e-115	-2.20556	-1.62075
113145912	chr12:113145912:C:T	5.91006e-115	-2.24972	-1.03578e-09
113146426	chr12:113146426:A:G	9.61236e-115	-1.06889e-09	-1.76333
113146524	chr12:113146524:G:GGGAGGC	9.6928e-115	-1.06889e-09	-1.755
113146621	chr12:113146621:G:A	1.28144e-115	-2.22042	-1.55798
113147901	chr12:113147901:G:A	2.29411e-114	-1.06889e-09	-0.89345
113148307	chr12:113148307:G:T	1.34468e-114	-1.06889e-09	-1.42764
113148339	chr12:113148339:G:T	9.28897e-115	-1.06889e-09	-1.79755
113148605	chr12:113148605:C:T	9.99619e-116	-2.21663	-1.81013
113148740	chr12:113148740:C:T	2.19269e-114	-1.06889e-09	-0.938666
113148810	chr12:113148810:T:C	4.88653e-115	-2.52758	0.0876783
113149498	chr12:113149498:A:G	1.04829e-114	-1.06889e-09	-1.67664
113149523	chr12:113149523:A:G	6.40892e-116	-2.66348	-1.8078
113149981	chr12:113149981:C:G	1.15874e-114	-1.06889e-09	-1.57646
113150326	chr12:113150326:T:C	6.83979e-116	-2.65847	-1.74774
113150515	chr12:113150515:T:TGCCCTGGCAGTAA	6.22014e-116	-2.67104	-1.83014
113151096	chr12:113151096:A:G	3.83055e-114	-1.06889e-09	-0.380787
113151195	chr12:113151195:A:C	2.53599e-114	-1.06889e-09	-0.793212
113151232	chr12:113151232:G:A	3.4114e-115	-2.33402	-0.465235
113151329	chr12:113151329:G:A	8.10539e-116	-2.61089	-1.62554
113151340	chr12:113151340:G:A	9.05459e-115	-1.06889e-09	-1.82311
113151355	chr12:113151355:A:G	4.04223e-115	-2.32381	-0.305776
113151957	chr12:113151957:A:G	4.34258e-115	-2.34926	-0.208651
113152665	chr12:113152665:T:G	2.858e-115	-2.40582	-0.57044
113152879	chr12:113152879:T:A	1.2629e-114	-1.06889e-09	-1.49038
113153632	chr12:113153632:C:T	1.38688e-115	-2.67401	-1.02531
113153782	chr12:113153782:T:G	1.74766e-114	-1.06889e-09	-1.16552
113154134	chr12:113154134:T:C	8.36068e-116	-2.60602	-1.59941
113154748	chr12:113154748:C:G	4.7757e-115	-2.46284	-1.03578e-09
113154876	chr12:113154876:G:A	9.18695e-115	-1.06889e-09	-1.8086
113155792	chr12:113155792:A:G	1.04245e-114	-1.06889e-09	-1.68223
113156081	chr12:113156081:C:T	1.20697e-114	-1.06889e-09	-1.53568
113156317	chr12:113156317:A:C	2.07628e-115	-2.30318	-0.992617
113156637	chr12:113156637:C:A	2.20599e-115	-2.41658	-0.81862
113156910	chr12:113156910:C:T	8.31881e-116	-2.60026	-1.61019
113156938	chr12:113156938:C:T	1.02204e-114	-1.06889e-09	-1.702
113157516	chr12:113157516:C:G	1.02204e-114	-1.06889e-09	-1.702
113157521	chr12:113157521:C:T	1.87467e-115	-2.36811	-1.02984
113157713	chr12:113157713:CCT:C	4.04608e-115	-2.62863	-1.03578e-09
113157897	chr12:113157897:G:A	9.63453e-115	-1.06889e-09	-1.76103
113158236	chr12:113158236:C:T	8.12314e-116	-2.36272	-1.87153
113158931	chr12:113158931:G:A	1.05006e-114	-1.06889e-09	-1.67495
113159376	chr12:113159376:T:C	8.61445e-115	-1.06889e-09	-1.87294
113159554	chr12:113159554:C:T	8.82236e-115	-1.06889e-09	-1.84909
113159811	chr12:113159811:C:T	8.23586e-116	-2.35086	-1.86961
113160022	chr12:113160022:C:T	1.02204e-114	-1.06889e-09	-1.702
113160710	chr12:113160710:C:T	8.94955e-115	-1.06889e-09	-1.83478
113160879	chr12:113160879:T:C	7.51225e-116	-2.54392	-1.76851
113160935	chr12:113160935:G:A	2.20193e-113	1.36812	-1.03578e-09
113160966	chr12:113160966:G:A	1.02204e-114	-1.06889e-09	-1.702
113160973	chr12:113160973:C:T	3.10631e-114	-0.590359	-1.03578e-09
113161276	chr12:113161276:C:T	1.11254e-114	-1.06889e-09	-1.61715
113162074	chr12:113162074:C:T	4.31299e-115	-2.56475	-1.03578e-09
113162522	chr12:113162522:G:C	1.02902e-114	-1.06889e-09	-1.69519
113162850	chr12:113162850:G:A	8.23032e-116	-2.35762	-1.86352
113163098	chr12:113163098:A:G	8.46945e-116	-2.61729	-1.57521
113163135	chr12:113163135:C:T	1.86809e-115	-2.33178	-1.06968
113163394	chr12:113163394:A:G	2.0781e-114	-1.06889e-09	-0.992342
113163602	chr12:113163602:T:C	8.88478e-116	-2.58817	-1.55646
113163715	chr12:113163715:G:A	1.9466e-114	-1.06889e-09	-1.05771
113164246	chr12:113164246:T:C	9.87024e-115	-1.06889e-09	-1.73686
113164960	chr12:113164960:A:C	7.76284e-115	-0.212262	-1.76477
113165005	chr12:113165005:T:A	1.47114e-115	-2.36134	-1.279
113165477	chr12:113165477:TAAG:T	8.70036e-116	-2.62779	-1.53781
113165632	chr12:113165632:G:A	1.5666e-114	-1.06889e-09	-1.27489
113166145	chr12:113166145:C:T	1.85666e-114	-1.06889e-09	-1.10502
113166275	chr12:113166275:C:T	1.90045e-114	-1.06889e-09	-1.08171
113166276	chr12:113166276:G:A	2.64002e-115	-2.39235	-0.663247
113166364	chr12:113166364:A:G	8.69025e-116	-2.62779	-1.53898
113166616	chr12:113166616:C:T	8.0372e-116	-2.37899	-1.86589
113166636	chr12:113166636:C:T	8.06878e-116	-2.37335	-1.86762
113167023	chr12:113167023:A:G	4.02837e-115	-2.63302	-1.03578e-09
113167090	chr12:113167090:A:C	2.20253e-115	-2.35581	-0.880967
113167315	chr12:113167315:C:T	8.41506e-116	-2.50948	-1.68946
113167331	chr12:113167331:C:T	8.99307e-115	-1.06889e-09	-1.82993
113167346	chr12:113167346:T:C	8.44709e-116	-2.62317	-1.57197
113167366	chr12:113167366:G:A	4.05217e-115	-2.62713	-1.03578e-09
113167733	chr12:113167733:T:G	8.61903e-115	-1.06889e-09	-1.87241
113167964	chr12:113167964:C:T	4.71246e-115	-2.47617	-1.03578e-09
113168073	chr12:113168073:T:C	4.03143e-115	-2.63226	-1.03578e-09
113168186	chr12:113168186:C:A	8.64963e-115	-1.06889e-09	-1.86886
113168386	chr12:113168386:T:C	1.20841e-114	-1.06889e-09	-1.53449
113168541	chr12:113168541:G:A	1.42926e-114	-1.06889e-09	-1.36664
113168584	chr12:113168584:G:A	3.10641e-115	-1.06835	-1.82456
113168844	chr12:113168844:C:T	1.01842e-114	-1.06889e-09	-1.70554
113168891	chr12:113168891:C:T	1.06363e-114	-1.06889e-09	-1.66211
113169254	chr12:113169254:TG:T	9.87335e-115	-1.06889e-09	-1.73654
113169697	chr12:113169697:T:C	1.02973e-115	-2.29311	-1.70397
113170018	chr12:113170018:G:A	8.28631e-116	-2.64473	-1.56963
113170667	chr12:113170667:T:C	1.17421e-114	-1.06889e-09	-1.5632
113171805	chr12:113171805:A:G	8.12154e-116	-2.36485	-1.86959
113171926	chr12:113171926:C:T	9.63587e-115	-1.06889e-09	-1.76089
113172021	chr12:113172021:T:G	5.86322e-114	-1.06889e-09	0.0449037
113172489	chr12:113172489:G:A	2.07848e-114	-1.06889e-09	-0.99216
113172519	chr12:113172519:G:A	8.71622e-115	-1.06889e-09	-1.86119
113172637	chr12:113172637:G:A	9.08104e-116	-2.43582	-1.68696
113172684	chr12:113172684:C:G	1.1365e-114	-1.59584	-1.03578e-09
113172710	chr12:113172710:T:C	4.97643e-114	-1.06889e-09	-0.119083
113172955	chr12:113172955:CT:C	8.47e-116	-2.50317	-1.68927
113172958	chr12:113172958:AT:A	8.48599e-116	-2.50187	-1.68868
113173266	chr12:113173266:T:G	5.98878e-116	-2.67521	-1.86387
113173396	chr12:113173396:C:G	1.93662e-114	-1.06889e-09	-1.06285
113174051	chr12:113174051:C:T	8.24153e-116	-2.52765	-1.69213
113174461	chr12:113174461:T:C	4.6697e-114	-1.06889e-09	-0.182701
113174508	chr12:113174508:A:G	9.73424e-115	-1.06889e-09	-1.75073
113174769	chr12:113174769:G:A	5.12803e-115	-2.39166	-1.03578e-09
113175474	chr12:113175474:T:C	8.48441e-116	-2.61851	-1.57223
113175596	chr12:113175596:G:A	3.80376e-115	-2.45192	-0.238469
113175780	chr12:113175780:C:A	1.03151e-114	-1.06889e-09	-1.69277
113176051	chr12:113176051:C:T	8.53568e-116	-2.62375	-1.56096
113176102	chr12:113176102:G:T	2.15756e-114	-1.06889e-09	-0.954819
113176235	chr12:113176235:T:C	8.16325e-116	-2.61952	-1.6098
113177019	chr12:113177019:T:C	8.50526e-116	-2.62534	-1.56294
113177184	chr12:113177184:A:G	4.11509e-115	-2.61172	-1.03578e-09
113177432	chr12:113177432:T:A	5.94784e-115	-2.24335	-1.03578e-09
113177994	chr12:113177994:T:C	1.05832e-114	-1.06889e-09	-1.66712
113178015	chr12:113178015:C:T	8.38293e-116	-2.50372	-1.69905
113178066	chr12:113178066:T:C	6.02883e-116	-2.67882	-1.8536
113178795	chr12:113178795:G:A	1.89606e-115	-2.37686	-1.00975
113179563	chr12:113179563:G:A	9.59203e-115	-1.06889e-09	-1.76545
113179917	chr12:113179917:G:A	8.70937e-115	-1.06889e-09	-1.86198
113179999	chr12:113179999:C:G	1.22081e-113	-1.06889e-09	0.7783
113180550	chr12:113180550:C:T	9.16006e-115	-1.06889e-09	-1.81153
113180663	chr12:113180663:T:C	6.91225e-116	-2.56987	-1.8258
113180825	chr12:113180825:A:G	1.01897e-114	-1.06889e-09	-1.705
113181071	chr12:113181071:G:A	9.91572e-115	-1.06889e-09	-1.73226
113181075	chr12:113181075:G:C	1.58398e-114	-1.06889e-09	-1.26386
113181482	chr12:113181482:T:A	1.15312e-115	-2.55568	-1.32823
113181550	chr12:113181550:T:C	1.69808e-115	-2.49313	-1.00376
113182186	chr12:113182186:C:A	9.4188e-115	-1.06889e-09	-1.78367
113182344	chr12:113182344:C:T	7.56162e-116	-2.53009	-1.77579
113182538	chr12:113182538:T:C	1.16399e-114	-1.06889e-09	-1.57194
113182541	chr12:113182541:A:G	1.33613e-114	-1.06889e-09	-1.43402
113182618	chr12:113182618:C:T	2.41624e-113	1.461	-1.03578e-09
113182708	chr12:113182708:C:T	2.84566e-115	-2.43005	-0.550535
113182754	chr12:113182754:A:G	8.85849e-115	-1.06889e-09	-1.845
113182776	chr12:113182776:C:G	5.39971e-114	-1.06889e-09	-0.0374503
113182843	chr12:113182843:C:A	3.60766e-114	-1.06889e-09	-0.440735
113182932	chr12:113182932:G:A	1.31072e-114	-1.06889e-09	-1.45322
113183046	chr12:113183046:C:CAG	6.81292e-116	-2.60483	-1.80532
113183591	chr12:113183591:C:T	5.8505e-115	-2.31868	0.058827
113183705	chr12:113183705:C:T	6.98764e-116	-2.66611	-1.71871
113183881	chr12:113183881:G:T	2.19735e-114	-1.06889e-09	-0.936543
113185534	chr12:113185534:C:G	2.15073e-114	-1.06889e-09	-0.957988
113187319	chr12:113187319:C:T	8.76291e-115	-1.06889e-09	-1.85585
113187681	chr12:113187681:T:C	1.01037e-113	2.45988	-1.87078
113188182	chr12:113188182:G:C	1.12985e-114	-1.06889e-09	-1.60171
113188241	chr12:113188241:G:T	1.11468e-114	-1.06889e-09	-1.61522
113188513	chr12:113188513:C:G	9.86314e-115	-1.06889e-09	-1.73758
113189225	chr12:113189225:A:G	3.06914e-115	-2.4275	-0.477481
113190073	chr12:113190073:T:C	1.14727e-114	-1.06889e-09	-1.58641
113190216	chr12:113190216:C:T	2.96972e-115	-1.65775	-1.28016
113190217	chr12:113190217:G:A	1.09272e-114	-1.06889e-09	-1.63513
113190305	chr12:113190305:C:G	1.17062e-114	-1.06889e-09	-1.56626
113190345	chr12:113190345:AAAAG:A	2.03031e-115	-2.403	-0.915195
113190944	chr12:113190944:G:A	6.45438e-116	-2.62836	-1.83585
113191538	chr12:113191538:G:A	1.06594e-114	-1.06889e-09	-1.65994
113191635	chr12:113191635:A:C	3.57812e-114	-1.06889e-09	-0.448959
113191666	chr12:113191666:C:A	2.89146e-115	-2.43568	-0.528939
113191850	chr12:113191850:G:A	1.6173e-114	-1.06889e-09	-1.24304
113191852	chr12:113191852:C:T	1.017e-114	-1.06889e-09	-1.70694
113192144	chr12:113192144:C:T	8.5556e-114	2.24814	-1.82535
113193076	chr12:113193076:G:GT	8.94209e-115	-1.06889e-09	-1.83561
113193160	chr12:113193160:C:T	2.88428e-114	-1.06889e-09	-0.664522
113193458	chr12:113193458:G:A	1.08965e-114	-1.06889e-09	-1.63794
113193858	chr12:113193858:G:A	2.95872e-114	-1.06889e-09	-0.63904
113194007	chr12:113194007:G:T	2.16794e-115	-2.45332	-0.799288
113194603	chr12:113194603:C:T	2.30098e-115	-2.44628	-0.746762
113194859	chr12:113194859:A:T	3.6144e-114	-1.06889e-09	-0.43887
113195234	chr12:113195234:G:A	2.53412e-115	-2.43201	-0.664528
113196037	chr12:113196037:A:G	3.58681e-114	-1.06889e-09	-0.446531
113196222	chr12:113196222:C:T	1.41283e-114	-1.06889e-09	-1.3782
113197619	chr12:113197619:A:G	4.53862e-115	-2.44273	-0.0710228
113197716	chr12:113197716:C:T	9.05134e-115	-1.06889e-09	-1.82347
```
