## Supplementary material for "Characterization of shared and ancestry-specific signals driving complex traits using multi-ancestry fine-mapping": susiex_nc3.cs80.cs

```
CS_ID	SNP	BP	REF_ALLELE	ALT_ALLELE	REF_FRQ	BETA	SE	-LOG10P	CS_PIP	OVRL_PIP
1	chr12:111535554:A:G	111535554	G,G	A,A	1,1	inf,inf	inf,inf	47.0628,0.851799	0.74358	0.74358
1	chr12:111494996:C:T	111494996	T,T	C,C	1,1	inf,inf	inf,inf	46.7678,0.791908	0.250921	0.250921
2	chr12:111503316:T:C	111503316	C,C	T,T	1,1	-inf,-inf	inf,inf	2.80374,9.89445	0.343458	0.343458
2	chr12:111482491:A:C	111482491	C,C	A,A	1,1	-inf,-inf	inf,inf	3.05408,9.17629	0.231131	0.231131
2	chr12:111578212:A:C	111578212	C,C	A,A	1,1	inf,inf	inf,inf	3.00499,9.72349	0.225189	0.225189
2	chr12:111531644:C:T	111531644	T,T	C,C	1,1	-inf,-inf	inf,inf	2.91933,9.83529	0.177148	0.177148
```
