## Supplementary material for "Characterization of shared and ancestry-specific signals driving complex traits using multi-ancestry fine-mapping": susiex_nc3.cs80.snp

```
BP	SNP	PIP(CS1)	LogBF(CS1,Pop1)	LogBF(CS1,Pop2)	PIP(CS2)	LogBF(CS2,Pop1)	LogBF(CS2,Pop2)
110398186	chr12:110398186:G:C	6.89098e-104	-2.17343	-0.233427	4.00644e-48	0.923077	3.61684
110398516	chr12:110398516:T:C	1.00409e-100	4.87736	-1.03578e-09	4.69047e-51	-2.21021	-1.03578e-09
110398891	chr12:110398891:G:T	5.2472e-104	-2.67937	-1.03578e-09	4.73752e-51	-2.20023	-1.03578e-09
110399910	chr12:110399910:A:G	2.15279e-104	-2.53316	-1.03714	4.60714e-51	-1.84238	-0.385749
110399921	chr12:110399921:T:C	1.44402e-103	-1.06889e-09	-1.66705	6.76918e-51	-1.06889e-09	-1.84336
110400225	chr12:110400225:C:T	1.20841e-103	-1.06889e-09	-1.84517	8.08951e-51	-1.06889e-09	-1.66517
110400528	chr12:110400528:G:A	2.12972e-103	-1.06889e-09	-1.27849	1.65432e-50	-1.06889e-09	-0.949768
110400588	chr12:110400588:A:ACT	8.05516e-105	-2.67923	-1.87411	1.3844e-51	-1.60453	-1.82594
110401789	chr12:110401789:T:A	5.16924e-104	-2.27761	-0.416727	2.21342e-48	0.83237	3.11418
110402710	chr12:110402710:G:A	6.04829e-104	-2.24367	-0.293618	3.10939e-48	0.96538	3.32106
110403402	chr12:110403402:A:G	5.83772e-104	-2.57273	-1.03578e-09	1.13197e-50	-1.3292	-1.03578e-09
110403405	chr12:110403405:C:T	8.17341e-102	-1.06889e-09	2.36899	1.37465e-48	-1.06889e-09	3.47021
110403634	chr12:110403634:C:G	4.60869e-103	-1.06889e-09	-0.506536	1.14325e-50	-1.06889e-09	-1.31928
110404193	chr12:110404193:T:C	6.01099e-104	-2.20485	-0.33863	3.02036e-48	0.851616	3.40577
110405095	chr12:110405095:C:T	1.18076e-103	-1.06889e-09	-1.86832	9.11727e-51	-1.06889e-09	-1.54557
110405312	chr12:110405312:A:G	1.18351e-103	-1.06889e-09	-1.866	6.72905e-51	-1.06889e-09	-1.84931
110405656	chr12:110405656:A:G	4.69594e-104	-1.45506	-1.3353	3.14385e-50	-2.11316	1.80546
110405688	chr12:110405688:C:T	4.85998e-103	-1.06889e-09	-0.453446	5.59464e-50	-1.06889e-09	0.268654
110405861	chr12:110405861:C:T	1.49652e-103	-1.06889e-09	-1.63134	8.79434e-51	-1.06889e-09	-1.58163
110405896	chr12:110405896:A:G	3.71658e-104	-2.42635	-0.597913	1.46036e-48	0.555134	2.97557
110405990	chr12:110405990:A:G	1.69338e-103	-1.06889e-09	-1.50776	3.41358e-50	-1.06889e-09	-0.225393
110406384	chr12:110406384:C:T	4.84084e-104	-1.46422	-1.29576	3.40274e-50	-2.12802	1.89944
110407115	chr12:110407115:C:G	7.67813e-104	-2.17265	-0.126039	4.74833e-48	0.93501	3.7748
110407235	chr12:110407235:C:T	3.98213e-104	-2.40901	-0.546241	1.69052e-48	0.618364	3.05869
110407821	chr12:110407821:G:A	5.81318e-104	-2.57694	-1.03578e-09	1.14939e-50	-1.31392	-1.03578e-09
110407959	chr12:110407959:A:T	2.16884e-104	-1.90721	-1.65566	6.40479e-51	-0.197284	-1.70141
110409083	chr12:110409083:T:C	1.42244e-103	-1.06889e-09	-1.68211	8.31763e-51	-1.06889e-09	-1.63736
110409164	chr12:110409164:G:A	4.36135e-103	-1.06889e-09	-0.561699	4.87272e-50	-1.06889e-09	0.130497
110409367	chr12:110409367:G:A	3.35079e-103	-1.06889e-09	-0.825283	4.19086e-50	-1.06889e-09	-0.0202488
110409520	chr12:110409520:C:T	4.53814e-103	-1.06889e-09	-0.521964	1.13212e-50	-1.06889e-09	-1.32906
110410054	chr12:110410054:A:G	2.25591e-102	-1.06889e-09	1.08166	7.48557e-49	-1.06889e-09	2.86241
110410133	chr12:110410133:A:C	3.61541e-103	-1.06889e-09	-0.749276	5.98097e-50	-1.06889e-09	0.335428
110410297	chr12:110410297:C:T	9.00964e-102	-1.06889e-09	2.4664	1.63962e-48	-1.06889e-09	3.64648
110411744	chr12:110411744:A:G	5.08795e-104	-2.50787	-0.202322	2.04606e-48	0.439645	3.42829
110412086	chr12:110412086:T:A	7.63578e-104	-2.30422	-1.03578e-09	3.5114e-51	-2.49973	-1.03578e-09
110412199	chr12:110412199:G:A	3.50271e-103	-1.06889e-09	-0.780942	4.12924e-50	-1.06889e-09	-0.0350623
110412210	chr12:110412210:T:C	6.82694e-104	-2.28711	-0.129075	3.57115e-48	0.613857	3.81105
110412307	chr12:110412307:G:A	5.24465e-104	-2.67986	-1.03578e-09	6.05959e-51	-1.9541	-1.03578e-09
110412616	chr12:110412616:G:A	1.23312e-103	-1.06889e-09	-1.82493	6.56923e-51	-1.06889e-09	-1.87334
110414028	chr12:110414028:A:G	8.1384e-102	-1.06889e-09	2.3647	1.40391e-48	-1.06889e-09	3.49127
110414246	chr12:110414246:G:A	5.24617e-104	-2.67957	-1.03578e-09	5.42563e-51	-2.06461	-1.03578e-09
110414565	chr12:110414565:TGAGGCAGAAGAATGGCATGAACCTAG:T	1.10767e-104	-2.67995	-1.55486	4.65524e-50	-1.90133	1.98617
110414984	chr12:110414984:G:A	1.18045e-103	-1.06889e-09	-1.86859	6.70206e-51	-1.06889e-09	-1.85332
110414987	chr12:110414987:C:T	1.17432e-103	-1.06889e-09	-1.87379	7.23637e-51	-1.06889e-09	-1.77662
110415561	chr12:110415561:C:T	1.2231e-103	-1.06889e-09	-1.8331	6.56481e-51	-1.06889e-09	-1.87402
110415870	chr12:110415870:C:T	8.01266e-104	-1.7956	-0.460441	2.10466e-50	-2.5223	1.8133
110417221	chr12:110417221:G:A	1.17451e-103	-1.06889e-09	-1.87363	7.83379e-51	-1.06889e-09	-1.69729
110418068	chr12:110418068:T:A	3.23002e-100	6.04576	-1.03578e-09	1.60897e-50	-0.977563	-1.03578e-09
110418319	chr12:110418319:C:T	1.21414e-103	-1.78359	-0.0568565	4.03478e-50	-2.5085	2.4503
110418972	chr12:110418972:G:A	1.18149e-103	-1.06889e-09	-1.86771	6.81328e-51	-1.06889e-09	-1.83687
110419039	chr12:110419039:C:T	1.24865e-103	-1.06889e-09	-1.81242	8.94487e-51	-1.06889e-09	-1.56466
110419416	chr12:110419416:C:T	5.28635e-104	-2.67194	-1.03578e-09	4.9772e-51	-2.15087	-1.03578e-09
110419519	chr12:110419519:C:T	2.85567e-104	-2.17926	-1.1085	5.30361e-50	-0.120403	0.335636
110419889	chr12:110419889:A:G	6.43633e-104	-2.46761	-0.00749252	3.58801e-46	4.20781	4.82697
110419959	chr12:110419959:T:A	1.31571e-103	-1.06889e-09	-1.7601	7.51968e-51	-1.06889e-09	-1.73822
110420161	chr12:110420161:G:A	3.48836e-104	-2.0276	-1.06003	2.74834e-51	-0.887125	-1.85762
110420233	chr12:110420233:G:A	1.25483e-103	-1.06889e-09	-1.80748	6.86739e-51	-1.06889e-09	-1.82896
110421296	chr12:110421296:T:C	1.69048e-104	-2.0647	-1.74735	8.60784e-50	-1.84904	2.54856
110421297	chr12:110421297:C:T	1.69142e-104	-2.06039	-1.7511	8.45177e-50	-1.84503	2.52625
110421892	chr12:110421892:C:A	9.42376e-105	-2.58776	-1.80865	3.17803e-51	-1.29078	-1.3087
110423525	chr12:110423525:A:G	8.08278e-104	-2.23983	-0.00750355	5.04027e-48	0.745382	4.02409
110423678	chr12:110423678:G:A	8.14053e-102	-1.06889e-09	2.36496	1.36803e-48	-1.06889e-09	3.46539
110423840	chr12:110423840:AC:A	3.76492e-103	-1.06889e-09	-0.708753	5.16392e-50	-1.06889e-09	0.188541
110424468	chr12:110424468:C:G	1.50693e-103	-1.06889e-09	-1.6244	6.78751e-51	-1.06889e-09	-1.84066
110424490	chr12:110424490:C:T	2.92648e-103	-1.06889e-09	-0.960679	9.11033e-51	-1.06889e-09	-1.54633
110425279	chr12:110425279:T:A	1.20742e-103	-1.06889e-09	-1.846	8.08404e-51	-1.06889e-09	-1.66585
110425348	chr12:110425348:G:A	1.20533e-103	-1.06889e-09	-1.84772	6.94903e-51	-1.06889e-09	-1.81714
110426281	chr12:110426281:G:A	1.4822e-103	-1.06889e-09	-1.64095	8.68449e-51	-1.06889e-09	-1.5942
110426788	chr12:110426788:C:G	3.70763e-104	-2.41909	-0.607584	1.49682e-48	0.589518	2.96584
110426973	chr12:110426973:T:C	1.19431e-103	-1.06889e-09	-1.85691	6.82861e-51	-1.06889e-09	-1.83462
110427578	chr12:110427578:G:A	1.17473e-103	-1.06889e-09	-1.87344	6.69489e-51	-1.06889e-09	-1.8544
110428089	chr12:110428089:T:C	4.814e-103	-1.06889e-09	-0.462951	1.17565e-50	-1.06889e-09	-1.29133
110428093	chr12:110428093:C:T	4.37589e-103	-1.06889e-09	-0.55837	4.89397e-50	-1.06889e-09	0.134849
110428174	chr12:110428174:T:G	4.23712e-103	-0.590597	-1.03578e-09	3.9127e-51	-2.39151	-1.03578e-09
110428415	chr12:110428415:C:T	8.14801e-102	-1.06889e-09	2.36588	1.36887e-48	-1.06889e-09	3.466
110428738	chr12:110428738:C:A	2.55468e-104	-2.49129	-0.907848	5.92036e-50	-0.592078	0.917321
110429098	chr12:110429098:G:T	1.19261e-103	-1.06889e-09	-1.85833	6.81348e-51	-1.06889e-09	-1.83684
110429348	chr12:110429348:G:T	1.17787e-103	-1.06889e-09	-1.87077	6.82529e-51	-1.06889e-09	-1.83511
110430065	chr12:110430065:C:T	1.37485e-103	-1.06889e-09	-1.71614	1.05308e-50	-1.06889e-09	-1.40143
110430415	chr12:110430415:T:C	7.47039e-103	-1.06889e-09	-0.0235333	5.87045e-49	-1.06889e-09	2.61936
110430662	chr12:110430662:T:C	8.09847e-102	-1.06889e-09	2.35978	1.42196e-48	-1.06889e-09	3.50405
110430667	chr12:110430667:A:G	7.3413e-102	-1.06889e-09	2.26162	1.25625e-48	-1.06889e-09	3.38015
110430790	chr12:110430790:T:C	7.91639e-102	-1.06889e-09	2.33704	1.3261e-48	-1.06889e-09	3.43426
110431244	chr12:110431244:C:A	1.49928e-103	-1.06889e-09	-1.62949	8.79409e-51	-1.06889e-09	-1.58166
110431305	chr12:110431305:G:A	1.32676e-103	-1.06889e-09	-1.75174	9.1199e-51	-1.06889e-09	-1.54528
110432332	chr12:110432332:C:A	1.47984e-103	-1.06889e-09	-1.64255	8.67563e-51	-1.06889e-09	-1.59522
110434148	chr12:110434148:G:A	1.99871e-103	-1.34198	-1.03578e-09	8.92334e-50	0.735515	-1.03578e-09
110434435	chr12:110434435:G:A	3.22929e-103	-1.06889e-09	-0.862219	1.21948e-50	-1.06889e-09	-1.25473
110434530	chr12:110434530:A:G	9.23451e-104	-2.05831	-0.0558044	6.29991e-48	1.14592	3.84663
110435059	chr12:110435059:T:G	3.45796e-103	-1.06889e-09	-0.793802	9.21116e-51	-1.06889e-09	-1.53532
110435446	chr12:110435446:T:C	1.12342e-103	-2.05163	0.133532	9.18644e-48	1.17808	4.19166
110436778	chr12:110436778:T:C	3.2721e-104	-2.02902	-1.12262	2.70385e-51	-0.893816	-1.86725
110438204	chr12:110438204:C:G	4.58358e-104	-2.16974	-0.64485	5.31581e-49	0.292761	2.22735
110438351	chr12:110438351:A:G	7.53884e-104	-2.317	-1.03578e-09	3.53249e-51	-2.49374	-1.03578e-09
110438523	chr12:110438523:C:T	1.10198e-103	-2.33859	0.401211	1.34129e-47	0.877123	4.87111
110438581	chr12:110438581:G:C	5.2651e-104	-2.67596	-1.03578e-09	3.20146e-51	-2.59213	-1.03578e-09
110438652	chr12:110438652:T:TA	1.48824e-103	-1.06889e-09	-1.63688	1.39516e-50	-1.06889e-09	-1.12015
110438654	chr12:110438654:T:A	1.35294e-103	-1.06889e-09	-1.7322	1.15551e-50	-1.06889e-09	-1.30862
110438655	chr12:110438655:T:A	3.72968e-104	-2.44135	-0.579389	9.0972e-49	0.426623	2.63077
110438656	chr12:110438656:T:A	1.32609e-103	-1.06889e-09	-1.75225	1.07257e-50	-1.06889e-09	-1.3831
110438657	chr12:110438657:T:A	1.34098e-104	-2.47212	-1.57154	5.20715e-50	-0.114524	0.311401
110438780	chr12:110438780:A:G	6.62056e-104	-2.1502	-0.296683	6.37776e-48	1.46979	3.53505
110439232	chr12:110439232:C:T	1.31256e-103	-1.06889e-09	-1.7625	7.81604e-51	-1.06889e-09	-1.69956
110439700	chr12:110439700:G:A	6.58396e-103	-1.06889e-09	-0.149844	3.33549e-49	-1.06889e-09	2.05405
110439877	chr12:110439877:A:G	7.31246e-104	-2.33108	-0.0164028	5.83021e-48	0.836615	4.07845
110440789	chr12:110440789:G:A	2.45441e-102	-1.06889e-09	1.16599	7.23072e-49	-1.06889e-09	2.82777
110440863	chr12:110440863:GAC:G	1.60963e-103	-1.55847	-1.03578e-09	7.12064e-50	0.509843	-1.03578e-09
110441308	chr12:110441308:T:C	6.49354e-104	-2.32769	-0.13857	4.7176e-48	0.857262	3.84605
110441421	chr12:110441421:A:G	4.53292e-103	-0.630618	0.107503	8.17083e-50	-1.74098	2.38839
110441847	chr12:110441847:A:G	5.25877e-104	-2.67717	-1.03578e-09	4.4847e-51	-2.25507	-1.03578e-09
110442026	chr12:110442026:T:C	2.60037e-104	-2.60191	-0.779506	4.82739e-46	4.17258	5.15891
110442163	chr12:110442163:A:G	8.9428e-104	-2.15747	0.0112497	6.68457e-48	1.00969	4.04213
110442330	chr12:110442330:G:A	1.02797e-104	-2.54106	-1.76842	3.00836e-51	-1.46055	-1.1938
110442634	chr12:110442634:T:C	1.41058e-103	-1.06889e-09	-1.69048	1.30084e-50	-1.06889e-09	-1.19014
110442808	chr12:110442808:G:T	1.05052e-104	-2.54268	-1.74511	2.35141e-51	-2.05533	-0.845392
110443141	chr12:110443141:T:C	2.02324e-103	-1.06889e-09	-1.32978	9.15524e-51	-1.06889e-09	-1.54141
110443350	chr12:110443350:C:T	5.55411e-104	-2.62253	-1.03578e-09	8.82883e-51	-1.57772	-1.03578e-09
110445921	chr12:110445921:C:A	1.4674e-103	-1.06889e-09	-1.65099	8.59656e-51	-1.06889e-09	-1.60438
110445994	chr12:110445994:T:C	4.13837e-104	-2.10839	-0.808372	4.20318e-49	0.37185	1.91342
110446008	chr12:110446008:C:T	9.66859e-103	0.386876	-0.152473	9.26572e-52	-2.664	-1.168
110446575	chr12:110446575:A:G	1.12424e-103	-2.06451	0.147139	8.84592e-48	1.13886	4.19312
110446631	chr12:110446631:C:T	1.20982e-103	-1.06889e-09	-1.84401	7.01607e-51	-1.06889e-09	-1.80754
110447441	chr12:110447441:G:A	5.2832e-104	-2.67253	-1.03578e-09	4.95914e-51	-2.15451	-1.03578e-09
110447531	chr12:110447531:T:C	6.20451e-104	-2.38398	-0.127811	3.89824e-48	0.630489	3.88205
110449564	chr12:110449564:A:G	1.07992e-102	0.34499	-1.03578e-09	3.59253e-51	-2.47688	-1.03578e-09
110449713	chr12:110449713:C:T	1.25111e-103	-1.06889e-09	-1.81045	7.30449e-51	-1.06889e-09	-1.76725
110450652	chr12:110450652:G:C	1.1741e-103	-1.06889e-09	-1.87398	9.67889e-51	-1.06889e-09	-1.48579
110451052	chr12:110451052:C:T	2.17676e-104	-2.62083	-0.938401	2.67504e-46	3.88464	4.85651
110451267	chr12:110451267:A:G	5.8301e-104	-2.32897	-0.245063	3.88122e-48	0.817895	3.69027
110451678	chr12:110451678:G:A	5.67473e-104	-2.37126	-0.229777	3.47713e-48	0.675531	3.72269
110452444	chr12:110452444:C:T	5.26541e-104	-2.67591	-1.03578e-09	4.97208e-51	-2.1519	-1.03578e-09
110453665	chr12:110453665:C:T	1.44716e-103	-1.06889e-09	-1.66488	9.29254e-51	-1.06889e-09	-1.52653
110454339	chr12:110454339:T:C	1.86234e-99	8.19079	-0.393098	9.41069e-51	0.100327	-1.61422
110454451	chr12:110454451:C:G	1.41579e-103	-1.06889e-09	-1.68679	8.54795e-51	-1.06889e-09	-1.61005
110454514	chr12:110454514:G:A	1.25007e-103	-1.06889e-09	-1.81128	8.98476e-51	-1.06889e-09	-1.56021
110454644	chr12:110454644:A:G	6.18002e-104	-2.1813	-0.334439	2.95386e-48	0.852009	3.38312
110456752	chr12:110456752:G:A	3.93526e-104	-2.46349	-0.503599	2.20784e-46	4.36773	4.18147
110457061	chr12:110457061:T:C	1.17871e-103	-1.06889e-09	-1.87006	7.46603e-51	-1.06889e-09	-1.74538
110458205	chr12:110458205:G:GC	1.23171e-103	-1.06889e-09	-1.82608	6.56801e-51	-1.06889e-09	-1.87353
110458809	chr12:110458809:C:T	2.21148e-103	-1.06889e-09	-1.24082	6.85739e-51	-1.06889e-09	-1.83041
110459397	chr12:110459397:T:C	4.07581e-104	-2.47713	-0.454867	1.31783e-47	1.67271	4.05788
110459877	chr12:110459877:T:C	1.34405e-103	-1.06889e-09	-1.73879	6.92506e-51	-1.06889e-09	-1.82059
110460858	chr12:110460858:G:A	1.17403e-103	-1.06889e-09	-1.87404	9.9826e-51	-1.06889e-09	-1.4549
110461108	chr12:110461108:C:T	1.63535e-100	5.36513	-1.03578e-09	5.27823e-51	-2.09215	-1.03578e-09
110461782	chr12:110461782:C:T	2.46698e-104	-2.45158	-0.982488	4.31621e-51	-1.97355	-0.319809
110462017	chr12:110462017:T:C	5.43637e-104	-2.64395	-1.03578e-09	4.63101e-51	-2.22297	-1.03578e-09
110462108	chr12:110462108:A:G	7.76223e-104	-2.1547	-0.1331	4.41445e-48	0.906792	3.73011
110462123	chr12:110462123:G:C	3.696e-103	-1.06889e-09	-0.727228	4.0099e-50	-1.06889e-09	-0.0643877
110462858	chr12:110462858:G:A	1.35089e-103	-1.06889e-09	-1.73372	1.18762e-50	-1.06889e-09	-1.28121
110462915	chr12:110462915:C:T	1.01378e-103	-2.0208	-1.03578e-09	7.49993e-51	-1.74085	-1.03578e-09
110463521	chr12:110463521:A:G	2.61643e-104	-2.07915	-1.29611	1.56711e-49	0.500498	0.798167
110463534	chr12:110463534:C:T	6.77691e-104	-2.42354	-1.03578e-09	1.03359e-49	0.88247	-1.03578e-09
110463667	chr12:110463667:C:T	5.70123e-104	-2.59638	-1.03578e-09	7.40237e-51	-1.75394	-1.03578e-09
110463744	chr12:110463744:C:T	5.41234e-104	-2.64838	-1.03578e-09	5.64843e-51	-2.02436	-1.03578e-09
110463886	chr12:110463886:A:C	5.48335e-104	-2.20546	-0.429891	1.59589e-48	0.712542	2.90691
110463953	chr12:110463953:A:G	2.91408e-104	-2.16384	-1.10367	1.61281e-49	0.223518	1.10389
110464148	chr12:110464148:G:C	9.53837e-104	-2.08174	-1.03578e-09	2.43956e-50	-0.561339	-1.03578e-09
110464654	chr12:110464654:G:A	1.80986e-102	-1.06889e-09	0.861355	5.63331e-49	-1.06889e-09	2.57813
110464758	chr12:110464758:G:A	3.23706e-104	-2.48129	-0.68111	5.7064e-48	1.64521	3.2484
110465420	chr12:110465420:C:T	1.20342e-103	-1.06889e-09	-1.84931	6.89904e-51	-1.06889e-09	-1.82436
110465575	chr12:110465575:G:C	2.65638e-104	-2.43663	-0.92347	2.10914e-48	2.44924	1.44906
110466270	chr12:110466270:A:G	8.28596e-105	-2.66014	-1.86494	2.15943e-51	-1.12984	-1.85605
110467900	chr12:110467900:T:C	3.06186e-103	-1.06889e-09	-0.915456	9.46483e-51	-1.06889e-09	-1.50816
110468064	chr12:110468064:G:A	8.15819e-105	-2.67101	-1.86962	1.88128e-51	-1.26247	-1.86132
110469139	chr12:110469139:G:A	1.43833e-103	-1.06889e-09	-1.671	1.34836e-50	-1.06889e-09	-1.15427
110469186	chr12:110469186:G:T	1.28685e-103	-1.06889e-09	-1.78228	8.0468e-51	-1.06889e-09	-1.67047
110469768	chr12:110469768:C:G	1.86953e-104	-2.62018	-1.0912	1.92607e-46	4.00439	4.40828
110470449	chr12:110470449:A:C	1.38033e-104	-2.43201	-1.58274	1.3439e-51	-2.47111	-0.989061
110470605	chr12:110470605:G:T	5.3258e-102	-1.06889e-09	1.94067	8.78131e-49	-1.06889e-09	3.02206
110471012	chr12:110471012:G:A	9.61099e-105	-2.60174	-1.775	3.07934e-50	-1.34797	1.01953
110471374	chr12:110471374:T:C	5.02119e-104	-2.1862	-0.537196	1.38332e-48	0.778699	2.6978
110471973	chr12:110471973:T:C	1.01762e-104	-2.57491	-1.74469	2.24294e-51	-2.10412	-0.843834
110472474	chr12:110472474:G:A	2.0795e-104	-2.51836	-1.08658	4.12337e-50	-0.631978	0.595494
110472603	chr12:110472603:A:G	1.48778e-103	-1.06889e-09	-1.63719	6.596e-51	-1.06889e-09	-1.86928
110473434	chr12:110473434:G:A	5.04325e-104	-2.18054	-0.538477	1.40255e-48	0.797574	2.69273
110473502	chr12:110473502:A:C	1.57916e-103	-1.06889e-09	-1.57759	2.49608e-50	-1.06889e-09	-0.538434
110474076	chr12:110474076:A:G	5.79431e-102	-1.06889e-09	2.02498	9.64917e-49	-1.06889e-09	3.1163
110474759	chr12:110474759:TG:T	5.33482e-104	-2.66281	-1.03578e-09	5.29285e-51	-2.08938	-1.03578e-09
110475049	chr12:110475049:A:G	3.75433e-103	-1.06889e-09	-0.711571	1.0282e-50	-1.06889e-09	-1.42534
110476568	chr12:110476568:C:T	2.22683e-104	-2.50508	-1.03141	4.77219e-50	-0.584666	0.694315
110476893	chr12:110476893:G:A	9.33831e-105	-2.54061	-1.86491	1.28172e-51	-1.64863	-1.8589
110477426	chr12:110477426:T:C	9.34511e-105	-2.64695	-1.75785	2.61643e-50	-1.58469	1.09335
110477845	chr12:110477845:C:G	5.26413e-104	-2.67615	-1.03578e-09	3.21657e-51	-2.58742	-1.03578e-09
110478953	chr12:110478953:CCGAGGCGGGTGGATCA:C	1.81273e-103	-1.06889e-09	-1.43965	1.49011e-50	-1.06889e-09	-1.0543
110479045	chr12:110479045:C:T	5.37041e-104	-2.65616	-1.03578e-09	5.36932e-51	-2.07504	-1.03578e-09
110479150	chr12:110479150:C:T	1.21262e-103	-1.06889e-09	-1.84169	7.55586e-51	-1.06889e-09	-1.73342
110479567	chr12:110479567:A:G	2.17145e-104	-2.2672	-1.29448	8.75283e-50	-0.00388048	0.720103
110479884	chr12:110479884:A:G	4.0879e-103	-1.06889e-09	-0.62645	1.08465e-50	-1.06889e-09	-1.3719
110479887	chr12:110479887:A:G	4.46808e-103	-0.537522	-1.03578e-09	3.76689e-51	-2.42949	-1.03578e-09
110480450	chr12:110480450:G:A	5.24546e-104	-2.6797	-1.03578e-09	1.05255e-49	0.900649	-1.03578e-09
110480759	chr12:110480759:G:A	2.18111e-104	-2.52947	-1.02776	4.40489e-50	-0.670169	0.699729
110480916	chr12:110480916:T:G	3.55406e-104	-2.44643	-0.622547	9.38106e-49	0.397737	2.69039
110481053	chr12:110481053:A:T	5.25752e-104	-2.67741	-1.03578e-09	4.62199e-51	-2.22491	-1.03578e-09
110482377	chr12:110482377:C:T	3.10929e-104	-2.48705	-0.71562	6.80103e-49	0.256248	2.51026
110483838	chr12:110483838:C:CA	1.75345e-103	-1.06889e-09	-1.47289	3.1526e-50	-1.06889e-09	-0.304927
110484005	chr12:110484005:C:T	1.26804e-103	-1.06889e-09	-1.79701	9.19132e-51	-1.06889e-09	-1.53748
110484531	chr12:110484531:C:T	1.23354e-103	-1.06889e-09	-1.82459	7.21991e-51	-1.06889e-09	-1.7789
110484845	chr12:110484845:C:T	5.81213e-102	-1.06889e-09	2.02805	9.68491e-49	-1.06889e-09	3.12
110484937	chr12:110484937:T:C	3.42399e-103	-0.803673	-1.03578e-09	3.98003e-50	-0.0718659	-1.03578e-09
110485124	chr12:110485124:G:T	9.89287e-105	-2.5756	-1.77223	3.46088e-51	-1.2937	-1.22051
110485290	chr12:110485290:A:G	1.70316e-103	-1.06889e-09	-1.502	1.87953e-50	-1.06889e-09	-0.822135
110485696	chr12:110485696:G:A	1.17871e-103	-1.06889e-09	-1.87006	7.88654e-51	-1.06889e-09	-1.69058
110486196	chr12:110486196:C:T	1.35527e-103	-1.56121	-0.169262	4.09634e-50	-2.21072	2.16766
110487268	chr12:110487268:T:A	5.29879e-103	-1.06889e-09	-0.367002	2.35666e-49	-1.06889e-09	1.70667
110488454	chr12:110488454:T:A	5.24836e-104	-2.67915	-1.03578e-09	4.49316e-51	-2.25318	-1.03578e-09
110488714	chr12:110488714:T:C	5.85153e-104	-2.57036	-1.03578e-09	2.94301e-51	-2.67631	-1.03578e-09
110489435	chr12:110489435:C:T	1.56397e-103	-1.06889e-09	-1.58725	6.76066e-51	-1.06889e-09	-1.84462
110489719	chr12:110489719:A:G	1.4974e-103	-1.06889e-09	-1.63075	8.79357e-51	-1.06889e-09	-1.58172
110489928	chr12:110489928:C:G	5.24397e-104	-2.67999	-1.03578e-09	4.8369e-51	-2.17947	-1.03578e-09
110490077	chr12:110490077:A:G	5.25282e-104	-2.6783	-1.03578e-09	4.56378e-51	-2.23759	-1.03578e-09
110490423	chr12:110490423:G:A	1.37231e-103	-1.06889e-09	-1.71798	6.59616e-51	-1.06889e-09	-1.86925
110490643	chr12:110490643:A:G	3.46768e-102	2.38441	-0.872817	1.69744e-51	-1.45915	-1.76747
110490863	chr12:110490863:T:C	5.24942e-104	-2.67895	-1.03578e-09	4.51677e-51	-2.24794	-1.03578e-09
110490914	chr12:110490914:A:G	1.67854e-103	-1.06889e-09	-1.51656	7.09393e-51	-1.06889e-09	-1.7965
110490947	chr12:110490947:T:A	1.17389e-103	-1.06889e-09	-1.87415	8.38482e-51	-1.06889e-09	-1.62932
110490966	chr12:110490966:T:C	5.30149e-104	-2.66908	-1.03578e-09	4.25556e-51	-2.30751	-1.03578e-09
110491456	chr12:110491456:C:T	3.19805e-104	-2.48022	-0.694304	1.38799e-46	4.35073	3.73432
110493249	chr12:110493249:C:T	4.76409e-104	-2.42008	-0.35588	1.49482e-48	0.464436	3.08959
110493406	chr12:110493406:C:T	5.80677e-102	-1.06889e-09	2.02713	9.72325e-49	-1.06889e-09	3.12395
110495348	chr12:110495348:A:C	1.64189e-103	-1.06889e-09	-1.53863	6.7394e-51	-1.06889e-09	-1.84777
110496277	chr12:110496277:C:A	1.17438e-103	-1.06889e-09	-1.87374	7.08781e-51	-1.06889e-09	-1.79736
110497470	chr12:110497470:G:A	7.86237e-102	-1.06889e-09	2.33019	1.39977e-48	-1.06889e-09	3.48832
110498602	chr12:110498602:G:A	7.86513e-102	-1.06889e-09	2.33054	1.37228e-48	-1.06889e-09	3.46849
110498759	chr12:110498759:T:C	1.03846e-104	-2.55501	-1.74432	2.35408e-51	-2.0563	-0.843284
110499832	chr12:110499832:C:A	2.8172e-103	-1.06889e-09	-0.998737	9.08001e-51	-1.06889e-09	-1.54966
110500013	chr12:110500013:G:C	6.83394e-104	-2.1587	-0.256463	2.19422e-48	0.822222	3.11562
110500838	chr12:110500838:G:T	5.24739e-104	-2.67933	-1.03578e-09	4.95637e-51	-2.15507	-1.03578e-09
110500841	chr12:110500841:T:TTGCCCCA	1.20602e-103	-1.06889e-09	-1.84716	6.92021e-51	-1.06889e-09	-1.82129
110501616	chr12:110501616:T:C	8.18527e-105	-2.67925	-1.85806	1.65426e-51	-1.40679	-1.8456
110502080	chr12:110502080:C:A	1.48754e-103	-1.06889e-09	-1.63736	6.59582e-51	-1.06889e-09	-1.8693
110502698	chr12:110502698:A:G	1.85212e-102	-1.06889e-09	0.884435	4.94578e-49	-1.06889e-09	2.44796
110502835	chr12:110502835:A:G	2.74325e-103	-1.06889e-09	-1.02534	9.01764e-51	-1.06889e-09	-1.55656
110502943	chr12:110502943:C:T	2.77796e-104	-2.43019	-0.885154	6.8572e-50	-0.376979	0.849122
110503112	chr12:110503112:G:T	1.44231e-103	-1.06889e-09	-1.66823	8.43796e-51	-1.06889e-09	-1.623
110503534	chr12:110503534:G:GC	7.26878e-104	-2.1821	-0.171381	2.41218e-48	0.765734	3.26681
110503920	chr12:110503920:A:T	5.26177e-104	-2.6766	-1.03578e-09	4.8061e-51	-2.18585	-1.03578e-09
110504074	chr12:110504074:G:C	1.31581e-103	-1.06889e-09	-1.76003	6.56953e-51	-1.06889e-09	-1.8733
110504106	chr12:110504106:A:G	5.87922e-102	-1.06889e-09	2.03953	9.79671e-49	-1.06889e-09	3.13148
110504253	chr12:110504253:G:C	1.80251e-103	-1.06889e-09	-1.4453	7.1931e-51	-1.06889e-09	-1.78262
110504400	chr12:110504400:T:C	9.6621e-105	-2.50272	-1.86872	1.44607e-51	-1.57821	-1.80868
110504872	chr12:110504872:G:A	5.52781e-103	-1.06889e-09	-0.324689	1.99872e-49	-1.06889e-09	1.54193
110505279	chr12:110505279:T:C	5.84911e-104	-2.57078	-1.03578e-09	3.01574e-50	-0.34931	-1.03578e-09
110505484	chr12:110505484:T:C	1.80394e-103	-1.44451	-1.03578e-09	7.84804e-50	0.607109	-1.03578e-09
110506494	chr12:110506494:G:C	1.17647e-104	-2.48774	-1.6868	1.75621e-51	-2.40611	-0.786474
110507096	chr12:110507096:G:A	1.19585e-103	-1.06889e-09	-1.85562	7.82987e-51	-1.06889e-09	-1.69779
110507455	chr12:110507455:G:A	1.56508e-103	-1.06889e-09	-1.58654	1.18038e-50	-1.06889e-09	-1.28732
110507571	chr12:110507571:T:C	4.69464e-103	-0.488058	-1.03578e-09	3.85469e-51	-2.40645	-1.03578e-09
110508219	chr12:110508219:G:A	1.91472e-102	-1.06889e-09	0.917677	5.18723e-49	-1.06889e-09	2.49563
110508316	chr12:110508316:G:A	4.96791e-104	-2.41569	-0.31838	1.60463e-48	0.485184	3.13973
110509380	chr12:110509380:T:C	6.71397e-104	-2.21861	-0.214263	2.39221e-48	0.768588	3.25565
110509978	chr12:110509978:G:A	4.9319e-104	-2.40914	-0.332205	1.60128e-48	0.510382	3.11244
110510826	chr12:110510826:C:T	6.65896e-102	-1.06889e-09	2.16407	1.13994e-48	-1.06889e-09	3.28299
110511101	chr12:110511101:A:G	8.22039e-105	-2.66325	-1.86978	9.26138e-52	-2.45895	-1.37352
110512404	chr12:110512404:C:T	1.34829e-103	-1.06889e-09	-1.73565	6.72057e-51	-1.06889e-09	-1.85057
110512571	chr12:110512571:T:C	2.15372e-104	-2.63866	-0.931204	1.95418e-46	3.77945	4.64771
110512860	chr12:110512860:C:T	2.35283e-103	-1.06889e-09	-1.17886	6.96298e-51	-1.06889e-09	-1.81513
110513494	chr12:110513494:A:G	1.4804e-103	-1.06889e-09	-1.64217	8.70097e-51	-1.06889e-09	-1.59231
110514475	chr12:110514475:G:T	1.48916e-103	-1.06889e-09	-1.63627	8.69085e-51	-1.06889e-09	-1.59347
110514578	chr12:110514578:A:G	5.49853e-103	-0.329999	-1.03578e-09	3.95486e-51	-2.3808	-1.03578e-09
110515415	chr12:110515415:T:C	7.63904e-104	-2.22652	-0.0772687	2.52191e-48	0.64821	3.42882
110516192	chr12:110516192:A:C	1.53191e-103	-1.06889e-09	-1.60796	8.95335e-51	-1.06889e-09	-1.56371
110516769	chr12:110516769:C:T	1.54903e-103	-1.06889e-09	-1.59685	9.04499e-51	-1.06889e-09	-1.55353
110517384	chr12:110517384:G:A	3.05087e-103	-1.06889e-09	-0.919052	3.72817e-50	-1.06889e-09	-0.137236
110517879	chr12:110517879:G:A	1.87395e-102	-1.06889e-09	0.896155	5.03252e-49	-1.06889e-09	2.46535
110518047	chr12:110518047:C:T	1.67482e-102	-1.06889e-09	0.783813	2.19201e-49	-1.06889e-09	1.63425
110518079	chr12:110518079:A:T	8.24852e-105	-2.67846	-1.85115	1.44554e-51	-1.5474	-1.83985
110518097	chr12:110518097:A:G	6.99371e-104	-2.39205	-1.03578e-09	3.50482e-51	-2.5016	-1.03578e-09
110518565	chr12:110518565:G:A	6.10386e-104	-2.37939	-0.148755	1.84626e-48	0.494761	3.27042
110519069	chr12:110519069:A:C	1.75461e-103	-1.47223	-1.03578e-09	7.50486e-50	0.562396	-1.03578e-09
110519244	chr12:110519244:C:T	1.57498e-102	-1.06889e-09	0.722346	4.10292e-49	-1.06889e-09	2.26113
110519355	chr12:110519355:C:T	5.82467e-104	-2.39368	-0.181286	1.68656e-48	0.453774	3.22093
110519411	chr12:110519411:TG:T	3.62418e-104	-2.38657	-0.662866	1.21976e-48	0.867648	2.48302
110519858	chr12:110519858:G:A	1.92887e-103	-1.06889e-09	-1.37754	6.68834e-51	-1.06889e-09	-1.85537
110521473	chr12:110521473:A:G	1.17467e-103	-1.06889e-09	-1.87349	8.19676e-51	-1.06889e-09	-1.652
110521487	chr12:110521487:A:G	2.0873e-103	-1.29861	-1.03578e-09	1.33484e-49	1.13824	-1.03578e-09
110521836	chr12:110521836:G:A	1.1798e-103	-1.06889e-09	-1.86913	6.85451e-51	-1.06889e-09	-1.83083
110521845	chr12:110521845:C:T	1.4702e-103	-1.06889e-09	-1.64908	8.59303e-51	-1.06889e-09	-1.60479
110522236	chr12:110522236:T:C	1.40201e-103	-1.06889e-09	-1.69657	8.45393e-51	-1.06889e-09	-1.62111
110523260	chr12:110523260:C:A	1.25714e-103	-1.06889e-09	-1.80564	6.5879e-51	-1.06889e-09	-1.8705
110523277	chr12:110523277:C:T	3.20997e-104	-2.18147	-0.98933	1.76479e-49	0.160835	1.25663
110523318	chr12:110523318:T:C	6.61224e-104	-2.36179	-0.0863496	2.13498e-48	0.530243	3.38023
110524264	chr12:110524264:G:T	5.27667e-104	-2.67377	-1.03578e-09	4.7994e-51	-2.18725	-1.03578e-09
110524635	chr12:110524635:C:T	1.17931e-103	-1.06889e-09	-1.86955	7.56271e-51	-1.06889e-09	-1.73251
110524897	chr12:110524897:C:A	4.77268e-104	-2.42926	-0.344899	1.14915e-48	0.365098	2.92594
110525134	chr12:110525134:T:C	3.20023e-104	-2.14222	-1.03162	1.80505e-49	0.254245	1.18577
110525650	chr12:110525650:A:G	1.53949e-103	-1.06889e-09	-1.60303	1.55326e-50	-1.06889e-09	-1.0128
110525791	chr12:110525791:A:G	6.18878e-104	-2.51433	-1.03578e-09	5.54634e-51	-2.0426	-1.03578e-09
110525803	chr12:110525803:A:G	7.115e-104	-2.17915	-0.195714	2.31916e-48	0.765012	3.22821
110526371	chr12:110526371:T:G	1.17508e-103	-1.06889e-09	-1.87315	7.12818e-51	-1.06889e-09	-1.79168
110526781	chr12:110526781:C:T	1.44807e-103	-1.06889e-09	-1.66425	8.45821e-51	-1.06889e-09	-1.6206
110527943	chr12:110527943:G:T	2.68924e-103	-1.06889e-09	-1.04522	8.36687e-51	-1.06889e-09	-1.63146
110528247	chr12:110528247:GGA:G	5.94136e-103	-1.06889e-09	-0.252541	2.2085e-49	-1.06889e-09	1.64174
110528372	chr12:110528372:G:T	9.46827e-105	-2.51905	-1.87266	1.37667e-51	-1.60919	-1.82688
110528925	chr12:110528925:A:T	2.71526e-104	-2.52147	-0.816713	5.85221e-50	-0.653436	0.967101
110529286	chr12:110529286:G:A	4.58201e-104	-2.43376	-0.381171	1.33022e-48	0.411107	3.02625
110529556	chr12:110529556:G:T	1.50444e-103	-1.06889e-09	-1.62606	6.69065e-51	-1.06889e-09	-1.85503
110529603	chr12:110529603:G:C	5.61239e-104	-2.61209	-1.03578e-09	9.22503e-51	-1.53382	-1.03578e-09
110529847	chr12:110529847:G:T	2.74324e-104	-2.52819	-0.799739	5.63539e-50	-0.710452	0.986364
110530078	chr12:110530078:C:G	3.06853e-103	-1.06889e-09	-0.913283	3.75236e-50	-1.06889e-09	-0.130771
110530314	chr12:110530314:A:G	7.48579e-104	-2.19029	-0.133773	2.45267e-48	0.732857	3.31634
110530341	chr12:110530341:G:A	5.30423e-104	-2.66856	-1.03578e-09	4.94565e-51	-2.15723	-1.03578e-09
110530375	chr12:110530375:TAATG:T	4.86627e-104	-2.42651	-0.328226	1.47975e-48	0.426442	3.11745
110530920	chr12:110530920:T:G	1.24882e-103	-1.06889e-09	-1.81228	6.5805e-51	-1.06889e-09	-1.87163
110532214	chr12:110532214:T:G	1.193e-103	-1.06889e-09	-1.85801	6.62719e-51	-1.06889e-09	-1.86456
110532652	chr12:110532652:A:G	2.83234e-104	-2.51211	-0.783846	6.40144e-50	-0.62137	1.02474
110532774	chr12:110532774:C:A	1.2501e-103	-1.06889e-09	-1.81125	6.56509e-51	-1.06889e-09	-1.87397
110533635	chr12:110533635:TAC:T	1.19725e-103	-1.06889e-09	-1.85445	7.78789e-51	-1.06889e-09	-1.70317
110533861	chr12:110533861:C:T	5.09756e-104	-2.45848	-0.249826	1.47802e-48	0.288189	3.25453
110534160	chr12:110534160:T:C	1.1764e-103	-1.06889e-09	-1.87202	7.98751e-51	-1.06889e-09	-1.67786
110536041	chr12:110536041:A:C	1.63422e-103	-1.37377	-0.169546	3.21174e-50	1.14964	-1.43598
110537007	chr12:110537007:TGAAAG:T	2.3834e-103	-1.06889e-09	-1.16595	7.01533e-51	-1.06889e-09	-1.80764
110537870	chr12:110537870:T:C	8.13832e-105	-2.67608	-1.86699	1.44563e-51	-1.5326	-1.85459
110539981	chr12:110539981:G:T	1.88631e-102	-1.06889e-09	0.902725	5.05753e-49	-1.06889e-09	2.47031
110540877	chr12:110540877:G:A	9.70866e-105	-2.50597	-1.86066	1.47921e-51	-1.5803	-1.78393
110541734	chr12:110541734:C:T	9.84939e-105	-2.67211	-1.68013	3.34864e-50	-1.68663	1.44203
110542014	chr12:110542014:C:T	2.27872e-103	-1.21087	-1.03578e-09	7.96222e-51	-1.68103	-1.03578e-09
110542364	chr12:110542364:G:A	1.50763e-103	-1.06889e-09	-1.62394	6.56935e-51	-1.06889e-09	-1.87332
110543777	chr12:110543777:C:T	1.72307e-103	-1.06889e-09	-1.49037	7.2282e-51	-1.06889e-09	-1.77775
110544933	chr12:110544933:T:C	1.85593e-103	-1.06889e-09	-1.4161	6.64299e-51	-1.06889e-09	-1.86218
110545843	chr12:110545843:G:A	1.26681e-103	-1.06889e-09	-1.79798	7.40287e-51	-1.06889e-09	-1.75387
110547027	chr12:110547027:T:C	1.19667e-103	-1.06889e-09	-1.85494	7.82145e-51	-1.06889e-09	-1.69887
110547637	chr12:110547637:C:A	6.57149e-104	-2.27577	-0.178552	2.04635e-48	0.59115	3.27692
110548388	chr12:110548388:G:A	1.20854e-103	-1.06889e-09	-1.84507	7.49398e-51	-1.06889e-09	-1.74164
110548428	chr12:110548428:C:T	5.301e-104	-2.66917	-1.03578e-09	1.43248e-50	-1.09375	-1.03578e-09
110548460	chr12:110548460:C:T	1.38502e-103	-1.06889e-09	-1.70877	6.57691e-51	-1.06889e-09	-1.87218
110548724	chr12:110548724:G:A	2.78796e-103	-1.06889e-09	-1.00917	8.31827e-51	-1.06889e-09	-1.63729
110548745	chr12:110548745:G:A	2.06485e-103	-1.06889e-09	-1.30942	6.75042e-51	-1.06889e-09	-1.84614
110548943	chr12:110548943:A:C	1.48754e-103	-1.06889e-09	-1.63736	6.67453e-51	-1.06889e-09	-1.85744
110549390	chr12:110549390:CCTAA:C	1.21889e-103	-1.06889e-09	-1.83654	7.37208e-51	-1.06889e-09	-1.75804
110549877	chr12:110549877:G:T	1.33733e-103	-1.06889e-09	-1.7438	7.98559e-51	-1.06889e-09	-1.6781
110550063	chr12:110550063:G:A	5.46457e-104	-2.63878	-1.03578e-09	8.40659e-51	-1.62672	-1.03578e-09
110551081	chr12:110551081:C:A	1.95953e-104	-2.29129	-1.37307	6.09467e-49	1.89381	0.763031
110551574	chr12:110551574:C:T	2.42349e-103	-1.14927	-1.03578e-09	3.62831e-51	-2.46697	-1.03578e-09
110552074	chr12:110552074:T:C	2.78067e-103	-1.06889e-09	-1.01179	8.97303e-51	-1.06889e-09	-1.56152
110552714	chr12:110552714:A:T	2.94164e-103	-1.06889e-09	-0.955514	9.32598e-51	-1.06889e-09	-1.52294
110553039	chr12:110553039:T:A	1.1762e-103	-1.06889e-09	-1.87219	7.36448e-51	-1.06889e-09	-1.75907
110553707	chr12:110553707:T:C	2.10968e-103	-1.28795	-1.03578e-09	3.44337e-51	-2.51929	-1.03578e-09
110554127	chr12:110554127:A:G	3.08554e-103	-0.907754	-1.03578e-09	3.40125e-51	-2.5316	-1.03578e-09
110555377	chr12:110555377:G:A	2.73019e-103	-1.06889e-09	-1.03011	8.99142e-51	-1.06889e-09	-1.55947
110555986	chr12:110555986:G:A	2.31949e-104	-2.53287	-0.962843	2.73655e-46	5.48046	3.28342
110556263	chr12:110556263:T:C	1.42757e-104	-2.13556	-1.84553	4.4226e-51	-0.892328	-1.37668
110556422	chr12:110556422:T:C	1.22509e-103	-1.06889e-09	-1.83147	7.42231e-51	-1.06889e-09	-1.75125
110556572	chr12:110556572:A:G	1.28513e-103	-1.06889e-09	-1.78362	8.0314e-51	-1.06889e-09	-1.67238
110556737	chr12:110556737:A:G	1.23744e-103	-1.06889e-09	-1.82144	6.56969e-51	-1.06889e-09	-1.87327
110557437	chr12:110557437:G:A	1.22398e-103	-1.06889e-09	-1.83238	7.43349e-51	-1.06889e-09	-1.74974
110557526	chr12:110557526:C:T	2.64411e-103	-1.06889e-09	-1.06214	8.1033e-51	-1.06889e-09	-1.66347
110557641	chr12:110557641:T:C	5.8442e-102	-1.06889e-09	2.03355	9.74314e-49	-1.06889e-09	3.12599
110558404	chr12:110558404:A:G	1.1751e-103	-1.06889e-09	-1.87313	7.78652e-51	-1.06889e-09	-1.70335
110558458	chr12:110558458:T:G	1.59211e-98	10.5607	-0.617144	5.48515e-51	-0.579383	-1.47431
110558680	chr12:110558680:C:T	3.04318e-104	-2.45316	-0.771005	9.26653e-50	-0.255524	1.02878
110558896	chr12:110558896:G:A	1.50351e-103	-1.06889e-09	-1.62668	8.88701e-51	-1.06889e-09	-1.57115
110559083	chr12:110559083:G:A	1.28537e-103	-1.06889e-09	-1.78343	8.03302e-51	-1.06889e-09	-1.67218
110559688	chr12:110559688:T:C	2.77237e-104	-2.54843	-0.768933	5.73281e-50	-0.765137	1.05819
110560046	chr12:110560046:C:T	5.57408e-104	-2.61894	-1.03578e-09	3.07568e-51	-2.63221	-1.03578e-09
110561227	chr12:110561227:G:A	8.20293e-104	-2.21725	-0.0153212	2.84889e-48	0.654078	3.54487
110562623	chr12:110562623:T:C	5.93806e-102	-1.06889e-09	2.04949	9.9377e-49	-1.06889e-09	3.14577
110563398	chr12:110563398:C:A	5.85551e-102	-1.06889e-09	2.03549	9.76055e-49	-1.06889e-09	3.12778
110563480	chr12:110563480:T:C	1.17734e-103	-1.06889e-09	-1.87122	7.98612e-51	-1.06889e-09	-1.67803
110563651	chr12:110563651:G:A	1.33749e-103	-1.06889e-09	-1.74368	1.09901e-50	-1.06889e-09	-1.35874
110564802	chr12:110564802:CACGTATATGTATATGTGTATATATACATACACGTTATATATATAT:C	3.57782e-104	-2.47198	-0.590328	8.28905e-50	-0.56443	1.22621
110565064	chr12:110565064:C:T	1.26984e-103	-1.06889e-09	-1.79559	6.90517e-51	-1.06889e-09	-1.82347
110565153	chr12:110565153:C:A	1.05355e-104	-2.58216	-1.70274	4.2841e-51	-1.25645	-1.04438
110565437	chr12:110565437:G:C	2.76185e-103	-1.06889e-09	-1.01858	8.27846e-51	-1.06889e-09	-1.64208
110565652	chr12:110565652:C:T	7.37671e-104	-2.21267	-0.126072	2.3343e-48	0.653522	3.3462
110566089	chr12:110566089:C:G	5.41387e-103	-1.06889e-09	-0.345515	1.97823e-49	-1.06889e-09	1.53163
110566564	chr12:110566564:C:G	1.23127e-103	-1.06889e-09	-1.82644	6.56647e-51	-1.06889e-09	-1.87376
110567092	chr12:110567092:T:C	2.68068e-102	-1.06889e-09	1.25417	3.76492e-49	-1.06889e-09	2.17516
110568377	chr12:110568377:T:C	3.10324e-104	-2.42766	-0.776954	5.23397e-47	3.86864	3.24113
110568570	chr12:110568570:C:T	1.21522e-103	-1.06889e-09	-1.83955	6.98634e-51	-1.06889e-09	-1.81178
110569474	chr12:110569474:G:A	9.56912e-105	-2.67509	-1.70602	3.01173e-50	-1.68202	1.33138
110570098	chr12:110570098:G:A	2.89624e-104	-2.02157	-1.25208	1.05457e-48	2.25472	0.950435
110570574	chr12:110570574:A:G	5.98596e-103	-1.06889e-09	-0.245063	1.20073e-49	-1.06889e-09	1.03236
110571129	chr12:110571129:G:A	1.19058e-103	-1.06889e-09	-1.86004	6.78668e-51	-1.06889e-09	-1.84078
110571762	chr12:110571762:T:C	1.26351e-103	-1.06889e-09	-1.80058	6.60242e-51	-1.06889e-09	-1.8683
110572237	chr12:110572237:A:G	4.25879e-103	-0.585496	-1.03578e-09	3.68132e-51	-2.45247	-1.03578e-09
110572554	chr12:110572554:G:A	2.72351e-103	-1.06889e-09	-1.03256	3.65475e-50	-1.06889e-09	-0.157126
110572837	chr12:110572837:T:G	2.76407e-102	2.21578	-0.930971	1.86497e-51	-1.38399	-1.74851
110574962	chr12:110574962:A:T	5.89791e-103	-0.259881	-1.03578e-09	6.66064e-51	-1.85952	-1.03578e-09
110575140	chr12:110575140:T:C	1.24661e-103	-1.06889e-09	-1.81405	6.57977e-51	-1.06889e-09	-1.87174
110575985	chr12:110575985:C:G	1.78129e-102	1.59001	-0.744561	2.17928e-51	-1.15706	-1.81968
110577316	chr12:110577316:A:G	9.18862e-105	-2.62567	-1.79602	2.38794e-50	-1.48886	0.906137
110578171	chr12:110578171:A:G	1.23349e-103	-1.06889e-09	-1.82463	6.56864e-51	-1.06889e-09	-1.87343
110578482	chr12:110578482:C:T	9.52529e-105	-2.51344	-1.87226	1.39761e-51	-1.59504	-1.82594
110578647	chr12:110578647:T:C	3.03025e-103	-1.06889e-09	-0.925837	9.36644e-51	-1.06889e-09	-1.51861
110578825	chr12:110578825:T:G	5.7215e-104	-0.992827	-1.60001	4.39912e-50	0.74025	-0.712001
110578893	chr12:110578893:C:T	1.2452e-98	10.1372	-0.439412	5.17657e-51	-0.520425	-1.59117
110578993	chr12:110578993:C:T	1.2013e-103	-1.06889e-09	-1.85107	7.73692e-51	-1.06889e-09	-1.70974
110579252	chr12:110579252:G:C	2.3128e-103	-1.06889e-09	-1.19602	1.8291e-50	-1.06889e-09	-0.849331
110579400	chr12:110579400:C:T	9.38516e-104	-2.09794	-1.03578e-09	2.38854e-50	-0.582475	-1.03578e-09
110579802	chr12:110579802:T:C	4.84004e-103	-2.23948	1.78193	3.03628e-46	1.35398	7.51384
110579885	chr12:110579885:C:T	5.97144e-102	-1.06889e-09	2.05509	1.00014e-48	-1.06889e-09	3.15215
110579998	chr12:110579998:A:T	1.7137e-103	-1.06889e-09	-1.49583	7.18451e-51	-1.06889e-09	-1.78381
110580362	chr12:110580362:G:A	9.94273e-105	-2.57527	-1.76754	2.12108e-51	-2.09205	-0.911763
110580923	chr12:110580923:T:A	1.23141e-103	-1.06889e-09	-1.82632	6.56618e-51	-1.06889e-09	-1.87381
110581113	chr12:110581113:C:A	2.17194e-103	-1.25886	-1.03578e-09	4.12733e-51	-2.33811	-1.03578e-09
110581353	chr12:110581353:G:T	2.7426e-103	-1.06889e-09	-1.02557	8.25751e-51	-1.06889e-09	-1.64462
110581851	chr12:110581851:T:C	4.76457e-103	-1.06889e-09	-0.473272	9.65408e-50	-1.06889e-09	0.814225
110582097	chr12:110582097:A:G	1.24863e-103	-1.06889e-09	-1.81243	6.85092e-51	-1.06889e-09	-1.83136
110582374	chr12:110582374:T:C	2.59413e-104	-2.54614	-0.837671	5.21831e-50	-0.744819	0.943837
110583165	chr12:110583165:G:A	1.17538e-103	-1.06889e-09	-1.87289	7.50596e-51	-1.06889e-09	-1.74004
110584355	chr12:110584355:G:A	6.0181e-104	-0.931091	-1.6112	4.1925e-50	0.669028	-0.688885
110584702	chr12:110584702:G:A	1.21317e-103	-1.06889e-09	-1.84124	7.55804e-51	-1.06889e-09	-1.73313
110585999	chr12:110585999:T:A	1.17544e-103	-1.06889e-09	-1.87284	7.12822e-51	-1.06889e-09	-1.79168
110586557	chr12:110586557:G:A	6.1963e-103	-0.210528	-1.03578e-09	3.16451e-51	-2.60374	-1.03578e-09
110586799	chr12:110586799:G:A	1.90235e-104	-1.88011	-1.81386	1.04598e-51	-1.92886	-1.78192
110587598	chr12:110587598:T:C	5.84061e-102	-1.06889e-09	2.03294	9.73448e-49	-1.06889e-09	3.1251
110587800	chr12:110587800:G:A	1.01461e-99	7.19037	-1.03578e-09	2.39063e-50	-0.581598	-1.03578e-09
110588129	chr12:110588129:G:A	1.24185e-103	-1.06889e-09	-1.81787	6.57391e-51	-1.06889e-09	-1.87263
110588815	chr12:110588815:C:T	4.01662e-103	-0.644038	-1.03578e-09	5.68352e-50	0.284415	-1.03578e-09
110588979	chr12:110588979:C:T	1.2712e-104	-2.63434	-1.46276	2.27555e-46	5.27641	3.30299
110589293	chr12:110589293:G:A	9.74689e-105	-2.66192	-1.70078	6.42368e-51	-0.85631	-1.03944
110589965	chr12:110589965:C:T	5.25579e-104	-2.67773	-1.03578e-09	3.32428e-51	-2.55449	-1.03578e-09
110592685	chr12:110592685:C:A	7.48428e-104	-2.32426	-1.03578e-09	3.54538e-51	-2.4901	-1.03578e-09
110593700	chr12:110593700:T:C	1.25154e-103	-1.06889e-09	-1.8101	7.73527e-51	-1.06889e-09	-1.70995
110594042	chr12:110594042:A:C	3.08985e-104	-1.87312	-1.33583	1.29494e-48	2.68218	0.728296
110594500	chr12:110594500:G:A	2.51564e-104	-2.53806	-0.876479	5.19374e-50	-0.683905	0.878205
110596873	chr12:110596873:A:G	3.27624e-103	-1.06889e-09	-0.847783	7.91917e-51	-1.06889e-09	-1.68645
110596925	chr12:110596925:C:T	2.27864e-104	-2.60742	-0.90607	6.71424e-51	-1.63539	-0.216125
110597414	chr12:110597414:T:C	5.92146e-102	-1.06889e-09	2.04669	9.90089e-49	-1.06889e-09	3.14205
110599356	chr12:110599356:G:T	2.25141e-102	-1.06889e-09	1.07966	6.29844e-49	-1.06889e-09	2.68973
110599539	chr12:110599539:G:A	1.38324e-98	10.4166	-0.613762	5.66601e-51	-0.54497	-1.47628
110600774	chr12:110600774:G:A	1.21006e-103	-1.84381	-1.03578e-09	4.13086e-50	-0.0346692	-1.03578e-09
110600981	chr12:110600981:C:A	3.67724e-103	-1.06889e-09	-0.732318	8.34261e-51	-1.06889e-09	-1.63436
110601022	chr12:110601022:T:C	1.18086e-103	-1.06889e-09	-1.86824	6.57795e-51	-1.06889e-09	-1.87202
110601067	chr12:110601067:C:T	2.97696e-103	-1.06889e-09	-0.943579	9.25584e-51	-1.06889e-09	-1.53049
110601894	chr12:110601894:G:A	1.25352e-103	-1.06889e-09	-1.80852	6.5833e-51	-1.06889e-09	-1.8712
110603117	chr12:110603117:G:A	2.06479e-103	-1.06889e-09	-1.30945	8.72255e-51	-1.06889e-09	-1.58983
110603615	chr12:110603615:G:T	1.64153e-103	-1.06889e-09	-1.53885	9.7797e-51	-1.06889e-09	-1.47543
110603656	chr12:110603656:A:G	2.13064e-103	-1.06889e-09	-1.27806	6.73783e-51	-1.06889e-09	-1.848
110603870	chr12:110603870:G:A	5.85172e-102	-1.06889e-09	2.03484	9.76024e-49	-1.06889e-09	3.12775
110604229	chr12:110604229:C:G	1.21505e-103	-1.06889e-09	-1.83969	6.7016e-51	-1.06889e-09	-1.85339
110604985	chr12:110604985:G:A	1.17411e-103	-1.06889e-09	-1.87397	6.99029e-51	-1.06889e-09	-1.81122
110605647	chr12:110605647:C:T	1.66536e-103	-1.06889e-09	-1.52444	6.92999e-51	-1.06889e-09	-1.81988
110606076	chr12:110606076:T:C	1.29276e-103	-1.06889e-09	-1.7777	8.13912e-51	-1.06889e-09	-1.65906
110606875	chr12:110606875:T:C	1.19036e-103	-1.06889e-09	-1.86023	6.76574e-51	-1.06889e-09	-1.84387
110606988	chr12:110606988:G:A	9.80235e-105	-2.48981	-1.86722	1.51024e-51	-1.54263	-1.80084
110608093	chr12:110608093:T:C	9.52509e-104	-2.14183	0.0586982	3.20805e-48	0.838113	3.47957
110608391	chr12:110608391:G:T	3.95212e-104	-2.52622	-0.436588	1.06349e-49	-0.669377	1.58036
110608668	chr12:110608668:G:C	4.67814e-102	-1.06889e-09	1.81101	7.56111e-49	-1.06889e-09	2.87245
110609252	chr12:110609252:T:C	1.8915e-103	-1.06889e-09	-1.39711	7.78001e-51	-1.06889e-09	-1.70418
110609634	chr12:110609634:C:T	5.51398e-104	-2.62978	-1.03578e-09	3.02557e-51	-2.64864	-1.03578e-09
110609819	chr12:110609819:A:G	1.36196e-103	-1.06889e-09	-1.72556	6.81229e-51	-1.06889e-09	-1.83701
110610242	chr12:110610242:C:T	5.62045e-102	2.6098	-0.615282	1.6053e-51	-1.4219	-1.86052
110611643	chr12:110611643:T:C	5.33011e-103	-1.06889e-09	-0.361108	2.38324e-49	-1.06889e-09	1.71789
110611888	chr12:110611888:G:A	9.50613e-105	-2.51992	-1.86779	1.38095e-51	-1.62421	-1.80876
110612451	chr12:110612451:T:C	6.33944e-102	-1.06889e-09	2.1149	1.06841e-48	-1.06889e-09	3.21819
110612695	chr12:110612695:C:T	5.28477e-104	-2.67224	-1.03578e-09	3.48086e-51	-2.50846	-1.03578e-09
110613497	chr12:110613497:G:C	2.21567e-103	-1.06889e-09	-1.23893	7.47665e-51	-1.06889e-09	-1.74396
110614660	chr12:110614660:T:A	3.29805e-103	-0.508771	-0.332378	3.52007e-50	-1.69414	1.49946
110615449	chr12:110615449:C:T	1.56857e-103	-1.06889e-09	-1.58432	1.46407e-50	-1.06889e-09	-1.07194
110615511	chr12:110615511:C:T	5.97622e-103	-0.1486	-0.0980923	8.80673e-52	-2.67783	-1.20498
110615698	chr12:110615698:G:A	5.85115e-102	-1.06889e-09	2.03474	9.7591e-49	-1.06889e-09	3.12763
110616650	chr12:110616650:C:G	9.35152e-105	-2.53249	-1.87162	1.32367e-51	-1.65547	-1.81986
110616753	chr12:110616753:G:A	1.62159e-103	-1.06889e-09	-1.55108	9.12329e-51	-1.06889e-09	-1.54491
110616786	chr12:110616786:G:C	2.83468e-104	-2.00772	-1.28741	1.05605e-48	2.33869	0.867867
110618016	chr12:110618016:A:G	1.1939e-103	-1.06889e-09	-1.85726	7.09798e-51	-1.06889e-09	-1.79593
110619787	chr12:110619787:C:T	2.86328e-103	-1.06889e-09	-0.982511	8.68631e-51	-1.06889e-09	-1.59399
110620002	chr12:110620002:G:T	1.69995e-102	-1.06889e-09	0.798703	5.14419e-49	-1.06889e-09	2.4873
110620091	chr12:110620091:C:T	1.16323e-101	3.37137	-0.64948	1.11747e-51	-1.79994	-1.84473
110621394	chr12:110621394:T:C	1.49127e-103	-1.48888	-0.145968	4.41267e-50	-2.15898	2.1903
110622143	chr12:110622143:AT:A	1.19477e-103	-1.06889e-09	-1.85653	6.56551e-51	-1.06889e-09	-1.87391
110622428	chr12:110622428:G:A	1.1865e-103	-1.06889e-09	-1.86347	6.5921e-51	-1.06889e-09	-1.86987
110623059	chr12:110623059:G:T	8.16748e-104	-2.2369	-1.03578e-09	3.12431e-51	-2.61653	-1.03578e-09
110623847	chr12:110623847:A:G	7.29446e-104	-2.27429	-0.0756564	2.93996e-48	0.827606	3.4028
110624599	chr12:110624599:T:G	1.1851e-103	-1.06889e-09	-1.86466	7.31778e-51	-1.06889e-09	-1.76543
110624847	chr12:110624847:G:A	1.31027e-103	-1.06889e-09	-1.76425	6.65396e-51	-1.06889e-09	-1.86053
110625047	chr12:110625047:C:T	1.28386e-104	-2.64645	-1.44074	2.11467e-46	5.1021	3.40399
110625372	chr12:110625372:C:T	1.81846e-103	-1.06889e-09	-1.43649	7.43011e-51	-1.06889e-09	-1.7502
110626801	chr12:110626801:G:A	5.29422e-103	-1.06889e-09	-0.367865	2.0333e-49	-1.06889e-09	1.55909
110627607	chr12:110627607:T:C	1.51908e-103	-1.06889e-09	-1.61637	7.36611e-51	-1.06889e-09	-1.75885
110629646	chr12:110629646:G:A	2.97808e-103	-1.06889e-09	-0.943202	9.35448e-51	-1.06889e-09	-1.51988
110630087	chr12:110630087:A:G	1.50724e-103	-1.06889e-09	-1.6242	6.57354e-51	-1.06889e-09	-1.87269
110630291	chr12:110630291:C:T	4.99472e-104	-2.37485	-0.353837	1.34559e-48	0.52343	2.92541
110630831	chr12:110630831:C:T	1.5681e-103	-1.06889e-09	-1.58461	1.12236e-50	-1.06889e-09	-1.33772
110630868	chr12:110630868:C:T	3.31546e-103	-1.06889e-09	-0.835885	3.11066e-50	-1.06889e-09	-0.31832
110632019	chr12:110632019:A:G	1.72156e-102	-1.06889e-09	0.811337	4.49165e-49	-1.06889e-09	2.35165
110632364	chr12:110632364:G:C	5.14762e-104	-2.2844	-0.41413	1.42201e-48	0.600032	2.90405
110632744	chr12:110632744:C:T	2.43681e-104	-2.5799	-0.866475	6.54541e-51	-1.71954	-0.157431
110632765	chr12:110632765:G:A	5.41467e-104	-2.64795	-1.03578e-09	5.6797e-50	0.283744	-1.03578e-09
110633321	chr12:110633321:T:A	2.52729e-102	2.11318	-0.917926	1.75832e-51	-1.41906	-1.77232
110633743	chr12:110633743:C:T	5.25044e-103	-0.376169	-1.03578e-09	4.27185e-51	-2.30369	-1.03578e-09
110634847	chr12:110634847:A:G	2.34227e-103	-1.06889e-09	-1.18336	1.8577e-50	-1.06889e-09	-0.833818
110635014	chr12:110635014:T:C	1.32282e-103	-1.06889e-09	-1.75471	6.63025e-51	-1.06889e-09	-1.8641
110635393	chr12:110635393:C:T	1.35548e-103	-1.06889e-09	-1.73032	1.13365e-50	-1.06889e-09	-1.32772
110635442	chr12:110635442:C:G	1.68227e-103	-1.06889e-09	-1.51433	1.00086e-50	-1.06889e-09	-1.4523
110635471	chr12:110635471:C:A	2.38982e-104	-2.10151	-1.36434	6.50555e-49	2.0339	0.688185
110636898	chr12:110636898:A:C	8.59807e-105	-2.65637	-1.83174	1.28661e-51	-1.70751	-1.79622
110638018	chr12:110638018:C:T	5.88845e-104	-1.03873	-1.52535	5.89091e-50	0.891075	-0.57082
110638102	chr12:110638102:C:CT	5.84076e-104	-2.28765	-0.284552	1.70739e-48	0.576639	3.11034
110638692	chr12:110638692:T:C	1.19241e-103	-1.06889e-09	-1.8585	6.77954e-51	-1.06889e-09	-1.84183
110639176	chr12:110639176:T:C	1.3769e-103	-1.06889e-09	-1.71465	6.56624e-51	-1.06889e-09	-1.8738
110640433	chr12:110640433:C:T	1.77859e-103	-1.06889e-09	-1.45866	7.15658e-51	-1.06889e-09	-1.78771
110641990	chr12:110641990:C:T	1.87754e-102	-1.06889e-09	0.898068	3.67632e-49	-1.06889e-09	2.15134
110643392	chr12:110643392:A:G	3.08849e-104	-1.74292	-1.46646	5.82981e-49	2.2363	0.376111
110643744	chr12:110643744:G:A	3.31032e-100	7.7917	-1.72138	1.93349e-50	-0.431026	-0.362805
110643793	chr12:110643793:C:T	9.21621e-105	-2.55007	-1.86862	1.28716e-51	-1.69316	-1.81015
110644205	chr12:110644205:C:G	5.42623e-103	-1.06889e-09	-0.343236	1.11712e-49	-1.06889e-09	0.960186
110644337	chr12:110644337:C:T	1.1283e-104	-2.66699	-1.54936	3.98428e-51	-1.65605	-0.717336
110644707	chr12:110644707:C:T	1.30812e-103	-1.06889e-09	-1.76589	6.56959e-51	-1.06889e-09	-1.87329
110645279	chr12:110645279:G:T	9.5391e-105	-2.61219	-1.77206	1.39287e-51	-1.72677	-1.69761
110645753	chr12:110645753:G:A	1.22335e-103	-1.06889e-09	-1.83289	6.62648e-51	-1.06889e-09	-1.86467
110645935	chr12:110645935:C:T	1.82811e-103	-1.06889e-09	-1.4312	1.09033e-50	-1.06889e-09	-1.36668
110646048	chr12:110646048:C:G	4.36309e-103	-1.06889e-09	-0.5613	1.71072e-49	-1.06889e-09	1.38634
110646163	chr12:110646163:A:G	2.0833e-103	-1.06889e-09	-1.30053	1.74807e-50	-1.06889e-09	-0.894644
110646175	chr12:110646175:G:A	2.46347e-104	-2.53978	-0.895714	4.77967e-50	-0.725953	0.837169
110646349	chr12:110646349:T:C	1.86413e-103	-1.06889e-09	-1.41168	6.65743e-51	-1.06889e-09	-1.86001
110646735	chr12:110646735:G:A	7.58957e-104	-2.072	-0.238292	2.09764e-48	0.928609	2.96422
110648075	chr12:110648075:A:G	6.99745e-104	-2.19684	-0.194675	2.47028e-48	0.793259	3.26309
110648119	chr12:110648119:C:T	5.38161e-104	-2.65408	-1.03578e-09	6.97121e-51	-1.81395	-1.03578e-09
110648180	chr12:110648180:A:G	8.77067e-105	-2.67931	-1.78893	1.79925e-51	-1.43051	-1.73786
110648428	chr12:110648428:T:C	1.43152e-103	-1.06889e-09	-1.67574	1.36227e-50	-1.06889e-09	-1.144
110648644	chr12:110648644:T:A	5.64748e-104	-2.31518	-0.290672	1.66074e-48	0.640854	3.01843
110651743	chr12:110651743:C:A	5.55183e-102	-1.06889e-09	1.98223	9.3036e-49	-1.06889e-09	3.07983
110652446	chr12:110652446:A:G	1.17507e-103	-1.06889e-09	-1.87315	7.01704e-51	-1.06889e-09	-1.8074
110653703	chr12:110653703:G:A	1.17444e-103	-1.06889e-09	-1.87369	7.05244e-51	-1.06889e-09	-1.80237
110654005	chr12:110654005:G:A	6.15377e-104	-2.52	-1.03578e-09	6.35746e-51	-1.90611	-1.03578e-09
110654019	chr12:110654019:G:A	2.5693e-103	-1.06889e-09	-1.09085	2.8254e-50	-1.06889e-09	-0.414504
110655022	chr12:110655022:G:A	2.51959e-103	-1.06889e-09	-1.11038	3.21675e-50	-1.06889e-09	-0.284784
110655614	chr12:110655614:T:C	1.32827e-103	-1.06889e-09	-1.7506	7.99292e-51	-1.06889e-09	-1.67718
110655747	chr12:110655747:G:A	2.10393e-103	-1.06889e-09	-1.29067	9.7823e-51	-1.06889e-09	-1.47517
110656190	chr12:110656190:G:A	6.84114e-104	-2.41411	-1.03578e-09	4.43603e-51	-2.26598	-1.03578e-09
110656649	chr12:110656649:C:T	2.14387e-104	-2.60949	-0.964969	6.07054e-50	-0.927539	1.27783
110658583	chr12:110658583:T:G	5.36253e-104	-2.65763	-1.03578e-09	5.61127e-51	-2.03096	-1.03578e-09
110658957	chr12:110658957:A:G	1.5572e-103	-1.59159	-1.03578e-09	6.12851e-50	0.359797	-1.03578e-09
110659707	chr12:110659707:C:T	9.62835e-105	-2.5153	-1.85964	1.44084e-51	-1.6152	-1.77532
110659763	chr12:110659763:A:G	5.53972e-101	4.28263	-1.03578e-09	3.11371e-50	-0.317339	-1.03578e-09
110660111	chr12:110660111:T:C	1.47965e-103	-1.06889e-09	-1.64267	6.56477e-51	-1.06889e-09	-1.87402
110660175	chr12:110660175:A:G	9.5721e-105	-2.51625	-1.86455	1.43813e-51	-1.60494	-1.78746
110660231	chr12:110660231:C:T	6.26995e-104	-2.5013	-1.03578e-09	6.58429e-51	-1.87105	-1.03578e-09
110660773	chr12:110660773:A:G	1.21162e-103	-1.06889e-09	-1.84252	6.93477e-51	-1.06889e-09	-1.81919
110661575	chr12:110661575:G:A	2.29144e-103	-1.06889e-09	-1.2053	1.76732e-50	-1.06889e-09	-0.883693
110661736	chr12:110661736:G:A	1.52919e-103	-1.06889e-09	-1.60974	6.56796e-51	-1.06889e-09	-1.87354
110661916	chr12:110661916:C:T	1.2307e-104	-2.29875	-1.83073	4.25783e-51	-1.01073	-1.29626
110662176	chr12:110662176:C:T	1.05655e-102	-1.06889e-09	0.323113	1.07756e-49	-1.06889e-09	0.924132
110662822	chr12:110662822:T:C	2.50028e-104	-2.12552	-1.29514	1.66242e-49	0.625981	0.731722
110662872	chr12:110662872:T:C	1.83395e-104	-2.38453	-1.34606	1.13153e-49	0.243425	0.729574
110663070	chr12:110663070:C:T	1.75859e-103	-1.06889e-09	-1.46997	1.96409e-50	-1.06889e-09	-0.778126
110663913	chr12:110663913:A:G	2.46138e-104	-1.79288	-1.64346	2.82169e-51	-1.18816	-1.53024
110664769	chr12:110664769:C:A	1.77824e-104	-2.39374	-1.3677	1.0679e-49	0.227624	0.687504
110664822	chr12:110664822:T:G	9.86213e-105	-2.48998	-1.86097	1.55153e-51	-1.53804	-1.77846
110664959	chr12:110664959:T:C	1.34909e-103	-1.06889e-09	-1.73505	6.56707e-51	-1.06889e-09	-1.87367
110665864	chr12:110665864:T:G	2.07623e-104	-2.2209	-1.38562	1.2446e-49	0.493459	0.574786
110666184	chr12:110666184:T:C	1.63227e-103	-1.431	-0.113511	4.73528e-50	-2.16155	2.26344
110666190	chr12:110666190:G:A	1.00318e-104	-2.47679	-1.8571	1.60172e-51	-1.51344	-1.77122
110666389	chr12:110666389:C:G	2.05011e-104	-2.37268	-1.24649	1.31798e-49	0.272825	0.852708
110668277	chr12:110668277:A:G	1.99588e-104	-2.20651	-1.43947	1.17066e-49	0.556482	0.450516
110668380	chr12:110668380:T:C	1.87393e-104	-2.23774	-1.47128	9.8523e-50	0.451965	0.382585
110668395	chr12:110668395:C:T	1.29398e-103	-1.06889e-09	-1.77676	6.6371e-51	-1.06889e-09	-1.86307
110668783	chr12:110668783:C:T	6.20908e-101	4.3967	-1.03578e-09	2.33768e-50	-0.603997	-1.03578e-09
110669665	chr12:110669665:A:G	1.8818e-104	-2.2527	-1.45214	1.01255e-49	0.437335	0.424562
110671013	chr12:110671013:A:G	1.64501e-104	-2.32301	-1.5163	6.01482e-50	0.0412573	0.299815
110672173	chr12:110672173:G:T	1.43199e-103	-1.06889e-09	-1.67542	6.56785e-51	-1.06889e-09	-1.87355
110672433	chr12:110672433:G:A	1.63706e-102	-1.06889e-09	0.761008	2.23528e-49	-1.06889e-09	1.6538
110672751	chr12:110672751:T:G	1.23075e-103	-1.06889e-09	-1.82685	6.56554e-51	-1.06889e-09	-1.87391
110672958	chr12:110672958:T:C	1.02149e-104	-2.61311	-1.70269	1.7654e-50	-2.37894	1.49417
110673461	chr12:110673461:G:A	5.80861e-103	-1.06889e-09	-0.275138	5.03559e-50	-1.06889e-09	0.163376
110673761	chr12:110673761:G:T	1.51487e-103	-1.06889e-09	-1.61915	6.5643e-51	-1.06889e-09	-1.87409
110674514	chr12:110674514:T:C	3.29995e-104	-2.26355	-0.87961	1.20292e-46	4.60688	3.33506
110675214	chr12:110675214:T:A	3.05595e-104	-1.77423	-1.44574	3.67523e-51	-1.14096	-1.31317
110676037	chr12:110676037:C:A	1.27029e-103	-1.06889e-09	-1.79523	8.69661e-51	-1.06889e-09	-1.59281
110676984	chr12:110676984:C:A	1.17901e-103	-1.06889e-09	-1.86981	6.59006e-51	-1.06889e-09	-1.87018
110677016	chr12:110677016:C:T	1.18539e-103	-1.06889e-09	-1.86441	7.40957e-51	-1.06889e-09	-1.75297
110677137	chr12:110677137:T:C	2.28498e-104	-2.23073	-1.27998	1.52153e-49	0.514236	0.754911
110678850	chr12:110678850:T:C	1.6839e-104	-2.57816	-1.23779	9.53018e-47	5.1642	2.54487
110679213	chr12:110679213:G:A	1.17034e-104	-2.36227	-1.8175	4.44537e-51	-1.4673	-0.796582
110679478	chr12:110679478:C:T	1.53286e-103	-1.06889e-09	-1.60735	9.77567e-51	-1.06889e-09	-1.47584
110679480	chr12:110679480:G:A	3.18097e-103	-0.877294	-1.03578e-09	4.86152e-50	0.128197	-1.03578e-09
110679721	chr12:110679721:C:T	1.44065e-103	-1.06889e-09	-1.66939	6.57235e-51	-1.06889e-09	-1.87287
110679796	chr12:110679796:T:C	5.29762e-102	3.19212	-1.25675	5.15868e-49	3.19738	-0.707265
110680645	chr12:110680645:G:A	1.25234e-103	-1.06889e-09	-1.80946	6.58096e-51	-1.06889e-09	-1.87156
110681826	chr12:110681826:C:T	2.25168e-104	-2.56733	-0.958064	3.51294e-50	-0.803124	0.606421
110682942	chr12:110682942:A:C	3.90172e-104	-2.25311	-0.722533	7.14121e-49	0.777546	2.03777
110683161	chr12:110683161:A:G	2.53682e-103	-1.06889e-09	-1.10357	8.10779e-51	-1.06889e-09	-1.66291
110683314	chr12:110683314:G:A	2.75991e-104	-2.30068	-1.02119	3.64552e-49	0.627132	1.5158
110683497	chr12:110683497:G:C	3.20408e-104	-2.22302	-0.949623	5.81375e-49	0.886249	1.72341
110683536	chr12:110683536:C:T	8.31115e-105	-2.65611	-1.86594	6.72907e-52	-2.29585	-1.85604
110683598	chr12:110683598:C:T	2.50095e-102	-1.06889e-09	1.18477	3.79569e-49	-1.06889e-09	2.1833
110683913	chr12:110683913:AAAAAAAAAAAAAGG:A	8.9384e-105	-2.57547	-1.87383	1.2773e-51	-1.6932	-1.81779
110684096	chr12:110684096:T:G	4.5861e-103	-1.06889e-09	-0.51145	1.60084e-49	-1.06889e-09	1.31996
110684301	chr12:110684301:CT:C	2.84961e-99	7.10272	1.12032	3.92624e-51	-2.57418	0.18612
110684549	chr12:110684549:C:T	4.46146e-103	-1.06889e-09	-0.539004	1.53318e-49	-1.06889e-09	1.27677
110684661	chr12:110684661:C:T	6.66724e-104	-2.43986	-1.03578e-09	3.43867e-51	-2.52066	-1.03578e-09
110685150	chr12:110685150:T:C	2.91521e-103	-1.06889e-09	-0.964538	9.32135e-51	-1.06889e-09	-1.52343
110685923	chr12:110685923:C:G	2.68959e-103	-1.06889e-09	-1.04509	1.01063e-50	-1.06889e-09	-1.44258
110686344	chr12:110686344:C:T	4.04464e-103	-1.06889e-09	-0.637088	1.301e-49	-1.06889e-09	1.11256
110686389	chr12:110686389:C:CA	2.07138e-103	-1.06889e-09	-1.30627	7.22056e-51	-1.06889e-09	-1.77881
110686858	chr12:110686858:A:T	1.18657e-103	-1.06889e-09	-1.86342	7.1547e-51	-1.06889e-09	-1.78797
110687004	chr12:110687004:G:A	3.91526e-103	-0.669598	-1.03578e-09	5.33555e-51	-2.08135	-1.03578e-09
110687094	chr12:110687094:A:G	1.97282e-103	-1.06889e-09	-1.35501	4.53425e-50	-1.06889e-09	0.0585037
110687652	chr12:110687652:G:A	1.18187e-103	-1.06889e-09	-1.86739	7.3238e-51	-1.06889e-09	-1.76461
110687969	chr12:110687969:C:G	9.6645e-105	-2.49829	-1.8729	1.49913e-51	-1.49901	-1.85185
110688291	chr12:110688291:G:C	2.03978e-104	-2.25081	-1.37342	6.34262e-51	-0.976999	-0.93145
110688447	chr12:110688447:G:A	6.91749e-103	-1.06889e-09	-0.100427	6.29397e-50	-1.06889e-09	0.386437
110688804	chr12:110688804:C:T	1.26739e-104	-2.22709	-1.87301	1.4744e-50	0.523915	-1.58882
110688831	chr12:110688831:A:G	1.52062e-104	-2.04667	-1.87127	4.43246e-50	1.85849	-1.82269
110689892	chr12:110689892:G:A	3.22293e-104	-2.46342	-0.703354	7.94235e-51	-1.39253	-0.291005
110690138	chr12:110690138:G:A	3.32677e-102	-1.06889e-09	1.47011	5.35652e-49	-1.06889e-09	2.52774
110690714	chr12:110690714:G:A	9.3665e-105	-2.53218	-1.87033	1.39043e-51	-1.56633	-1.85979
110691143	chr12:110691143:A:C	1.69839e-103	-1.06889e-09	-1.5048	1.00579e-50	-1.06889e-09	-1.44738
110691220	chr12:110691220:G:A	4.83723e-102	-1.06889e-09	1.84445	7.58391e-49	-1.06889e-09	2.87546
110691237	chr12:110691237:G:A	8.22007e-103	0.0720989	-1.03578e-09	3.07853e-50	-0.328704	-1.03578e-09
110691483	chr12:110691483:A:G	6.81679e-103	-1.06889e-09	-0.115091	6.15882e-50	-1.06889e-09	0.364729
110692593	chr12:110692593:G:A	3.33241e-104	-2.40868	-0.724691	1.6558e-50	-1.0567	0.107826
110693387	chr12:110693387:A:G	6.99846e-104	-2.39137	-1.03578e-09	6.22491e-51	-1.92718	-1.03578e-09
110693500	chr12:110693500:C:T	3.09479e-103	-1.06889e-09	-0.90476	9.58491e-51	-1.06889e-09	-1.49555
110693561	chr12:110693561:G:A	3.22839e-104	-2.42034	-0.744747	1.58726e-50	-1.07792	0.0867772
110694006	chr12:110694006:C:G	2.97281e-103	-1.06889e-09	-0.944972	9.41146e-51	-1.06889e-09	-1.51381
110696005	chr12:110696005:T:C	1.71644e-103	-1.06889e-09	-1.49423	1.01443e-50	-1.06889e-09	-1.43883
110696101	chr12:110696101:C:T	1.4117e-103	-1.06889e-09	-1.68969	6.57075e-51	-1.06889e-09	-1.87311
110698764	chr12:110698764:C:T	1.17424e-103	-1.06889e-09	-1.87386	7.06141e-51	-1.06889e-09	-1.8011
110699615	chr12:110699615:C:A	4.06036e-103	-1.06889e-09	-0.633208	1.3098e-49	-1.06889e-09	1.11931
110699823	chr12:110699823:A:G	1.29536e-104	-2.25203	-1.82625	5.33002e-51	-0.765403	-1.31698
110701149	chr12:110701149:AG:A	9.41139e-105	-2.67475	-1.72298	2.60536e-50	-1.81351	1.31793
110701265	chr12:110701265:A:G	6.63299e-104	-2.3458	-0.0992099	2.00395e-50	-2.13892	1.38088
110701583	chr12:110701583:G:A	1.78584e-102	0.847994	-1.03578e-09	3.11282e-51	-2.62021	-1.03578e-09
110701636	chr12:110701636:C:T	3.95554e-104	-2.18194	-0.780004	8.46252e-49	1.11749	1.86759
110701942	chr12:110701942:TTTC:T	4.65651e-104	-2.37262	-0.426175	2.83268e-50	-0.873629	0.461698
110702235	chr12:110702235:T:C	1.19976e-103	-1.06889e-09	-1.85236	8.7381e-51	-1.06889e-09	-1.58805
110702516	chr12:110702516:T:C	4.06801e-104	-2.45085	-0.483058	2.17316e-50	-1.06825	0.391276
110702596	chr12:110702596:C:T	2.91547e-104	-2.00215	-1.26488	4.14066e-50	0.139931	-0.172232
110702641	chr12:110702641:C:A	1.8151e-103	-1.06889e-09	-1.43834	1.03941e-50	-1.06889e-09	-1.4145
110702741	chr12:110702741:A:G	1.32995e-104	-2.31533	-1.73659	1.0374e-51	-1.8777	-1.84132
110703744	chr12:110703744:G:T	1.29113e-103	-1.06889e-09	-1.77897	7.05104e-51	-1.06889e-09	-1.80256
110703834	chr12:110703834:G:A	1.63962e-103	-1.06889e-09	-1.54002	9.27134e-51	-1.06889e-09	-1.52881
110704988	chr12:110704988:C:T	3.75553e-104	-1.77438	-1.23946	1.5985e-48	2.76161	0.859471
110705238	chr12:110705238:C:T	2.48075e-103	-1.06889e-09	-1.12592	6.04157e-50	-1.06889e-09	0.345509
110705314	chr12:110705314:G:A	1.17591e-103	-1.06889e-09	-1.87243	9.46154e-51	-1.06889e-09	-1.50851
110705785	chr12:110705785:G:A	1.66687e-103	-1.06889e-09	-1.52353	6.80323e-51	-1.06889e-09	-1.83834
110705991	chr12:110705991:G:C	5.31945e-103	-0.363109	-1.03578e-09	3.51547e-51	-2.49857	-1.03578e-09
110706229	chr12:110706229:G:T	1.20297e-103	-1.06889e-09	-1.84969	7.51511e-51	-1.06889e-09	-1.73882
110706512	chr12:110706512:C:A	3.90275e-104	-2.48337	-0.492011	1.9392e-50	-1.14013	0.349249
110706601	chr12:110706601:T:C	1.17439e-103	-1.06889e-09	-1.87373	8.79616e-51	-1.06889e-09	-1.58142
110706955	chr12:110706955:G:A	1.83141e-98	10.912	-0.828497	7.25498e-51	-0.453517	-1.32054
110706960	chr12:110706960:G:A	9.15965e-103	-0.42619	0.606518	2.78809e-51	-0.86783	-1.86255
110707088	chr12:110707088:C:T	1.38494e-103	-1.06889e-09	-1.70882	8.24567e-51	-1.06889e-09	-1.64605
110707289	chr12:110707289:G:A	1.26081e-103	-1.06889e-09	-1.80273	6.7042e-51	-1.06889e-09	-1.85301
110707534	chr12:110707534:T:C	1.18725e-103	-1.06889e-09	-1.86284	6.61678e-51	-1.06889e-09	-1.86613
110707758	chr12:110707758:G:A	2.42467e-103	-1.06889e-09	-1.14879	5.81581e-50	-1.06889e-09	0.307426
110709534	chr12:110709534:C:T	2.76714e-103	-1.06889e-09	-1.01667	7.66856e-50	-1.06889e-09	0.583974
110709628	chr12:110709628:G:A	1.21805e-103	-1.06889e-09	-1.83723	7.26265e-51	-1.06889e-09	-1.773
110709838	chr12:110709838:C:T	4.30627e-104	-2.50786	-0.369138	2.04094e-50	-1.23766	0.497917
110710186	chr12:110710186:T:C	1.20759e-103	-1.06889e-09	-1.84586	7.38628e-51	-1.06889e-09	-1.75612
110710209	chr12:110710209:G:A	2.34545e-103	-1.06889e-09	-1.182	5.51097e-50	-1.06889e-09	0.253586
110710226	chr12:110710226:C:A	3.12632e-103	-1.06889e-09	-0.894624	1.21076e-50	-1.06889e-09	-1.26191
110710514	chr12:110710514:T:C	1.12967e-104	-2.35554	-1.8596	3.52017e-50	0.83575	-1.03039
110711355	chr12:110711355:C:G	7.75554e-104	-2.28866	-1.03578e-09	3.02607e-51	-2.64848	-1.03578e-09
110711687	chr12:110711687:G:A	1.19225e-103	-1.06889e-09	-1.85863	7.63609e-51	-1.06889e-09	-1.72285
110711838	chr12:110711838:T:C	4.23159e-103	-1.06889e-09	-0.591902	1.92167e-50	-1.06889e-09	-0.799958
110711926	chr12:110711926:AAAC:A	5.86276e-104	-2.27714	-0.291308	1.2959e-50	-2.26658	1.07263
110712497	chr12:110712497:A:G	4.05004e-104	-2.39395	-0.544392	2.28852e-50	-0.915458	0.290208
110713148	chr12:110713148:T:C	1.19129e-103	-1.06889e-09	-1.85944	7.41108e-51	-1.06889e-09	-1.75276
110713335	chr12:110713335:G:A	1.19155e-103	-1.06889e-09	-1.85923	7.64957e-51	-1.06889e-09	-1.72109
110713732	chr12:110713732:T:C	3.26829e-103	-1.06889e-09	-0.850214	4.4616e-50	-1.06889e-09	0.0423533
110714709	chr12:110714709:G:A	3.89664e-103	-1.06889e-09	-0.674365	1.78459e-50	-1.06889e-09	-0.873964
110714711	chr12:110714711:C:T	5.90325e-104	-2.56156	-1.03578e-09	1.29325e-50	-1.196	-1.03578e-09
110714712	chr12:110714712:A:G	4.37283e-103	-1.06889e-09	-0.559069	3.30569e-49	-1.06889e-09	2.04507
110715344	chr12:110715344:A:C	2.27264e-103	-1.06889e-09	-1.21354	4.40825e-50	-1.06889e-09	0.0303239
110715950	chr12:110715950:G:A	1.17389e-103	-1.06889e-09	-1.87416	6.6375e-51	-1.06889e-09	-1.86301
110716092	chr12:110716092:TCTTC:T	3.55619e-104	-2.19595	-0.87243	5.8497e-50	-0.204099	0.517334
110716336	chr12:110716336:G:A	1.37703e-103	-1.06889e-09	-1.71455	6.90839e-51	-1.06889e-09	-1.823
110716392	chr12:110716392:G:A	9.40919e-105	-2.55569	-1.84228	1.58262e-51	-1.56255	-1.73411
110716422	chr12:110716422:G:A	1.20902e-103	-1.06889e-09	-1.84467	7.40661e-51	-1.06889e-09	-1.75337
110716620	chr12:110716620:C:T	5.06156e-103	-1.06889e-09	-0.412806	4.33837e-50	-1.06889e-09	0.0143448
110716821	chr12:110716821:G:A	4.33119e-104	-2.5308	-0.340426	2.02879e-50	-1.2743	0.528589
110716983	chr12:110716983:C:G	9.55085e-105	-2.55912	-1.8239	1.61626e-51	-1.57557	-1.70005
110717516	chr12:110717516:C:G	2.11936e-104	-2.4109	-1.17505	9.40844e-51	-1.74789	0.233758
110717686	chr12:110717686:A:G	2.91676e-104	-2.04263	-1.22396	1.18797e-48	2.2894	1.03487
110717726	chr12:110717726:T:C	1.04621e-104	-2.67568	-1.61622	3.34212e-51	-1.85055	-0.698589
110718142	chr12:110718142:C:T	1.50382e-104	-2.65231	-1.27675	2.83811e-47	4.03864	2.4591
110718203	chr12:110718203:C:T	3.88414e-104	-2.53043	-0.44973	1.73202e-50	-1.29014	0.386275
110718243	chr12:110718243:A:G	1.2353e-103	-1.06889e-09	-1.82316	6.85081e-51	-1.06889e-09	-1.83137
110718453	chr12:110718453:A:G	1.2143e-103	-1.06889e-09	-1.84031	7.13185e-51	-1.06889e-09	-1.79117
110718576	chr12:110718576:C:T	1.46646e-103	-1.06889e-09	-1.65163	6.60046e-51	-1.06889e-09	-1.8686
110719024	chr12:110719024:A:C	4.82549e-104	-2.23011	-0.533046	8.88782e-51	-2.29232	0.721257
110720356	chr12:110720356:T:C	2.7963e-104	-2.10715	-1.20162	1.05859e-48	2.1271	1.08185
110720777	chr12:110720777:T:C	5.25062e-104	-2.67872	-1.03578e-09	3.33955e-51	-2.5499	-1.03578e-09
110721542	chr12:110721542:T:G	3.46132e-103	-1.06889e-09	-0.792829	1.62331e-50	-1.06889e-09	-0.968689
110722198	chr12:110722198:G:A	6.77739e-104	-2.53123	0.107758	2.30939e-46	3.15266	5.44152
110723612	chr12:110723612:C:T	1.25078e-103	-1.06889e-09	-1.81071	8.2576e-51	-1.06889e-09	-1.64461
110724377	chr12:110724377:G:A	2.79788e-104	-2.08057	-1.22764	1.04353e-48	2.16682	1.02781
110725399	chr12:110725399:C:T	2.85672e-104	-2.07427	-1.21312	1.1051e-48	2.19196	1.05999
110725788	chr12:110725788:G:A	1.2047e-103	-1.06889e-09	-1.84825	7.41541e-51	-1.06889e-09	-1.75218
110726432	chr12:110726432:T:C	1.36848e-104	-2.65695	-1.36642	2.03093e-47	3.97398	2.18911
110726564	chr12:110726564:T:C	2.97827e-104	-2.06067	-1.18505	1.20389e-48	2.21899	1.11858
110726603	chr12:110726603:A:C	2.88495e-104	-2.07644	-1.20111	1.12194e-48	2.18207	1.08501
110726610	chr12:110726610:T:C	3.17611e-104	-2.18233	-0.99908	5.01217e-50	-0.17079	0.329504
110726935	chr12:110726935:T:C	4.70923e-103	-1.06889e-09	-0.484955	7.35875e-50	-1.06889e-09	0.542735
110727070	chr12:110727070:C:T	3.43234e-104	-2.51454	-0.589285	1.54867e-50	-1.22873	0.212972
110727086	chr12:110727086:C:T	5.95452e-103	-0.25033	-1.03578e-09	2.1033e-50	-0.709647	-1.03578e-09
110727115	chr12:110727115:A:G	6.40346e-100	7.04654	-0.316424	4.53025e-51	-2.44146	0.196499
110727158	chr12:110727158:T:C	2.8301e-104	-2.06812	-1.22863	1.08835e-48	2.21015	1.02653
110727310	chr12:110727310:C:T	1.36937e-104	-2.66677	-1.35595	2.74814e-51	-1.77818	-0.966636
110727320	chr12:110727320:T:A	1.32229e-103	-1.06889e-09	-1.75512	6.56677e-51	-1.06889e-09	-1.87372
110727495	chr12:110727495:G:A	2.74893e-102	1.27932	-1.03578e-09	5.83658e-51	-1.9916	-1.03578e-09
110727988	chr12:110727988:A:G	8.26442e-105	-2.66772	-1.85997	1.03567e-51	-2.45562	-1.26507
110728015	chr12:110728015:G:A	3.9118e-103	-1.06889e-09	-0.670482	4.24595e-50	-1.06889e-09	-0.0071885
110728262	chr12:110728262:A:G	2.94948e-104	-2.04923	-1.2062	1.19053e-48	2.25149	1.07492
110728267	chr12:110728267:C:T	1.3816e-103	-1.06889e-09	-1.71124	6.60709e-51	-1.06889e-09	-1.8676
110729461	chr12:110729461:G:A	1.07901e-104	-2.57973	-1.68129	5.39394e-50	-1.32246	1.55458
110729697	chr12:110729697:CTAAT:C	1.84466e-103	-1.06889e-09	-1.42218	1.46857e-50	-1.06889e-09	-1.06887
110730365	chr12:110730365:C:A	2.17987e-104	-2.34897	-1.20883	7.82537e-51	-1.86915	0.170785
110730938	chr12:110730938:C:T	6.07062e-104	-0.712211	-1.82139	1.50128e-51	-2.48446	-0.864963
110730954	chr12:110730954:T:G	2.12163e-102	-1.06889e-09	1.02029	2.53178e-49	-1.06889e-09	1.77835
110732268	chr12:110732268:G:A	4.7281e-103	-1.06889e-09	-0.480956	7.22565e-50	-1.06889e-09	0.524482
110732334	chr12:110732334:T:A	4.46136e-103	-1.06889e-09	-0.539026	6.69533e-50	-1.06889e-09	0.448255
110732688	chr12:110732688:T:C	2.4286e-102	-1.06889e-09	1.15542	3.02843e-49	-1.06889e-09	1.95748
110732967	chr12:110732967:C:G	2.45525e-103	-1.06889e-09	-1.13625	5.91157e-50	-1.06889e-09	0.323757
110733098	chr12:110733098:T:C	2.56423e-104	-2.10941	-1.286	8.72622e-49	2.11196	0.903806
110733221	chr12:110733221:T:C	2.65794e-104	-2.05799	-1.30153	9.40183e-49	2.21477	0.87556
110733537	chr12:110733537:T:G	2.02487e-104	-2.38128	-1.25028	7.84725e-51	-1.80652	0.110942
110733688	chr12:110733688:T:C	3.03646e-104	-2.26936	-0.957017	5.09886e-50	-0.266954	0.442816
110734237	chr12:110734237:T:C	1.19171e-103	-1.06889e-09	-1.8591	7.58863e-51	-1.06889e-09	-1.72909
110734451	chr12:110734451:A:C	1.25187e-104	-2.64775	-1.46467	1.78463e-47	4.10883	1.92498
110735359	chr12:110735359:A:G	2.43901e-103	-1.06889e-09	-1.14289	5.85871e-50	-1.06889e-09	0.314775
110735717	chr12:110735717:A:G	1.34294e-104	-2.65084	-1.39137	2.04604e-47	4.05432	2.11618
110735782	chr12:110735782:C:T	9.27855e-105	-2.6756	-1.73634	2.24514e-51	-1.77179	-1.17518
110735941	chr12:110735941:T:C	1.23529e-103	-1.06889e-09	-1.82318	8.77769e-51	-1.06889e-09	-1.58353
110736469	chr12:110736469:T:C	1.041e-102	-1.06889e-09	0.308285	9.62786e-50	-1.06889e-09	0.811506
110736568	chr12:110736568:C:T	1.22753e-103	-1.06889e-09	-1.82948	6.76745e-51	-1.06889e-09	-1.84362
110736711	chr12:110736711:A:G	3.22178e-104	-2.5511	-0.616031	1.35401e-50	-1.33134	0.181257
110737127	chr12:110737127:T:C	6.46098e-103	-0.168698	-1.03578e-09	3.74382e-51	-2.43563	-1.03578e-09
110737595	chr12:110737595:C:T	1.30429e-103	-1.06889e-09	-1.76882	7.04449e-51	-1.06889e-09	-1.80349
110737657	chr12:110737657:C:T	1.22118e-103	-1.06889e-09	-1.83466	6.95305e-51	-1.06889e-09	-1.81656
110737930	chr12:110737930:T:A	1.18255e-103	-1.06889e-09	-1.86681	7.86155e-51	-1.06889e-09	-1.69376
110738408	chr12:110738408:T:C	2.48821e-104	-2.15313	-1.27237	8.06663e-49	2.00462	0.932543
110738589	chr12:110738589:C:T	1.20722e-103	-1.06889e-09	-1.84616	7.38336e-51	-1.06889e-09	-1.75651
110738689	chr12:110738689:A:G	3.3057e-104	-2.23052	-0.9109	5.12342e-50	-0.279074	0.459741
110738827	chr12:110738827:T:C	7.70717e-103	0.00767081	-1.03578e-09	4.04106e-51	-2.35923	-1.03578e-09
110739051	chr12:110739051:G:T	1.78142e-103	-1.06889e-09	-1.45707	1.59658e-50	-1.06889e-09	-0.985289
110739352	chr12:110739352:A:G	1.19429e-103	-1.06889e-09	-1.85693	7.57941e-51	-1.06889e-09	-1.7303
110740162	chr12:110740162:C:T	1.17473e-103	-1.06889e-09	-1.87344	7.20273e-51	-1.06889e-09	-1.78128
110740328	chr12:110740328:A:G	1.17499e-103	-1.06889e-09	-1.87322	9.33601e-51	-1.06889e-09	-1.52186
110740688	chr12:110740688:G:C	2.63084e-103	-1.06889e-09	-1.06718	5.26244e-50	-1.06889e-09	0.207439
110740757	chr12:110740757:T:C	1.2144e-103	-1.06889e-09	-1.84023	1.06784e-50	-1.06889e-09	-1.38752
110740960	chr12:110740960:T:C	2.47106e-103	-1.06889e-09	-1.12983	5.97585e-50	-1.06889e-09	0.334572
110741348	chr12:110741348:C:T	3.58247e-104	-2.50999	-0.551025	1.61678e-50	-1.22611	0.253395
110741682	chr12:110741682:T:C	4.10219e-103	-1.06889e-09	-0.622959	6.17142e-50	-1.06889e-09	0.366773
110741820	chr12:110741820:G:A	1.31454e-103	-1.06889e-09	-1.76099	6.69803e-51	-1.06889e-09	-1.85393
110742130	chr12:110742130:A:C	1.53449e-103	-1.06889e-09	-1.60628	6.65985e-51	-1.06889e-09	-1.85964
110742237	chr12:110742237:AGAG:A	3.37607e-103	-1.06889e-09	-0.817769	1.33163e-50	-1.06889e-09	-1.16675
110742281	chr12:110742281:G:A	1.17482e-103	-1.06889e-09	-1.87336	9.32293e-51	-1.06889e-09	-1.52326
110742414	chr12:110742414:C:T	2.73317e-103	-1.06889e-09	-1.02902	2.69982e-50	-1.06889e-09	-0.45997
110743301	chr12:110743301:C:T	1.64644e-104	-2.00583	-1.83261	6.80153e-50	1.45129	-0.987293
110743980	chr12:110743980:C:T	3.36432e-104	-2.17976	-0.944085	5.20487e-50	-0.162094	0.358532
110744440	chr12:110744440:G:A	6.38229e-104	-2.48354	-1.03578e-09	2.50524e-50	-0.534769	-1.03578e-09
110745955	chr12:110745955:C:T	1.1824e-103	-1.06889e-09	-1.86693	6.79927e-51	-1.06889e-09	-1.83893
110746084	chr12:110746084:G:A	1.38959e-103	-1.06889e-09	-1.70547	1.1785e-50	-1.06889e-09	-1.28891
110746652	chr12:110746652:A:T	1.34621e-103	-1.06889e-09	-1.73719	6.5675e-51	-1.06889e-09	-1.87361
110746957	chr12:110746957:G:A	1.17462e-103	-1.06889e-09	-1.87354	8.78116e-51	-1.06889e-09	-1.58313
110747586	chr12:110747586:A:G	1.20006e-104	-2.28275	-1.87195	1.52004e-50	0.533727	-1.56815
110747648	chr12:110747648:C:T	2.99658e-103	-1.06889e-09	-0.937008	1.20487e-50	-1.06889e-09	-1.26679
110748113	chr12:110748113:C:T	1.34149e-103	-1.06889e-09	-1.7407	7.9612e-51	-1.06889e-09	-1.68116
110748809	chr12:110748809:A:G	6.10665e-103	-1.06889e-09	-0.225102	3.07177e-50	-1.06889e-09	-0.330902
110749228	chr12:110749228:A:G	8.92868e-105	-2.66209	-1.78829	1.38395e-47	3.89335	1.88619
110750259	chr12:110750259:A:G	1.18303e-103	-1.06889e-09	-1.86641	6.80271e-51	-1.06889e-09	-1.83842
110750262	chr12:110750262:C:T	7.44398e-102	3.52321	-1.2477	1.85147e-50	-2.38029	1.54312
110750425	chr12:110750425:G:A	1.37612e-103	-1.06889e-09	-1.71522	6.57073e-51	-1.06889e-09	-1.87312
110750532	chr12:110750532:A:G	7.3726e-104	-2.3393	-1.03578e-09	3.64817e-51	-2.46151	-1.03578e-09
110750651	chr12:110750651:T:A	5.85456e-104	-2.56984	-1.03578e-09	6.0292e-51	-1.95913	-1.03578e-09
110751176	chr12:110751176:C:T	4.37342e-103	-1.06889e-09	-0.558934	2.42015e-50	-1.06889e-09	-0.569324
110751503	chr12:110751503:C:T	6.327e-103	-1.06889e-09	-0.189654	3.19899e-50	-1.06889e-09	-0.290319
110751728	chr12:110751728:G:A	1.19053e-103	-1.06889e-09	-1.86008	8.16694e-51	-1.06889e-09	-1.65565
110752418	chr12:110752418:TG:T	1.18186e-103	-1.06889e-09	-1.86739	6.8004e-51	-1.06889e-09	-1.83876
110753860	chr12:110753860:A:G	1.32348e-104	-2.1955	-1.8613	2.65083e-50	0.872551	-1.35083
110754163	chr12:110754163:G:C	1.41807e-103	-1.06889e-09	-1.68518	6.57811e-51	-1.06889e-09	-1.87199
110754883	chr12:110754883:C:T	1.34237e-103	-1.06889e-09	-1.74004	6.57348e-51	-1.06889e-09	-1.8727
110755308	chr12:110755308:G:A	2.57971e-103	-1.06889e-09	-1.0868	2.03036e-50	-1.06889e-09	-0.744943
110755694	chr12:110755694:G:A	8.9765e-105	-2.57127	-1.87377	3.33666e-51	-0.732303	-1.81847
110755773	chr12:110755773:G:A	3.83086e-102	1.6112	-1.03578e-09	5.01821e-51	-2.14267	-1.03578e-09
110756064	chr12:110756064:C:CT	1.17443e-103	-1.06889e-09	-1.8737	6.72123e-51	-1.06889e-09	-1.85047
110756362	chr12:110756362:C:T	1.1941e-103	-1.06889e-09	-1.85709	8.04598e-51	-1.06889e-09	-1.67057
110757011	chr12:110757011:A:T	1.17452e-103	-1.06889e-09	-1.87362	7.38048e-51	-1.06889e-09	-1.7569
110757051	chr12:110757051:C:T	1.17478e-103	-1.06889e-09	-1.8734	7.35409e-51	-1.06889e-09	-1.76048
110757353	chr12:110757353:A:G	1.23967e-104	-2.25008	-1.87214	1.7773e-50	0.672246	-1.55031
110757605	chr12:110757605:G:C	1.03802e-104	-2.6352	-1.66455	2.54083e-51	-1.94293	-0.880316
110758351	chr12:110758351:A:G	1.29948e-104	-2.20385	-1.87125	1.33363e-50	0.510846	-1.6761
110758399	chr12:110758399:T:C	1.20713e-104	-2.31245	-1.83637	5.75973e-51	-0.293492	-1.71136
110759479	chr12:110759479:A:G	1.24462e-103	-1.06889e-09	-1.81565	6.71228e-51	-1.06889e-09	-1.8518
110759901	chr12:110759901:C:T	8.76764e-105	-2.60356	-1.86502	1.27424e-51	-1.67719	-1.8362
110760504	chr12:110760504:C:T	5.39532e-101	5.33699	-1.08077	1.23965e-49	1.46809	-0.403829
110761442	chr12:110761442:G:A	1.17432e-103	-1.06889e-09	-1.87379	7.40533e-51	-1.06889e-09	-1.75354
110761469	chr12:110761469:G:C	1.55649e-104	-2.54275	-1.35188	2.6296e-51	-1.55541	-1.2335
110761622	chr12:110761622:C:T	1.18031e-103	-1.06889e-09	-1.8687	8.03242e-51	-1.06889e-09	-1.67225
110761751	chr12:110761751:C:A	9.2162e-105	-2.54599	-1.8727	1.50355e-51	-1.49302	-1.8549
110761851	chr12:110761851:A:G	1.17851e-103	-1.06889e-09	-1.87023	7.19376e-51	-1.06889e-09	-1.78253
110762138	chr12:110762138:C:T	3.01901e-104	-1.83637	-1.39576	1.6054e-51	-2.67874	-0.603632
110762282	chr12:110762282:C:T	8.97781e-105	-2.57582	-1.86908	3.19111e-51	-0.806124	-1.78925
110762507	chr12:110762507:A:G	5.38729e-104	-2.65302	-1.03578e-09	4.94532e-50	0.145287	-1.03578e-09
110762673	chr12:110762673:G:A	1.42494e-103	-1.06889e-09	-1.68035	6.57318e-51	-1.06889e-09	-1.87274
110762829	chr12:110762829:T:C	1.24419e-104	-2.24464	-1.87394	2.0317e-50	0.735044	-1.47933
110762832	chr12:110762832:G:A	3.67993e-102	3.00939	-1.43839	7.8615e-51	-2.59974	0.905981
110763142	chr12:110763142:A:G	1.17402e-103	-1.06889e-09	-1.87405	7.44173e-51	-1.06889e-09	-1.74864
110763328	chr12:110763328:A:G	1.17395e-103	-1.06889e-09	-1.87411	7.45819e-51	-1.06889e-09	-1.74643
110763542	chr12:110763542:T:C	1.20261e-103	-1.06889e-09	-1.84999	7.02677e-51	-1.06889e-09	-1.80601
110763841	chr12:110763841:C:T	9.29799e-105	-2.53625	-1.8736	3.49635e-51	-0.688224	-1.8158
110764780	chr12:110764780:C:G	1.17436e-103	-1.06889e-09	-1.87376	6.60729e-51	-1.06889e-09	-1.86757
110765706	chr12:110765706:G:A	1.51178e-103	-1.06889e-09	-1.62119	6.59228e-51	-1.06889e-09	-1.86984
110765758	chr12:110765758:C:T	7.26795e-103	-1.06889e-09	-0.0510054	6.71771e-50	-1.06889e-09	0.451592
110766226	chr12:110766226:T:C	1.22973e-104	-2.25714	-1.87313	2.22833e-50	0.762755	-1.41466
110766364	chr12:110766364:A:C	1.17449e-103	-1.06889e-09	-1.87365	7.38456e-51	-1.06889e-09	-1.75635
110766381	chr12:110766381:T:C	1.05623e-104	-2.40834	-1.87402	4.79373e-51	-0.389866	-1.79857
110766507	chr12:110766507:G:A	1.1934e-103	-1.06889e-09	-1.85767	6.80861e-51	-1.06889e-09	-1.83755
110766960	chr12:110766960:A:T	5.25098e-104	-2.67865	-1.03578e-09	3.19648e-51	-2.59369	-1.03578e-09
110766966	chr12:110766966:G:C	1.1743e-103	-1.06889e-09	-1.87381	7.40197e-51	-1.06889e-09	-1.75399
110767943	chr12:110767943:T:G	1.38494e-103	-1.06889e-09	-1.70883	8.23102e-51	-1.06889e-09	-1.64783
110768610	chr12:110768610:C:T	3.52407e-103	-1.06889e-09	-0.774864	1.98296e-50	-1.06889e-09	-0.768563
110768681	chr12:110768681:C:T	1.30662e-103	-1.06889e-09	-1.76704	8.49434e-51	-1.06889e-09	-1.61634
110769449	chr12:110769449:T:A	1.17398e-103	-1.06889e-09	-1.87408	7.4513e-51	-1.06889e-09	-1.74735
110769570	chr12:110769570:C:T	1.25145e-103	-1.06889e-09	-1.81017	6.57445e-51	-1.06889e-09	-1.87255
110769640	chr12:110769640:G:T	2.35651e-103	-0.676056	-0.501241	1.40971e-50	-2.60583	1.49606
110769710	chr12:110769710:A:G	2.35045e-104	-2.67995	-0.802512	1.06554e-48	0.484974	2.73052
110770776	chr12:110770776:G:A	9.48957e-105	-2.51603	-1.87342	3.73942e-51	-0.599123	-1.83769
110771022	chr12:110771022:C:G	2.57839e-103	-1.06889e-09	-1.08731	2.02964e-50	-1.06889e-09	-0.745299
110771188	chr12:110771188:C:T	1.17439e-103	-1.06889e-09	-1.87373	7.38828e-51	-1.06889e-09	-1.75585
110771231	chr12:110771231:T:C	3.91434e-101	3.93534	-1.03578e-09	2.34658e-50	-0.600196	-1.03578e-09
110771536	chr12:110771536:G:A	1.17452e-103	-1.06889e-09	-1.87362	7.38112e-51	-1.06889e-09	-1.75682
110771540	chr12:110771540:T:C	6.7637e-103	-1.06889e-09	-0.12291	2.96967e-50	-1.06889e-09	-0.364705
110771779	chr12:110771779:G:A	1.17395e-103	-1.06889e-09	-1.87411	7.45652e-51	-1.06889e-09	-1.74665
110772363	chr12:110772363:G:A	1.17434e-103	-1.06889e-09	-1.87378	7.44856e-51	-1.06889e-09	-1.74772
110773382	chr12:110773382:T:A	5.66554e-103	-1.06889e-09	-0.300078	8.24185e-50	-1.06889e-09	0.656069
110773760	chr12:110773760:G:A	1.29153e-103	-1.06889e-09	-1.77865	1.26791e-50	-1.06889e-09	-1.21579
110774032	chr12:110774032:A:G	1.17852e-103	-1.06889e-09	-1.87022	8.61268e-51	-1.06889e-09	-1.6025
110774141	chr12:110774141:CTGAT:C	1.87805e-102	-1.06889e-09	0.898339	2.47182e-49	-1.06889e-09	1.75438
110774455	chr12:110774455:G:A	1.12964e-104	-2.34435	-1.87082	8.56544e-51	-0.0112639	-1.59674
110774532	chr12:110774532:G:T	5.34959e-104	-2.66004	-1.03578e-09	2.11287e-50	-0.705107	-1.03578e-09
110774574	chr12:110774574:A:G	1.07277e-104	-2.40463	-1.86219	7.85679e-51	-0.161236	-1.53313
110774776	chr12:110774776:C:T	8.32916e-104	-2.2173	-1.03578e-09	3.08324e-51	-2.62976	-1.03578e-09
110775278	chr12:110775278:C:T	9.2969e-105	-2.53588	-1.87409	3.49005e-51	-0.676354	-1.82947
110775447	chr12:110775447:G:A	1.08945e-104	-2.38545	-1.86595	8.01835e-51	-0.113031	-1.56098
110776013	chr12:110776013:G:T	6.60731e-104	-2.44889	-1.03578e-09	3.19732e-51	-2.59343	-1.03578e-09
110776058	chr12:110776058:G:A	1.33847e-103	-1.06889e-09	-1.74295	1.17511e-50	-1.06889e-09	-1.2918
110776962	chr12:110776962:A:G	9.95651e-105	-2.46751	-1.87392	5.73163e-51	-0.367601	-1.64214
110777131	chr12:110777131:C:T	9.73044e-105	-2.49033	-1.87406	5.29281e-51	-0.440411	-1.64898
110777168	chr12:110777168:G:C	1.17396e-103	-1.06889e-09	-1.8741	9.34505e-51	-1.06889e-09	-1.52089
110777367	chr12:110777367:T:C	8.44492e-105	-2.63193	-1.87415	1.10962e-51	-1.78719	-1.86453
110777472	chr12:110777472:G:A	1.18915e-103	-1.06889e-09	-1.86124	6.88216e-51	-1.06889e-09	-1.82681
110777770	chr12:110777770:C:T	9.81329e-105	-2.48283	-1.87308	3.5582e-51	-0.67926	-1.80723
110777850	chr12:110777850:A:G	6.26523e-103	-1.06889e-09	-0.199464	9.36126e-50	-1.06889e-09	0.783425
110778179	chr12:110778179:G:A	2.57922e-103	-1.06889e-09	-1.08699	2.02966e-50	-1.06889e-09	-0.745287
110778419	chr12:110778419:G:A	1.17412e-103	-1.06889e-09	-1.87396	7.58199e-51	-1.06889e-09	-1.72996
110778487	chr12:110778487:T:C	8.82881e-105	-2.58832	-1.87331	2.81315e-51	-0.8813	-1.84013
110778520	chr12:110778520:A:G	9.48087e-105	-2.5177	-1.87268	4.96048e-51	-0.534957	-1.61928
110778569	chr12:110778569:C:T	1.31416e-103	-1.06889e-09	-1.76128	6.59695e-51	-1.06889e-09	-1.86913
110779108	chr12:110779108:T:C	2.11544e-104	-2.6743	-0.913505	4.52302e-49	0.128867	2.22974
110779684	chr12:110779684:G:A	1.86929e-103	-1.06889e-09	-1.40892	2.58378e-50	-1.06889e-09	-0.5039
110779747	chr12:110779747:G:A	6.77416e-103	-1.06889e-09	-0.121365	3.43952e-50	-1.06889e-09	-0.217822
110779909	chr12:110779909:T:C	1.17572e-103	-1.06889e-09	-1.8726	6.58712e-51	-1.06889e-09	-1.87062
110780017	chr12:110780017:G:A	1.76215e-102	-1.06889e-09	0.834642	2.25644e-49	-1.06889e-09	1.66322
110780133	chr12:110780133:G:A	3.3345e-103	-1.06889e-09	-0.830158	3.29012e-50	-1.06889e-09	-0.262232
110780398	chr12:110780398:T:C	1.20421e-103	-1.06889e-09	-1.84865	6.84925e-51	-1.06889e-09	-1.8316
110780492	chr12:110780492:A:T	1.0224e-104	-2.65686	-1.65805	2.63622e-51	-2.21847	-0.567919
110780511	chr12:110780511:A:G	1.17515e-103	-1.06889e-09	-1.87308	8.89714e-51	-1.06889e-09	-1.57001
110781342	chr12:110781342:G:A	1.18184e-103	-1.06889e-09	-1.86741	6.79678e-51	-1.06889e-09	-1.83929
110781635	chr12:110781635:A:C	7.32376e-101	5.53336	-0.971542	9.34631e-50	1.32632	-0.544492
110781761	chr12:110781761:C:T	1.24182e-103	-1.06889e-09	-1.8179	6.5842e-51	-1.06889e-09	-1.87107
110782098	chr12:110782098:C:T	1.18217e-103	-1.06889e-09	-1.86713	8.40737e-51	-1.06889e-09	-1.62663
110783165	chr12:110783165:C:T	1.848e-102	0.882208	-1.03578e-09	4.91734e-51	-2.16297	-1.03578e-09
110783326	chr12:110783326:T:C	1.08953e-104	-2.37778	-1.87354	1.36748e-50	0.320666	-1.46085
110783603	chr12:110783603:C:G	9.54718e-105	-2.50954	-1.87386	4.8374e-51	-0.544078	-1.63529
110783935	chr12:110783935:G:A	9.62411e-105	-2.50149	-1.87389	5.01616e-51	-0.504552	-1.63852
110784136	chr12:110784136:T:C	9.68369e-105	-2.49505	-1.87416	5.03181e-51	-0.485449	-1.65451
110784213	chr12:110784213:C:T	4.80656e-103	-0.464498	-1.03578e-09	2.98778e-51	-2.66121	-1.03578e-09
110784504	chr12:110784504:A:G	1.18232e-103	-1.06889e-09	-1.867	8.39969e-51	-1.06889e-09	-1.62755
110785489	chr12:110785489:G:A	8.8533e-105	-2.58579	-1.87307	2.76517e-51	-0.899238	-1.8394
110785974	chr12:110785974:G:A	1.19556e-103	-1.06889e-09	-1.85587	6.61338e-51	-1.06889e-09	-1.86665
110786466	chr12:110786466:T:C	3.45411e-103	-1.06889e-09	-0.794914	1.88522e-50	-1.06889e-09	-0.819112
110786606	chr12:110786606:C:T	1.14461e-104	-2.42006	-1.78194	4.55778e-51	-1.06387	-1.17504
110787754	chr12:110787754:A:G	1.17425e-103	-1.06889e-09	-1.87385	7.43804e-51	-1.06889e-09	-1.74913
110787900	chr12:110787900:A:G	1.17418e-103	-1.06889e-09	-1.87391	7.44673e-51	-1.06889e-09	-1.74797
110788377	chr12:110788377:G:C	4.85e-103	-1.06889e-09	-0.455501	1.54597e-50	-1.06889e-09	-1.01751
110788578	chr12:110788578:A:G	6.05505e-104	-2.53617	-1.03578e-09	2.93221e-51	-2.67998	-1.03578e-09
110788641	chr12:110788641:T:A	2.30211e-103	-1.06889e-09	-1.20065	1.90423e-50	-1.06889e-09	-0.809079
110788899	chr12:110788899:A:G	1.17397e-103	-1.06889e-09	-1.87409	9.17759e-51	-1.06889e-09	-1.53898
110788900	chr12:110788900:A:C	9.64054e-105	-2.5005	-1.87317	5.0264e-51	-0.512729	-1.62831
110789298	chr12:110789298:C:T	1.1811e-103	-1.06889e-09	-1.86804	8.48887e-51	-1.06889e-09	-1.61698
110789563	chr12:110789563:C:T	8.12226e-103	-1.06889e-09	0.060128	3.99633e-50	-1.06889e-09	-0.0677774
110789933	chr12:110789933:A:G	2.32198e-104	-2.61512	-0.879524	6.12798e-51	-1.52667	-0.416207
110790060	chr12:110790060:G:A	1.18478e-103	-1.06889e-09	-1.86492	6.62502e-51	-1.06889e-09	-1.86489
110790794	chr12:110790794:A:G	3.65436e-104	-1.1813	-1.85984	1.36694e-51	-2.39571	-1.04745
110790892	chr12:110790892:C:T	1.35969e-103	-1.06889e-09	-1.72722	1.21387e-50	-1.06889e-09	-1.25934
110791107	chr12:110791107:C:T	1.25724e-103	-1.06889e-09	-1.80556	9.30369e-51	-1.06889e-09	-1.52533
110791284	chr12:110791284:G:A	1.2585e-103	-1.06889e-09	-1.80456	6.7739e-51	-1.06889e-09	-1.84266
110791841	chr12:110791841:C:T	3.84481e-101	2.85838	1.05904	4.06827e-50	1.44757	-1.4975
110792197	chr12:110792197:T:C	7.71457e-103	-1.06889e-09	0.00863122	3.80158e-50	-1.06889e-09	-0.117738
110793473	chr12:110793473:C:T	8.4216e-105	-2.63539	-1.87346	1.18639e-51	-1.71624	-1.86858
110793670	chr12:110793670:A:G	1.37852e-100	3.14484	2.04944	3.23776e-50	0.0976012	-0.375876
110794163	chr12:110794163:T:G	8.07906e-105	-2.67884	-1.87154	9.04273e-52	-2.48823	-1.36814
110794604	chr12:110794604:C:T	1.99626e-103	-1.06889e-09	-1.3432	7.20268e-51	-1.06889e-09	-1.78129
110794758	chr12:110794758:A:T	3.90784e-100	3.28071	2.95555	3.06094e-50	0.222027	-0.556461
110794956	chr12:110794956:G:T	2.51328e-103	-0.224748	-0.888143	5.81502e-52	-2.66124	-1.63664
110795857	chr12:110795857:T:C	1.17134e-103	-1.87633	-1.03578e-09	3.00061e-51	-2.65692	-1.03578e-09
110796494	chr12:110796494:G:A	6.02813e-101	5.02537	-0.658239	2.13921e-51	-2.67982	-0.315481
110796866	chr12:110796866:G:A	1.3403e-103	-1.06889e-09	-1.74159	6.6439e-51	-1.06889e-09	-1.86204
110797027	chr12:110797027:G:A	4.67131e-103	-1.06889e-09	-0.493041	6.96058e-50	-1.06889e-09	0.487108
110797065	chr12:110797065:A:G	6.13585e-103	-1.06889e-09	-0.220332	1.00694e-49	-1.06889e-09	0.856346
110797253	chr12:110797253:G:A	8.43591e-104	-2.20457	-1.03578e-09	4.09735e-51	-2.3454	-1.03578e-09
110797306	chr12:110797306:T:C	1.26302e-104	-2.6174	-1.48616	1.43097e-50	-0.298686	-0.796118
110797917	chr12:110797917:G:A	3.61566e-104	-1.18642	-1.86537	1.31156e-51	-2.39596	-1.08857
110797975	chr12:110797975:T:C	2.20059e-103	-1.06889e-09	-1.24575	1.38482e-50	-1.06889e-09	-1.12758
110798421	chr12:110798421:G:A	1.20926e-103	-1.06889e-09	-1.84447	6.56953e-51	-1.06889e-09	-1.8733
110799225	chr12:110799225:C:T	1.18937e-103	-1.06889e-09	-1.86106	6.84203e-51	-1.06889e-09	-1.83266
110799740	chr12:110799740:C:T	8.70833e-103	-1.06889e-09	0.1298	4.30819e-50	-1.06889e-09	0.00736315
110799828	chr12:110799828:T:C	1.18808e-103	-1.06889e-09	-1.86214	8.24519e-51	-1.06889e-09	-1.64611
110801160	chr12:110801160:G:A	1.17963e-103	-1.06889e-09	-1.86928	6.67428e-51	-1.06889e-09	-1.85748
110801207	chr12:110801207:C:T	8.29371e-105	-2.65203	-1.87213	1.08972e-51	-1.79844	-1.87138
110801358	chr12:110801358:G:A	9.98367e-105	-2.52104	-1.81766	5.89146e-51	-0.122402	-1.85983
110801552	chr12:110801552:C:T	1.46239e-100	4.60042	0.652919	3.27908e-51	-2.26482	-0.303355
110801555	chr12:110801555:A:G	2.87623e-100	3.45839	2.47137	3.60319e-50	-0.118133	-0.0532028
110802017	chr12:110802017:T:C	1.45752e-100	2.74616	2.50386	3.25865e-50	0.505616	-0.777459
110802242	chr12:110802242:A:T	1.17844e-103	-1.06889e-09	-1.87029	8.65666e-51	-1.06889e-09	-1.59741
110802741	chr12:110802741:T:G	1.80381e-100	3.30529	2.15789	3.0168e-50	0.00906993	-0.358029
110802835	chr12:110802835:T:C	2.59403e-103	-1.06889e-09	-1.08127	4.04964e-50	-1.06889e-09	-0.0545275
110803147	chr12:110803147:G:C	1.40429e-104	-2.14867	-1.84887	4.89655e-50	1.99779	-1.86241
110803380	chr12:110803380:A:G	1.85327e-103	-1.06889e-09	-1.41753	2.09627e-50	-1.06889e-09	-0.712996
110803765	chr12:110803765:C:T	1.08158e-103	-1.95606	-1.03578e-09	2.98138e-51	-2.66335	-1.03578e-09
110803931	chr12:110803931:G:A	1.29541e-103	-1.06889e-09	-1.77565	8.77396e-51	-1.06889e-09	-1.58395
110804557	chr12:110804557:C:T	1.34126e-100	4.42033	0.746551	3.69373e-51	-2.22332	-0.225778
110804722	chr12:110804722:C:T	2.26385e-101	3.38776	-1.03578e-09	1.76821e-50	-0.883185	-1.03578e-09
110805198	chr12:110805198:A:C	8.47561e-105	-2.63465	-1.86781	2.45281e-51	-1.00151	-1.85699
110805662	chr12:110805662:A:G	6.90717e-104	-2.40451	-1.03578e-09	3.8598e-51	-2.40513	-1.03578e-09
110805977	chr12:110805977:TTTC:T	6.89234e-104	-2.40666	-1.03578e-09	6.37885e-51	-1.90275	-1.03578e-09
110806108	chr12:110806108:G:A	8.77276e-105	-2.61368	-1.85432	2.61725e-51	-0.924154	-1.86946
110806817	chr12:110806817:C:T	1.51604e-100	4.41257	0.876813	4.05473e-51	-2.2236	-0.132256
110807476	chr12:110807476:A:T	1.01013e-100	4.2733	0.610054	3.46812e-51	-2.17846	-0.333671
110807593	chr12:110807593:T:C	1.17688e-103	-1.06889e-09	-1.87161	6.98554e-51	-1.06889e-09	-1.8119
110807809	chr12:110807809:A:C	8.23371e-105	-2.66294	-1.86847	1.02541e-51	-1.85649	-1.87416
110807825	chr12:110807825:C:T	8.17249e-105	-2.66482	-1.87405	1.01046e-51	-1.87946	-1.86588
110808288	chr12:110808288:T:C	6.67591e-101	2.90288	1.56631	1.81128e-50	0.496529	-1.35565
110808649	chr12:110808649:T:C	2.36877e-100	3.23848	2.49716	4.44401e-50	0.0691613	-0.0307587
110808836	chr12:110808836:G:A	4.30274e-100	3.70159	2.63094	1.83668e-50	-0.0697833	-0.775412
110810650	chr12:110810650:T:C	2.00332e-103	-1.06889e-09	-1.33967	1.1044e-50	-1.06889e-09	-1.35385
110810820	chr12:110810820:C:T	2.5654e-102	2.80887	-1.59865	5.55913e-51	-2.63389	0.593593
110810839	chr12:110810839:T:C	3.31229e-101	3.06271	0.705625	2.44019e-50	-0.355931	-0.20515
110810973	chr12:110810973:T:C	1.37348e-100	3.49505	1.69557	2.80978e-50	-0.357109	-0.0629399
110811050	chr12:110811050:C:T	6.76228e-103	-1.06889e-09	-0.123119	3.4e-50	-1.06889e-09	-0.229379
110811099	chr12:110811099:C:T	9.31893e-101	4.18818	0.61456	3.63051e-51	-2.14574	-0.320626
110811621	chr12:110811621:GC:G	2.33995e-103	-1.06889e-09	-1.18435	1.8268e-50	-1.06889e-09	-0.850587
110811901	chr12:110811901:C:G	1.19609e-103	-1.06889e-09	-1.85542	6.57993e-51	-1.06889e-09	-1.87172
110812699	chr12:110812699:A:G	1.42154e-103	-1.06889e-09	-1.68274	1.32545e-50	-1.06889e-09	-1.1714
110813053	chr12:110813053:G:A	2.81527e-103	-1.06889e-09	-0.999421	4.41949e-50	-1.06889e-09	0.0328703
110813298	chr12:110813298:G:T	8.21307e-105	-2.67024	-1.86369	7.64843e-51	-0.958856	-0.762385
110813307	chr12:110813307:G:A	1.19014e-103	-1.86041	-1.03578e-09	7.08311e-51	-1.79803	-1.03578e-09
110813633	chr12:110813633:G:C	1.55942e-104	-2.67841	-1.21434	4.18629e-49	-0.258431	2.53968
110813727	chr12:110813727:G:A	2.86067e-103	-1.06889e-09	-0.983423	9.54432e-51	-1.06889e-09	-1.49979
110814341	chr12:110814341:C:T	9.94939e-105	-2.65539	-1.68675	6.41045e-50	-0.832613	1.23739
110814466	chr12:110814466:G:C	1.89341e-100	5.51165	-1.03578e-09	4.48554e-51	-2.25488	-1.03578e-09
110814517	chr12:110814517:C:A	1.59221e-103	-1.56936	-1.03578e-09	3.08351e-51	-2.62967	-1.03578e-09
110814714	chr12:110814714:AC:A	1.19781e-103	-1.06889e-09	-1.85399	6.59772e-51	-1.06889e-09	-1.86902
110814947	chr12:110814947:C:T	2.49056e-103	-1.06889e-09	-1.12197	5.07986e-50	-1.06889e-09	0.17213
110815553	chr12:110815553:CA:C	1.03211e-103	-2.00287	-1.03578e-09	5.13772e-51	-2.11913	-1.03578e-09
110815660	chr12:110815660:G:A	3.36051e-103	-1.06889e-09	-0.822388	6.03645e-50	-1.06889e-09	0.344661
110816080	chr12:110816080:A:G	4.80388e-100	8.16265	-1.71995	5.75267e-52	-2.62196	-1.6867
110816615	chr12:110816615:A:G	4.47763e-100	6.98148	-0.609113	8.55553e-52	-2.09244	-1.81931
110816787	chr12:110816787:A:T	1.34401e-103	-1.06889e-09	-1.73882	6.71951e-51	-1.06889e-09	-1.85072
110816904	chr12:110816904:T:C	1.59578e-100	5.34064	-1.03578e-09	8.94505e-51	-1.56464	-1.03578e-09
110817223	chr12:110817223:C:T	2.97136e-100	6.57826	-0.615961	3.70732e-51	-0.571875	-1.87356
110817499	chr12:110817499:C:T	2.67714e-103	-1.06889e-09	-1.04973	6.38399e-50	-1.06889e-09	0.400638
110817638	chr12:110817638:T:C	1.33434e-103	-1.06889e-09	-1.74604	6.66031e-51	-1.06889e-09	-1.85957
110817874	chr12:110817874:C:T	1.19286e-103	-1.06889e-09	-1.85812	7.35814e-51	-1.06889e-09	-1.75993
110818205	chr12:110818205:G:A	2.48045e-99	8.53297	-0.448674	7.28066e-52	-2.44279	-1.63032
110818567	chr12:110818567:A:C	2.25428e-103	-1.06889e-09	-1.22165	1.58074e-50	-1.06889e-09	-0.995263
110818956	chr12:110818956:A:G	1.18221e-103	-1.06889e-09	-1.86709	7.55581e-51	-1.06889e-09	-1.73342
110819128	chr12:110819128:C:T	9.92823e-104	-2.04168	-1.03578e-09	4.98151e-51	-2.15001	-1.03578e-09
110819201	chr12:110819201:A:C	2.46246e-102	1.16927	-1.03578e-09	3.72371e-51	-2.44102	-1.03578e-09
110819893	chr12:110819893:G:A	5.70939e-103	-1.06889e-09	-0.292368	1.66957e-50	-1.06889e-09	-0.94059
110820374	chr12:110820374:A:G	2.30448e-99	8.43503	-0.424311	7.39945e-52	-2.43477	-1.62215
110821194	chr12:110821194:C:T	3.53551e-103	-0.771622	-1.03578e-09	2.94708e-51	-2.67492	-1.03578e-09
110821556	chr12:110821556:C:T	7.29655e-103	-1.06889e-09	-0.0470786	3.49329e-50	-1.06889e-09	-0.202311
110821764	chr12:110821764:T:G	1.19369e-103	-1.06889e-09	-1.85743	9.98672e-51	-1.06889e-09	-1.45448
110821898	chr12:110821898:G:T	1.08796e-103	-1.95017	-1.03578e-09	5.3946e-51	-2.07034	-1.03578e-09
110822199	chr12:110822199:C:T	1.17607e-103	-1.06889e-09	-1.87231	6.56853e-51	-1.06889e-09	-1.87345
110822752	chr12:110822752:G:A	5.92094e-100	8.49757	-1.8458	5.59948e-52	-2.65995	-1.6757
110823012	chr12:110823012:C:T	3.50107e-103	-1.06889e-09	-0.781411	8.10098e-50	-1.06889e-09	0.63883
110823880	chr12:110823880:G:A	1.10374e-103	-1.93577	-1.03578e-09	5.46714e-51	-2.05698	-1.03578e-09
110824067	chr12:110824067:T:C	3.47655e-100	7.08781	-0.968495	7.74958e-52	-2.13805	-1.87264
110824170	chr12:110824170:T:C	9.812e-100	8.0784	-0.921523	6.40675e-52	-2.32741	-1.87356
110824746	chr12:110824746:G:A	1.17591e-103	-1.06889e-09	-1.87243	6.56902e-51	-1.06889e-09	-1.87338
110824819	chr12:110824819:T:C	4.36993e-103	-1.06889e-09	-0.559733	2.54922e-50	-1.06889e-09	-0.517366
110825005	chr12:110825005:G:A	1.32125e-103	-1.06889e-09	-1.7559	7.8648e-51	-1.06889e-09	-1.69334
110825551	chr12:110825551:A:G	4.32312e-103	-0.570503	-1.03578e-09	3.8045e-51	-2.41955	-1.03578e-09
110826192	chr12:110826192:C:T	1.28953e-103	-1.06889e-09	-1.7802	6.8269e-51	-1.06889e-09	-1.83487
110826210	chr12:110826210:A:G	1.29738e-103	-1.06889e-09	-1.77413	6.79231e-51	-1.06889e-09	-1.83995
110826307	chr12:110826307:G:A	1.4554e-103	-1.06889e-09	-1.6592	6.69551e-51	-1.06889e-09	-1.8543
110826529	chr12:110826529:T:G	1.90064e-103	-1.06889e-09	-1.39229	1.64434e-50	-1.06889e-09	-0.955813
110826548	chr12:110826548:A:G	1.22644e-103	-1.06889e-09	-1.83036	8.51055e-51	-1.06889e-09	-1.61443
110826556	chr12:110826556:C:T	1.82283e-102	0.868493	-1.03578e-09	3.42195e-51	-2.52553	-1.03578e-09
110826680	chr12:110826680:G:A	9.66334e-100	8.06982	-0.928208	6.47238e-52	-2.31751	-1.87327
110826786	chr12:110826786:G:GTGTT	5.49082e-100	8.41353	-1.83717	5.25654e-52	-2.66614	-1.73271
110828501	chr12:110828501:C:G	1.98663e-103	-1.06889e-09	-1.34804	6.68414e-51	-1.06889e-09	-1.856
110828805	chr12:110828805:G:A	1.25261e-103	-1.06889e-09	-1.80925	6.98458e-51	-1.06889e-09	-1.81203
110828873	chr12:110828873:A:C	2.66261e-100	7.68191	-1.82933	7.62883e-52	-2.58381	-1.44258
110829227	chr12:110829227:C:T	3.94479e-100	8.04792	-1.80225	6.87098e-52	-2.61238	-1.51864
110829293	chr12:110829293:AT:A	1.37478e-104	-2.41875	-1.60003	7.8816e-52	-2.37527	-1.61853
110829321	chr12:110829321:A:T	7.27225e-103	-1.06889e-09	-0.0504148	3.50116e-50	-1.06889e-09	-0.200062
110830041	chr12:110830041:G:A	7.26379e-100	8.53399	-1.67781	4.74138e-52	-2.66231	-1.83969
110830377	chr12:110830377:G:A	1.17391e-103	-1.06889e-09	-1.87414	6.58666e-51	-1.06889e-09	-1.87069
110830522	chr12:110830522:T:C	8.23865e-104	-0.499414	-1.72881	2.5574e-51	-2.47179	-0.344956
110830793	chr12:110830793:C:T	1.23217e-103	-1.06889e-09	-1.82571	6.56409e-51	-1.06889e-09	-1.87413
110831040	chr12:110831040:G:A	1.48617e-99	9.01255	-1.44048	4.74495e-52	-2.67927	-1.82198
110831293	chr12:110831293:T:G	1.20607e-103	-1.06889e-09	-1.84711	7.39071e-51	-1.06889e-09	-1.75552
110831355	chr12:110831355:G:A	5.38267e-102	2.58332	-0.63203	4.89211e-52	-2.63677	-1.83393
110831669	chr12:110831669:C:T	9.86353e-105	-2.48155	-1.86925	8.31966e-52	-2.19109	-1.74861
110831949	chr12:110831949:T:C	1.30838e-103	-1.06889e-09	-1.76569	6.70323e-51	-1.06889e-09	-1.85315
110832055	chr12:110832055:T:G	7.34239e-103	-1.06889e-09	-0.0408151	3.54289e-50	-1.06889e-09	-0.188213
110833086	chr12:110833086:T:G	1.70117e-103	-1.06889e-09	-1.50316	1.0768e-50	-1.06889e-09	-1.37916
110833173	chr12:110833173:C:A	2.12996e-103	-1.06889e-09	-1.27838	2.34313e-50	-1.06889e-09	-0.601668
110833567	chr12:110833567:G:A	1.41159e-103	-1.06889e-09	-1.68976	1.65301e-50	-1.06889e-09	-0.950556
110833898	chr12:110833898:AGT:A	1.30413e-103	-1.06889e-09	-1.76894	6.75742e-51	-1.06889e-09	-1.8451
110834187	chr12:110834187:G:A	5.39642e-104	-0.890579	-1.76075	6.69287e-52	-2.41355	-1.74374
110834227	chr12:110834227:C:T	1.69141e-103	-1.06889e-09	-1.50892	1.07032e-50	-1.06889e-09	-1.38519
110834450	chr12:110834450:T:A	8.96071e-103	0.15837	-1.03578e-09	9.01782e-51	-1.55654	-1.03578e-09
110834749	chr12:110834749:A:G	5.3094e-100	6.60816	-0.0654054	3.63303e-51	-0.83681	-1.62886
110835393	chr12:110835393:G:A	1.09925e-104	-2.44171	-1.80073	4.30759e-51	-0.922086	-1.37327
110835755	chr12:110835755:G:T	2.63407e-103	-1.06889e-09	-1.06595	2.40422e-50	-1.06889e-09	-0.575928
110836146	chr12:110836146:A:T	9.22586e-105	-2.54741	-1.87023	2.92674e-51	-0.89183	-1.79002
110836222	chr12:110836222:A:G	9.11422e-100	6.46358	0.619533	5.86146e-51	-0.189796	-1.79755
110836298	chr12:110836298:G:A	8.33245e-105	-2.6675	-1.85199	1.28391e-51	-1.8197	-1.68613
110836853	chr12:110836853:C:A	9.77399e-105	-2.59527	-1.76465	1.15408e-51	-1.73908	-1.87336
110836868	chr12:110836868:A:C	6.24719e-104	-2.50493	-1.03578e-09	7.50161e-51	-1.74062	-1.03578e-09
110836923	chr12:110836923:T:C	4.32863e-100	7.87225	-1.53373	6.12871e-52	-2.67011	-1.57523
110836952	chr12:110836952:T:C	7.6441e-100	6.46565	0.441562	7.55057e-51	-0.014853	-1.71926
110837165	chr12:110837165:G:C	6.76784e-101	4.48287	-1.03578e-09	6.65392e-51	-1.86053	-1.03578e-09
110837251	chr12:110837251:G:T	6.15496e-103	-1.06889e-09	-0.217222	3.72122e-50	-1.06889e-09	-0.139104
110837397	chr12:110837397:A:G	8.27694e-100	6.57564	0.411113	7.77675e-51	0.00442268	-1.70902
110837581	chr12:110837581:G:A	8.45003e-105	-2.67299	-1.83249	1.65819e-49	1.82434	-0.469177
110838156	chr12:110838156:TTC:T	1.85774e-103	-1.06889e-09	-1.41512	1.18786e-50	-1.06889e-09	-1.28101
110838157	chr12:110838157:TC:T	9.18594e-105	-2.62868	-1.79329	1.53948e-51	-1.45166	-1.87263
110838306	chr12:110838306:C:T	1.25874e-103	-1.80437	-1.03578e-09	6.26277e-51	-1.92112	-1.03578e-09
110838503	chr12:110838503:T:G	2.96317e-103	-1.06889e-09	-0.948222	4.36102e-50	-1.06889e-09	0.0195503
110838568	chr12:110838568:C:T	3.39566e-100	7.7585	-1.66273	1.05195e-51	-2.67831	-1.02678
110838666	chr12:110838666:A:G	9.02673e-105	-2.66721	-1.77225	1.35998e-49	1.97111	-0.814206
110838879	chr12:110838879:C:G	3.50171e-99	9.46578	-1.03667	2.31839e-51	-2.67475	-0.240121
110838958	chr12:110838958:G:A	3.20396e-102	1.43249	-1.03578e-09	3.50082e-51	-2.50274	-1.03578e-09
110839130	chr12:110839130:G:A	5.71987e-103	-1.06889e-09	-0.290534	2.78661e-50	-1.06889e-09	-0.428331
110839428	chr12:110839428:T:A	4.77289e-100	7.81008	-1.37385	1.53879e-51	-2.6793	-0.645442
110839573	chr12:110839573:C:T	1.22682e-103	-1.06889e-09	-1.83006	6.90397e-51	-1.06889e-09	-1.82364
110840384	chr12:110840384:G:A	1.28739e-103	-1.06889e-09	-1.78186	1.72274e-50	-1.06889e-09	-0.909242
110840904	chr12:110840904:G:A	9.54622e-105	-2.63307	-1.75043	1.46244e-51	-1.51608	-1.85955
110841292	chr12:110841292:C:T	1.66014e-103	-1.06889e-09	-1.52758	2.50565e-50	-1.06889e-09	-0.534607
110841437	chr12:110841437:G:A	2.95129e-103	-1.06889e-09	-0.952238	1.61417e-50	-1.06889e-09	-0.974331
110841537	chr12:110841537:T:C	9.05674e-100	7.8186	-0.741816	8.68819e-51	-0.322341	-1.27143
110841659	chr12:110841659:C:T	1.10233e-99	8.19535	-0.922067	1.1886e-50	-2.59474	1.31436
110841791	chr12:110841791:C:G	4.33989e-104	-2.64844	-0.220775	1.19627e-51	-2.40105	-1.17548
110841831	chr12:110841831:C:T	1.36919e-104	-2.56765	-1.45519	4.64109e-52	-2.6776	-1.84578
110841836	chr12:110841836:C:T	1.41437e-104	-2.57382	-1.41656	4.69761e-52	-2.67646	-1.83481
110842145	chr12:110842145:A:T	3.0134e-103	-1.06889e-09	-0.931411	8.47125e-51	-1.06889e-09	-1.61906
110842347	chr12:110842347:T:G	1.17404e-103	-1.06889e-09	-1.87403	7.30258e-51	-1.06889e-09	-1.76751
110842458	chr12:110842458:G:T	5.36872e-104	-2.65647	-1.03578e-09	4.48631e-51	-2.25471	-1.03578e-09
110842681	chr12:110842681:C:T	3.03483e-103	-1.06889e-09	-0.924325	8.50444e-51	-1.06889e-09	-1.61515
110843023	chr12:110843023:T:C	1.65251e-103	-1.06889e-09	-1.53219	6.73941e-51	-1.06889e-09	-1.84777
110843063	chr12:110843063:T:TCAAATAC	1.26924e-103	-1.06889e-09	-1.79606	6.68024e-51	-1.06889e-09	-1.85659
110843304	chr12:110843304:G:T	8.60079e-105	-2.66158	-1.82621	1.3132e-51	-1.60972	-1.87356
110843659	chr12:110843659:C:T	4.31562e-103	-0.572239	-1.03578e-09	4.786e-51	-2.19005	-1.03578e-09
110843664	chr12:110843664:G:A	2.01937e-103	-1.06889e-09	-1.3317	8.78479e-51	-1.06889e-09	-1.58272
110843817	chr12:110843817:C:T	9.0371e-105	-2.60215	-1.83616	1.66525e-51	-2.10964	-1.13613
110843832	chr12:110843832:C:T	2.65835e-93	22.1942	-0.22517	3.20241e-51	-1.44875	-1.14308
110843844	chr12:110843844:G:C	1.31863e-103	-1.06889e-09	-1.75789	8.73921e-51	-1.06889e-09	-1.58792
110845344	chr12:110845344:A:C	1.72357e-103	-1.06889e-09	-1.49008	1.03079e-50	-1.06889e-09	-1.42283
110845390	chr12:110845390:C:T	1.53304e-104	-2.54008	-1.36973	2.69261e-51	-1.6983	-1.06693
110845882	chr12:110845882:A:T	1.40766e-103	-1.06889e-09	-1.69255	7.45855e-51	-1.06889e-09	-1.74638
110846040	chr12:110846040:G:A	1.24988e-103	-1.06889e-09	-1.81143	6.63342e-51	-1.06889e-09	-1.86362
110846469	chr12:110846469:A:C	2.88065e-103	0.741612	-1.71808	5.36138e-52	-2.53042	-1.84868
110846543	chr12:110846543:T:A	8.83064e-105	-2.58742	-1.87401	5.99749e-52	-2.40549	-1.86149
110846798	chr12:110846798:G:A	1.87024e-103	-1.06889e-09	-1.40841	2.001e-50	-1.06889e-09	-0.759507
110847027	chr12:110847027:C:G	9.55646e-105	-2.67994	-1.70249	4.70679e-52	-2.64186	-1.86746
110847193	chr12:110847193:C:A	2.13893e-103	-1.06889e-09	-1.27418	7.23405e-51	-1.06889e-09	-1.77694
110847217	chr12:110847217:G:C	4.80373e-100	7.37536	-0.932692	7.17608e-51	-2.52426	0.739277
110847494	chr12:110847494:G:A	4.72022e-100	7.07353	-0.648397	1.06416e-50	-2.55926	1.16829
110847524	chr12:110847524:T:C	1.35848e-100	6.55349	-1.37385	3.20922e-51	-2.34875	-0.240963
110847586	chr12:110847586:A:C	9.08773e-105	-2.62394	-1.80878	5.18033e-52	-2.54107	-1.87239
110847760	chr12:110847760:G:A	4.92129e-103	-1.06889e-09	-0.44091	1.27529e-49	-1.06889e-09	1.09261
110847851	chr12:110847851:A:T	1.38284e-104	-2.15163	-1.86129	8.51769e-52	-2.04226	-1.87392
110848018	chr12:110848018:C:T	2.27691e-103	-1.06889e-09	-1.21166	1.29643e-50	-1.06889e-09	-1.19354
110848148	chr12:110848148:A:G	1.23861e-103	-1.06889e-09	-1.82049	6.6236e-51	-1.06889e-09	-1.8651
110848273	chr12:110848273:A:C	4.87205e-103	-1.06889e-09	-0.450965	1.26126e-49	-1.06889e-09	1.08154
110848290	chr12:110848290:A:G	9.54636e-100	8.50383	-1.37439	9.73819e-52	-2.05383	-1.72844
110848320	chr12:110848320:G:A	1.41694e-103	-1.06889e-09	-1.68598	6.58117e-51	-1.06889e-09	-1.87153
110848379	chr12:110848379:G:C	1.65703e-103	-1.06889e-09	-1.52945	1.75398e-50	-1.06889e-09	-0.89127
110849312	chr12:110849312:G:T	1.22959e-103	-1.06889e-09	-1.8278	6.64337e-51	-1.06889e-09	-1.86212
110849774	chr12:110849774:C:T	5.66402e-103	-1.06889e-09	-0.300346	1.5805e-49	-1.06889e-09	1.30717
110849776	chr12:110849776:G:A	3.06457e-103	-1.06889e-09	-0.914573	8.73218e-50	-1.06889e-09	0.71386
110849922	chr12:110849922:T:C	1.02156e-99	8.50142	-1.30422	2.97318e-51	-2.60628	-0.0598293
110850155	chr12:110850155:C:G	1.3931e-104	-2.67982	-1.32571	5.93111e-52	-2.68003	-1.59809
110850632	chr12:110850632:T:C	4.07589e-100	7.7467	-1.46834	2.11313e-51	-2.51476	-0.492805
110850666	chr12:110850666:G:A	1.04449e-104	-2.50677	-1.78676	5.84885e-52	-2.41949	-1.87259
110850894	chr12:110850894:G:A	3.5969e-100	7.63379	-1.48044	1.81122e-51	-2.48995	-0.671791
110850934	chr12:110850934:C:T	1.36327e-104	-2.58716	-1.44002	5.73085e-52	-2.4805	-1.83196
110851388	chr12:110851388:G:A	9.77833e-105	-2.50094	-1.85854	4.86324e-52	-2.62594	-1.85068
110851799	chr12:110851799:A:T	1.27698e-103	-1.06889e-09	-1.78998	6.57219e-51	-1.06889e-09	-1.87289
110851890	chr12:110851890:G:A	1.70445e-99	8.94975	-1.24064	8.79467e-52	-2.12938	-1.7548
110851982	chr12:110851982:C:G	1.47573e-103	-1.06889e-09	-1.64532	6.8119e-51	-1.06889e-09	-1.83707
110852123	chr12:110852123:C:T	1.01138e-104	-2.53411	-1.79164	5.65904e-52	-2.45236	-1.87271
110852284	chr12:110852284:C:T	1.08118e-103	-1.95643	-1.03578e-09	3.03987e-51	-2.64393	-1.03578e-09
110852318	chr12:110852318:C:T	8.23142e-104	-2.22911	-1.03578e-09	4.66987e-51	-2.21461	-1.03578e-09
110852651	chr12:110852651:A:G	1.64514e-103	-1.06889e-09	-1.53665	1.2713e-50	-1.06889e-09	-1.21312
110852795	chr12:110852795:G:A	1.48276e-104	-2.65997	-1.28319	6.0376e-52	-2.67936	-1.58096
110852917	chr12:110852917:A:G	1.37616e-104	-2.14597	-1.8718	8.58193e-52	-2.0407	-1.86797
110853067	chr12:110853067:G:C	5.05186e-100	7.38074	-0.887705	5.90453e-51	-2.58946	0.609443
110853276	chr12:110853276:C:G	1.45751e-103	-1.65775	-1.03578e-09	5.29985e-51	-2.08806	-1.03578e-09
110853307	chr12:110853307:C:T	1.84229e-103	-1.06889e-09	-1.42347	8.83615e-51	-1.06889e-09	-1.57689
110853369	chr12:110853369:C:T	1.27703e-103	-1.06889e-09	-1.78994	6.57218e-51	-1.06889e-09	-1.87289
110853758	chr12:110853758:A:T	1.28865e-103	-1.06889e-09	-1.78089	6.57192e-51	-1.06889e-09	-1.87293
110853890	chr12:110853890:C:T	5.09579e-103	-1.06889e-09	-0.406066	2.39058e-49	-1.06889e-09	1.72097
110853902	chr12:110853902:T:C	1.35232e-103	-1.06889e-09	-1.73266	9.45258e-51	-1.06889e-09	-1.50945
110853963	chr12:110853963:G:A	8.20149e-104	-2.23275	-1.03578e-09	4.62985e-51	-2.22321	-1.03578e-09
110854012	chr12:110854012:C:T	1.75888e-103	-1.06889e-09	-1.4698	1.26037e-50	-1.06889e-09	-1.22175
110854781	chr12:110854781:T:A	4.87954e-100	6.92762	-0.469296	6.81985e-51	-2.46518	0.629277
110854956	chr12:110854956:G:A	1.36561e-103	-1.06889e-09	-1.72288	8.25255e-51	-1.06889e-09	-1.64522
110855239	chr12:110855239:G:T	1.26251e-103	-1.06889e-09	-1.80138	6.5852e-51	-1.06889e-09	-1.87092
110855522	chr12:110855522:A:G	1.12883e-104	-2.57355	-1.64233	6.00078e-52	-2.43399	-1.83244
110855680	chr12:110855680:C:T	1.77752e-103	-1.06889e-09	-1.45926	1.86217e-50	-1.06889e-09	-0.83141
110855703	chr12:110855703:T:G	1.61894e-103	-1.06889e-09	-1.55271	1.69387e-50	-1.06889e-09	-0.926141
110855815	chr12:110855815:A:T	1.61062e-103	-1.06889e-09	-1.55786	8.48586e-51	-1.06889e-09	-1.61734
110855877	chr12:110855877:G:T	1.37074e-103	-1.06889e-09	-1.71913	6.69891e-51	-1.06889e-09	-1.8538
110856047	chr12:110856047:T:G	1.00538e-101	2.57605	-1.03578e-09	3.03534e-51	-2.64542	-1.03578e-09
110856338	chr12:110856338:G:A	1.46033e-103	-1.06889e-09	-1.65582	7.74162e-51	-1.06889e-09	-1.70913
110856526	chr12:110856526:G:C	3.86809e-104	-2.63609	-0.348214	2.08425e-50	-2.32785	1.6091
110856573	chr12:110856573:TAAATA:T	5.49083e-103	-1.06889e-09	-0.3314	1.52867e-49	-1.06889e-09	1.27383
110856683	chr12:110856683:A:G	1.28818e-103	-1.06889e-09	-1.78125	8.71301e-51	-1.06889e-09	-1.59092
110856716	chr12:110856716:A:G	4.36751e-100	6.9033	-0.55583	6.62451e-51	-2.45397	0.589007
110856848	chr12:110856848:T:C	3.24675e-103	-1.06889e-09	-0.856825	7.08039e-50	-1.06889e-09	0.504173
110856907	chr12:110856907:G:A	7.68038e-104	-2.2984	-1.03578e-09	4.33429e-51	-2.28918	-1.03578e-09
110857263	chr12:110857263:T:C	4.47304e-103	-1.06889e-09	-0.536411	2.61229e-49	-1.06889e-09	1.80966
110857533	chr12:110857533:G:A	1.18486e-103	-1.06889e-09	-1.86486	7.20663e-51	-1.06889e-09	-1.78074
110857765	chr12:110857765:G:C	1.94406e-103	-1.06889e-09	-1.3697	2.80824e-50	-1.06889e-09	-0.420598
110858184	chr12:110858184:C:T	3.50846e-103	-1.06889e-09	-0.779303	1.41314e-49	-1.06889e-09	1.19524
110858516	chr12:110858516:A:G	1.887e-104	-2.39748	-1.30459	4.32009e-50	-2.66113	2.67126
110858528	chr12:110858528:T:C	1.0167e-99	7.72327	-0.530851	5.68725e-51	-2.46492	0.447405
110858533	chr12:110858533:C:T	1.99994e-103	-1.06889e-09	-1.34136	9.19051e-51	-1.06889e-09	-1.53757
110859249	chr12:110859249:AAGAGTTCT:A	1.80885e-103	-1.06889e-09	-1.44179	2.47856e-50	-1.06889e-09	-0.545478
110859566	chr12:110859566:A:G	1.18542e-103	-1.06889e-09	-1.86438	7.20279e-51	-1.06889e-09	-1.78127
110859784	chr12:110859784:G:A	4.71517e-103	-1.06889e-09	-0.483695	2.8304e-49	-1.06889e-09	1.88985
110859925	chr12:110859925:C:T	1.69124e-103	-1.06889e-09	-1.50902	8.90734e-51	-1.06889e-09	-1.56886
110860047	chr12:110860047:C:A	2.68631e-103	-1.06889e-09	-1.04631	1.50503e-50	-1.06889e-09	-1.04434
110860400	chr12:110860400:T:C	1.19847e-99	8.41412	-1.05722	4.04213e-51	-2.66307	0.304101
110860611	chr12:110860611:CAG:C	1.85412e-104	-2.517	-1.20266	1.278e-51	-2.14168	-1.36876
110860648	chr12:110860648:G:A	1.7404e-104	-2.66239	-1.12056	6.33186e-52	-2.67865	-1.53408
110860840	chr12:110860840:C:T	2.49437e-103	-1.06889e-09	-1.12044	1.36829e-50	-1.06889e-09	-1.13959
110861075	chr12:110861075:C:T	1.61301e-103	-1.06889e-09	-1.55638	6.58732e-51	-1.06889e-09	-1.87059
110861188	chr12:110861188:C:T	2.9995e-103	-1.06889e-09	-0.936035	1.62929e-50	-1.06889e-09	-0.96501
110861712	chr12:110861712:T:C	2.45191e-104	-1.58645	-1.85375	3.15316e-50	-0.00779896	-0.29695
110862170	chr12:110862170:G:A	2.20706e-95	18.6137	-1.4358	2.47989e-51	-1.64088	-1.20664
110862191	chr12:110862191:T:C	1.56791e-103	-1.58474	-1.03578e-09	3.31994e-51	-2.55579	-1.03578e-09
110862289	chr12:110862289:T:C	9.58351e-104	-2.07702	-1.03578e-09	5.70842e-51	-2.0138	-1.03578e-09
110862369	chr12:110862369:G:A	7.47031e-104	-2.32613	-1.03578e-09	2.96194e-51	-2.66989	-1.03578e-09
110862627	chr12:110862627:G:A	1.24253e-103	-1.06889e-09	-1.81733	1.39119e-50	-1.06889e-09	-1.12299
110862858	chr12:110862858:C:A	5.37206e-99	10.7277	-1.87065	7.49706e-52	-2.54848	-1.49534
110862976	chr12:110862976:G:A	1.59752e-103	-1.06889e-09	-1.56602	9.20816e-51	-1.06889e-09	-1.53565
110863003	chr12:110863003:A:G	5.91922e-101	6.21545	-1.86655	1.92012e-51	-2.66466	-0.438691
110863194	chr12:110863194:C:T	8.49147e-101	6.55036	-1.84061	8.79904e-52	-2.64627	-1.23741
110863223	chr12:110863223:G:A	1.13841e-103	-1.90485	-1.03578e-09	5.73729e-51	-2.00875	-1.03578e-09
110863228	chr12:110863228:G:A	5.41171e-104	-2.6485	-1.03578e-09	4.0115e-51	-2.36658	-1.03578e-09
110863613	chr12:110863613:T:C	4.14418e-97	14.9864	-1.78365	1.20818e-51	-2.36303	-1.20359
110864268	chr12:110864268:G:A	1.40309e-103	-1.63678	-0.0590212	2.45103e-51	-1.87926	-0.979973
110864921	chr12:110864921:A:G	1.22805e-103	-1.06889e-09	-1.82905	1.22614e-50	-1.06889e-09	-1.24929
110865609	chr12:110865609:G:A	1.4019e-103	-1.06889e-09	-1.69665	7.17082e-51	-1.06889e-09	-1.78572
110868393	chr12:110868393:T:G	2.0163e-103	-1.06889e-09	-1.33321	2.09755e-50	-1.06889e-09	-0.712387
110869175	chr12:110869175:A:T	2.58276e-101	5.39371	-1.87416	5.3279e-52	-2.64113	-1.74424
110869941	chr12:110869941:G:A	1.30977e-103	-1.06889e-09	-1.76463	7.29453e-51	-1.06889e-09	-1.76861
110870203	chr12:110870203:C:T	5.41647e-101	5.9997	-1.73957	6.11254e-52	-2.45414	-1.79384
110870801	chr12:110870801:T:A	5.22619e-101	6.05435	-1.82998	3.97961e-51	-2.20274	-0.171821
110870824	chr12:110870824:A:G	2.53211e-101	5.37385	-1.87411	5.2843e-52	-2.64252	-1.75106
110870978	chr12:110870978:C:G	3.36514e-103	-1.06889e-09	-0.821012	4.72686e-50	-1.06889e-09	0.100106
110870997	chr12:110870997:T:C	5.23036e-101	6.09226	-1.86709	1.02553e-51	-2.41965	-1.31088
110871177	chr12:110871177:T:C	3.31156e-103	-1.06889e-09	-0.837062	4.61943e-50	-1.06889e-09	0.0771169
110871227	chr12:110871227:C:T	1.24536e-103	-1.06889e-09	-1.81505	1.38053e-50	-1.06889e-09	-1.13069
110871394	chr12:110871394:G:A	1.29466e-103	-1.06889e-09	-1.77624	6.61876e-51	-1.06889e-09	-1.86583
110871439	chr12:110871439:C:G	3.34876e-103	-1.06889e-09	-0.825889	4.69238e-50	-1.06889e-09	0.0927839
110871531	chr12:110871531:C:T	5.41789e-104	-2.64736	-1.03578e-09	3.28299e-51	-2.56699	-1.03578e-09
110871668	chr12:110871668:G:A	3.08207e-104	-1.39948	-1.81198	8.773e-52	-2.03747	-1.84918
110871672	chr12:110871672:G:A	1.19951e-103	-1.06889e-09	-1.85256	7.8701e-51	-1.06889e-09	-1.69267
110871861	chr12:110871861:A:G	3.03817e-104	-1.47587	-1.74994	9.93814e-52	-1.92034	-1.84161
110872406	chr12:110872406:GCAGA:G	1.38954e-103	-1.06889e-09	-1.7055	8.42714e-51	-1.06889e-09	-1.62428
110872759	chr12:110872759:G:A	9.5011e-104	-2.08566	-1.03578e-09	4.73127e-51	-2.20155	-1.03578e-09
110872927	chr12:110872927:C:T	9.4505e-104	-2.091	-1.03578e-09	4.70539e-51	-2.20703	-1.03578e-09
110872934	chr12:110872934:G:A	9.07891e-104	-2.13111	-1.03578e-09	4.53834e-51	-2.24318	-1.03578e-09
110873231	chr12:110873231:G:T	9.50321e-104	-2.08544	-1.03578e-09	4.73126e-51	-2.20155	-1.03578e-09
110873373	chr12:110873373:G:A	1.29438e-103	-1.06889e-09	-1.77645	6.59209e-51	-1.06889e-09	-1.86987
110873522	chr12:110873522:T:A	5.08158e-101	6.05998	-1.86367	7.76791e-52	-2.62951	-1.37881
110873550	chr12:110873550:G:A	1.22859e-103	-1.06889e-09	-1.82862	1.31096e-50	-1.06889e-09	-1.1824
110873978	chr12:110873978:C:T	1.18519e-103	-1.06889e-09	-1.86457	7.48383e-51	-1.06889e-09	-1.743
110874125	chr12:110874125:T:C	6.656e-101	6.33134	-1.86513	2.43176e-51	-2.28224	-0.584882
110874680	chr12:110874680:C:T	1.29775e-103	-1.06889e-09	-1.77385	6.62872e-51	-1.06889e-09	-1.86433
110874681	chr12:110874681:G:A	1.75857e-103	-1.06889e-09	-1.46998	1.69669e-50	-1.06889e-09	-0.924475
110874971	chr12:110874971:C:T	8.3296e-105	-2.67709	-1.84275	4.53102e-52	-2.67978	-1.8676
110875192	chr12:110875192:C:T	1.76763e-103	-1.06889e-09	-1.46484	1.22294e-50	-1.06889e-09	-1.25189
110875441	chr12:110875441:G:A	3.68279e-104	-1.34986	-1.68354	8.13384e-52	-2.0925	-1.86979
110875509	chr12:110875509:C:T	1.28288e-103	-1.06889e-09	-1.78537	6.59135e-51	-1.06889e-09	-1.86998
110875536	chr12:110875536:G:T	2.01107e-103	-1.06889e-09	-1.33581	2.07742e-50	-1.06889e-09	-0.722028
110875819	chr12:110875819:C:T	9.07005e-104	-2.13209	-1.03578e-09	4.53617e-51	-2.24366	-1.03578e-09
110876300	chr12:110876300:C:G	3.4333e-103	-1.06889e-09	-0.800959	4.81022e-50	-1.06889e-09	0.117589
110876366	chr12:110876366:C:T	9.3115e-104	-2.10581	-1.03578e-09	4.64605e-51	-2.21972	-1.03578e-09
110876464	chr12:110876464:C:A	1.70244e-103	-1.06889e-09	-1.50242	1.66299e-50	-1.06889e-09	-0.94454
110876485	chr12:110876485:T:C	7.09519e-101	6.39761	-1.8675	9.70114e-52	-2.46882	-1.31727
110876614	chr12:110876614:C:T	1.53823e-103	-1.06889e-09	-1.60385	1.22556e-50	-1.06889e-09	-1.24975
110876788	chr12:110876788:CT:C	1.21586e-103	-1.06889e-09	-1.83903	7.00778e-51	-1.06889e-09	-1.80872
110876923	chr12:110876923:A:G	7.21878e-104	-1.42067	-0.939711	1.3523e-51	-2.09851	-1.35542
110876970	chr12:110876970:T:C	3.63387e-103	-1.06889e-09	-0.744183	5.21352e-50	-1.06889e-09	0.1981
110877477	chr12:110877477:C:T	9.40202e-104	-2.09614	-1.03578e-09	4.68896e-51	-2.21053	-1.03578e-09
110877706	chr12:110877706:TTC:T	8.48365e-102	4.23891	-1.83266	6.02117e-52	-2.67998	-1.58306
110878011	chr12:110878011:C:CT	8.95226e-104	-2.14516	-1.03578e-09	4.4888e-51	-2.25416	-1.03578e-09
110878355	chr12:110878355:C:G	2.16212e-103	-1.06889e-09	-1.26339	9.17175e-51	-1.06889e-09	-1.53961
110878370	chr12:110878370:A:G	5.17298e-101	6.08518	-1.87104	5.81377e-52	-2.58572	-1.71238
110878439	chr12:110878439:T:C	4.99598e-101	6.05138	-1.87206	1.07612e-51	-2.41774	-1.26463
110878879	chr12:110878879:C:A	4.86266e-103	-1.06889e-09	-0.452895	2.95327e-50	-1.06889e-09	-0.370242
110878890	chr12:110878890:C:A	2.13838e-100	7.47194	-1.83861	2.74906e-51	-2.37392	-0.370567
110879051	chr12:110879051:C:T	1.30542e-103	-1.06889e-09	-1.76795	6.5789e-51	-1.06889e-09	-1.87187
110880058	chr12:110880058:T:G	1.25727e-103	-1.06889e-09	-1.80554	1.33257e-50	-1.06889e-09	-1.16604
110880100	chr12:110880100:T:C	3.67461e-101	5.71467	-1.84253	6.25065e-52	-2.61178	-1.61385
110880371	chr12:110880371:G:T	9.67057e-104	-2.06798	-1.03578e-09	4.80328e-51	-2.18644	-1.03578e-09
110881562	chr12:110881562:A:G	1.19331e-103	-1.85775	-1.03578e-09	5.39043e-51	-2.07111	-1.03578e-09
110881920	chr12:110881920:A:T	2.96095e-104	-1.41995	-1.83161	1.01196e-51	-1.91521	-1.82864
110881948	chr12:110881948:C:A	5.44949e-104	-2.64154	-1.03578e-09	3.26857e-51	-2.57139	-1.03578e-09
110882043	chr12:110882043:C:T	2.95529e-101	5.47142	-1.81714	8.26809e-52	-2.64998	-1.29594
110882228	chr12:110882228:T:C	1.36689e-103	-1.06889e-09	-1.72194	7.88275e-51	-1.06889e-09	-1.69106
110882313	chr12:110882313:AC:A	4.0388e-101	5.81666	-1.85002	5.92079e-52	-2.65017	-1.62968
110882468	chr12:110882468:G:A	3.22139e-103	-1.06889e-09	-0.864666	4.3504e-50	-1.06889e-09	0.0171122
110882668	chr12:110882668:C:A	8.4018e-105	-2.64719	-1.86402	1.85266e-50	-2.33811	1.50158
110883106	chr12:110883106:C:T	7.96001e-104	-2.26263	-1.03578e-09	4.06381e-51	-2.35362	-1.03578e-09
110883178	chr12:110883178:C:T	8.35939e-104	-2.21368	-1.03578e-09	4.19712e-51	-2.32134	-1.03578e-09
110883276	chr12:110883276:T:C	2.07506e-103	-1.06889e-09	-1.30449	2.19892e-50	-1.06889e-09	-0.665191
110883607	chr12:110883607:T:TG	1.7282e-103	-1.06889e-09	-1.4874	2.08218e-50	-1.06889e-09	-0.719739
110883708	chr12:110883708:T:C	2.01177e-100	7.44492	-1.87263	1.47293e-51	-2.35867	-1.00982
110883860	chr12:110883860:G:A	1.53595e-103	-1.06889e-09	-1.60533	1.22146e-50	-1.06889e-09	-1.25311
110883920	chr12:110883920:G:A	6.72724e-104	-1.52154	-0.909363	1.53981e-51	-2.00492	-1.31916
110884882	chr12:110884882:A:G	1.47249e-103	-1.06889e-09	-1.64752	2.20682e-50	-1.06889e-09	-0.661603
110885021	chr12:110885021:T:C	1.24458e-103	-1.06889e-09	-1.81569	7.01764e-51	-1.06889e-09	-1.80731
110885363	chr12:110885363:C:A	2.15768e-103	-1.06889e-09	-1.26545	6.69105e-51	-1.06889e-09	-1.85497
110885410	chr12:110885410:T:C	2.81177e-103	-1.06889e-09	-1.00067	3.57468e-50	-1.06889e-09	-0.17928
110885591	chr12:110885591:T:G	2.88988e-104	-2.07619	-1.19966	4.11675e-49	0.221133	2.04336
110885604	chr12:110885604:C:G	1.28158e-96	16.0446	-1.71287	1.71943e-50	-2.19712	1.28596
110885614	chr12:110885614:G:A	1.44723e-98	11.6787	-1.83064	5.14661e-51	-0.26571	-1.85169
110885649	chr12:110885649:T:G	1.64538e-103	-1.06889e-09	-1.53651	1.83826e-50	-1.06889e-09	-0.844337
110885877	chr12:110885877:A:T	1.84292e-103	-1.06889e-09	-1.42313	3.22619e-50	-1.06889e-09	-0.281854
110886007	chr12:110886007:T:C	3.4335e-103	-1.06889e-09	-0.800899	7.20168e-50	-1.06889e-09	0.521159
110886058	chr12:110886058:T:G	4.41809e-103	-1.06889e-09	-0.548773	5.11355e-50	-1.06889e-09	0.178739
110886065	chr12:110886065:G:C	1.17639e-103	-1.06889e-09	-1.87203	7.06055e-51	-1.06889e-09	-1.80122
110886152	chr12:110886152:C:T	1.26385e-103	-1.06889e-09	-1.80032	7.25024e-51	-1.06889e-09	-1.7747
110886548	chr12:110886548:G:A	2.99684e-103	-1.06889e-09	-0.936921	5.86987e-50	-1.06889e-09	0.316678
110886703	chr12:110886703:C:G	4.56247e-103	-1.06889e-09	-0.516616	1.03783e-49	-1.06889e-09	0.886559
110886758	chr12:110886758:G:A	4.89458e-103	-1.06889e-09	-0.446352	1.14678e-49	-1.06889e-09	0.98639
110886837	chr12:110886837:C:T	5.25144e-104	-2.67856	-1.03578e-09	3.03399e-51	-2.64586	-1.03578e-09
110886923	chr12:110886923:T:C	1.94065e-103	-1.06889e-09	-1.37146	6.66562e-51	-1.06889e-09	-1.85878
110886947	chr12:110886947:C:T	1.22229e-103	-1.06889e-09	-1.83375	6.62524e-51	-1.06889e-09	-1.86485
110887119	chr12:110887119:A:T	2.10259e-95	17.7869	-0.657546	7.26497e-52	-2.52579	-1.54947
110887461	chr12:110887461:T:C	2.70828e-95	17.1511	0.231374	1.19502e-51	-2.52944	-1.04814
110887543	chr12:110887543:G:A	1.96031e-103	-1.06889e-09	-1.36138	6.57108e-51	-1.06889e-09	-1.87306
110887565	chr12:110887565:G:A	1.62195e-103	-1.06889e-09	-1.55085	6.56404e-51	-1.06889e-09	-1.87413
110887633	chr12:110887633:T:A	5.1679e-96	17.2164	-1.49029	4.99737e-52	-2.61902	-1.83039
110888670	chr12:110888670:A:G	1.36862e-103	-1.06889e-09	-1.72068	7.587e-51	-1.06889e-09	-1.7293
110889059	chr12:110889059:A:G	1.61846e-103	-1.06889e-09	-1.55301	6.56397e-51	-1.06889e-09	-1.87415
110889211	chr12:110889211:G:A	1.76318e-103	-1.06889e-09	-1.46736	6.62852e-51	-1.06889e-09	-1.86436
110889971	chr12:110889971:A:G	1.42416e-103	-1.06889e-09	-1.6809	7.28297e-51	-1.06889e-09	-1.7702
110890064	chr12:110890064:G:A	7.91695e-104	-2.26806	-1.03578e-09	3.23884e-51	-2.58053	-1.03578e-09
110890091	chr12:110890091:G:A	7.82111e-103	-1.06889e-09	0.022347	2.12377e-49	-1.06889e-09	1.60262
110890557	chr12:110890557:C:T	2.2548e-103	-1.22142	-1.03578e-09	2.4284e-50	-0.565924	-1.03578e-09
110890630	chr12:110890630:CAG:C	2.23265e-103	-1.06889e-09	-1.23129	6.85501e-51	-1.06889e-09	-1.83076
110890876	chr12:110890876:A:G	8.82792e-96	16.4172	-0.155636	1.32945e-50	-2.24548	1.07709
110891226	chr12:110891226:G:A	3.79535e-103	-1.06889e-09	-0.700704	3.74637e-50	-1.06889e-09	-0.132368
110891423	chr12:110891423:G:A	1.09923e-94	18.658	0.12544	3.47986e-51	-2.67946	0.170715
110892730	chr12:110892730:C:T	1.27321e-95	16.6616	-0.0338676	1.81503e-50	-2.16219	1.30513
110893118	chr12:110893118:G:A	1.31563e-103	-1.06889e-09	-1.76016	6.56389e-51	-1.06889e-09	-1.87416
110893333	chr12:110893333:C:T	1.91992e-103	-1.06889e-09	-1.3822	6.63377e-51	-1.06889e-09	-1.86357
110893352	chr12:110893352:T:A	5.36327e-104	-1.72508	-0.93241	3.70333e-51	-1.65269	-0.793815
110893361	chr12:110893361:G:A	1.50686e-104	-2.05851	-1.86853	2.92657e-51	-0.90283	-1.77908
110893881	chr12:110893881:C:T	7.84797e-104	-1.73757	-0.539237	6.09681e-51	-1.64289	-0.305084
110894131	chr12:110894131:T:C	5.24471e-104	-2.67985	-1.03578e-09	3.00382e-51	-2.65586	-1.03578e-09
110895420	chr12:110895420:C:T	7.40693e-96	17.2017	-1.11563	6.18598e-52	-2.36459	-1.87145
110895979	chr12:110895979:G:A	2.47772e-103	-1.06889e-09	-1.12714	2.27797e-50	-1.06889e-09	-0.629869
110896089	chr12:110896089:A:G	4.78529e-96	15.6919	-0.0427204	1.53756e-50	-2.3232	1.30024
110896179	chr12:110896179:C:T	9.36603e-100	7.11036	-1.03578e-09	4.01506e-51	-2.36569	-1.03578e-09
110896313	chr12:110896313:T:C	2.15448e-95	16.283	0.870763	2.03887e-51	-2.41367	-0.629674
110896514	chr12:110896514:A:G	1.75352e-95	16.0595	0.888357	2.11769e-51	-2.38783	-0.617578
110896571	chr12:110896571:C:T	1.71368e-95	16.0375	0.887371	2.11704e-51	-2.38748	-0.618243
110897948	chr12:110897948:G:C	5.91384e-87	36.935	-0.35081	5.05784e-51	-1.47361	-0.661187
110897952	chr12:110897952:A:G	7.73493e-104	-1.8555	-0.435813	7.55723e-51	-1.53882	-0.194411
110898162	chr12:110898162:G:C	7.47333e-104	-2.32573	-1.03578e-09	6.20177e-51	-1.93091	-1.03578e-09
110898273	chr12:110898273:A:G	7.32348e-104	-2.34598	-1.03578e-09	4.60645e-51	-2.22828	-1.03578e-09
110898695	chr12:110898695:T:C	5.28519e-104	-2.67216	-1.03578e-09	3.05327e-51	-2.63953	-1.03578e-09
110898756	chr12:110898756:A:T	4.36466e-95	16.4962	1.36353	2.87496e-51	-2.41401	-0.285687
110899342	chr12:110899342:A:G	1.97599e-103	-1.06889e-09	-1.35341	6.57637e-51	-1.06889e-09	-1.87226
110899372	chr12:110899372:G:T	6.2763e-96	16.0289	-0.108485	1.45419e-50	-2.2905	1.21179
110899707	chr12:110899707:A:T	1.28326e-103	-1.06889e-09	-1.78508	6.58006e-51	-1.06889e-09	-1.8717
110900087	chr12:110900087:A:G	4.15112e-96	16.5444	-1.03744	7.08668e-52	-2.23948	-1.86063
110900194	chr12:110900194:C:T	1.40375e-103	-1.06889e-09	-1.69533	6.5949e-51	-1.06889e-09	-1.86944
110900517	chr12:110900517:A:T	1.16429e-104	-2.60647	-1.57848	4.74506e-51	-0.372586	-1.82605
110900757	chr12:110900757:G:A	1.23867e-103	-1.06889e-09	-1.82044	1.06312e-50	-1.06889e-09	-1.39195
110900878	chr12:110900878:G:A	8.7181e-103	-1.06889e-09	0.130921	2.43167e-49	-1.06889e-09	1.73801
110900990	chr12:110900990:C:T	7.31906e-104	-1.75496	-0.591618	5.86731e-51	-1.63407	-0.352274
110901213	chr12:110901213:C:T	2.08648e-103	-1.06889e-09	-1.299	6.73005e-51	-1.06889e-09	-1.84916
110901673	chr12:110901673:C:T	2.32854e-103	-1.18924	-1.03578e-09	4.60564e-51	-2.22846	-1.03578e-09
110901831	chr12:110901831:T:A	1.18724e-103	-1.06889e-09	-1.86285	6.98613e-51	-1.06889e-09	-1.81181
110902000	chr12:110902000:T:C	6.82347e-103	-0.114112	-1.03578e-09	2.96442e-51	-2.66906	-1.03578e-09
110902397	chr12:110902397:T:A	7.1266e-103	-0.0706461	-1.03578e-09	2.97773e-51	-2.66458	-1.03578e-09
110902439	chr12:110902439:T:C	8.87568e-95	16.5815	1.98802	5.14427e-51	-2.49404	0.376179
110902662	chr12:110902662:C:A	1.2123e-103	-1.06889e-09	-1.84196	9.89471e-51	-1.06889e-09	-1.46374
110902922	chr12:110902922:AC:A	1.38829e-104	-2.14681	-1.86218	5.86903e-52	-2.67152	-1.61712
110902954	chr12:110902954:C:T	1.22188e-103	-1.06889e-09	-1.83409	6.75033e-51	-1.06889e-09	-1.84615
110902984	chr12:110902984:A:G	4.95242e-95	17.106	0.880083	9.60587e-51	-2.6741	1.18073
110903805	chr12:110903805:A:G	1.41331e-103	-1.06889e-09	-1.68854	1.46662e-50	-1.06889e-09	-1.0702
110903889	chr12:110903889:C:A	1.34871e-103	-1.06889e-09	-1.73533	1.32556e-50	-1.06889e-09	-1.17132
110903898	chr12:110903898:T:G	5.7162e-103	-0.291176	-1.03578e-09	3.90262e-51	-2.39409	-1.03578e-09
110904024	chr12:110904024:G:A	1.3108e-103	-1.06889e-09	-1.76384	6.56423e-51	-1.06889e-09	-1.8741
110904121	chr12:110904121:T:C	1.0295e-94	17.2856	1.43226	4.85529e-51	-2.61091	0.435234
110904213	chr12:110904213:A:G	3.8873e-95	17.0665	0.67745	7.42955e-51	-2.67396	0.923683
110904686	chr12:110904686:A:C	1.27017e-103	-1.79533	-1.03578e-09	4.20224e-51	-2.32012	-1.03578e-09
110904754	chr12:110904754:G:T	5.1697e-96	15.8993	-0.172881	1.33945e-50	-2.28916	1.12826
110904918	chr12:110904918:T:C	1.28009e-94	17.3814	1.55434	2.56976e-50	-2.67885	2.16951
110905196	chr12:110905196:A:T	1.18159e-94	17.3632	1.49246	2.4054e-50	-2.67859	2.10316
110905278	chr12:110905278:G:C	3.91691e-103	-1.06889e-09	-0.669177	3.93357e-50	-1.06889e-09	-0.0836077
110905475	chr12:110905475:C:T	5.25239e-104	-2.67838	-1.03578e-09	2.93654e-51	-2.67851	-1.03578e-09
110906526	chr12:110906526:A:G	4.17784e-96	15.5801	-0.0667056	1.89857e-50	-2.2114	1.39934
110906673	chr12:110906673:C:T	1.59035e-102	-1.06889e-09	0.732059	2.58429e-49	-1.06889e-09	1.79888
110906768	chr12:110906768:C:T	4.89545e-99	10.5668	-1.80264	1.54631e-51	-2.67363	-0.646238
110907228	chr12:110907228:C:G	5.44558e-103	-0.339675	-1.03578e-09	3.83845e-51	-2.41067	-1.03578e-09
110907525	chr12:110907525:T:C	3.48563e-103	-1.06889e-09	-0.785831	3.40695e-50	-1.06889e-09	-0.227339
110907600	chr12:110907600:C:T	5.24382e-104	-2.68002	-1.03578e-09	2.95297e-51	-2.67293	-1.03578e-09
110907607	chr12:110907607:C:T	2.60759e-95	17.1926	0.152007	2.39802e-50	-2.18781	1.6093
110907858	chr12:110907858:G:A	8.58866e-96	16.3096	-0.0755407	1.27691e-51	-2.63033	-0.880964
110908269	chr12:110908269:G:A	1.16316e-102	0.419247	-1.03578e-09	2.17218e-50	-0.677424	-1.03578e-09
110908595	chr12:110908595:G:T	1.05424e-104	-2.61698	-1.66727	1.56782e-51	-2.62895	-0.677104
110908596	chr12:110908596:C:T	9.64668e-105	-2.6372	-1.73583	1.29245e-51	-2.64939	-0.849812
110908719	chr12:110908719:G:A	1.66065e-103	-1.06889e-09	-1.52727	6.66752e-51	-1.06889e-09	-1.85849
110908810	chr12:110908810:G:A	1.67265e-103	-1.06889e-09	-1.52007	6.58722e-51	-1.06889e-09	-1.87061
110908883	chr12:110908883:C:T	1.63283e-103	-1.06889e-09	-1.54417	7.09664e-51	-1.06889e-09	-1.79612
110909529	chr12:110909529:T:C	9.22065e-96	16.1436	0.161488	1.80768e-50	-2.30517	1.44406
110909666	chr12:110909666:C:T	1.34871e-103	-1.06889e-09	-1.73533	6.79815e-51	-1.06889e-09	-1.83909
110910481	chr12:110910481:C:T	1.33613e-103	-1.06889e-09	-1.7447	6.8319e-51	-1.06889e-09	-1.83414
110910746	chr12:110910746:C:G	8.59781e-96	16.379	-0.143847	1.38109e-50	-2.26051	1.13023
110910771	chr12:110910771:A:G	1.18656e-103	-1.06889e-09	-1.86342	7.042e-51	-1.06889e-09	-1.80385
110911419	chr12:110911419:A:G	5.32504e-104	-2.08085	-0.583796	7.37488e-51	0.0535632	-1.81122
110912045	chr12:110912045:A:G	1.29378e-94	17.3983	1.54802	2.88202e-51	-2.49082	-0.206427
110912062	chr12:110912062:T:C	1.47593e-103	-1.06889e-09	-1.64519	8.15496e-51	-1.06889e-09	-1.65711
110912417	chr12:110912417:C:T	1.67722e-103	-1.06889e-09	-1.51735	7.187e-51	-1.06889e-09	-1.78347
110912727	chr12:110912727:G:A	6.8833e-104	-1.80696	-0.601011	2.82129e-51	-1.45294	-1.2656
110912851	chr12:110912851:A:G	7.07791e-104	-1.81847	-0.561614	2.93566e-51	-1.43867	-1.24013
110912967	chr12:110912967:C:T	6.59996e-104	-1.84312	-0.606882	2.9199e-51	-1.41435	-1.26984
110913117	chr12:110913117:C:T	2.33768e-103	-1.06889e-09	-1.18532	4.19772e-50	-1.06889e-09	-0.0186135
110913225	chr12:110913225:TC:T	2.84456e-94	18.0237	1.71046	2.88674e-50	-2.67881	2.28579
110913382	chr12:110913382:C:T	6.55887e-104	-1.84937	-0.606882	2.92822e-51	-1.41151	-1.26984
110913635	chr12:110913635:T:G	6.95948e-104	-1.87541	-0.521553	3.55476e-51	-1.3061	-1.18135
110913847	chr12:110913847:G:A	5.2643e-104	-2.67612	-1.03578e-09	2.9321e-51	-2.68002	-1.03578e-09
110914050	chr12:110914050:G:A	9.93994e-104	-2.0405	-1.03578e-09	5.54311e-51	-2.04319	-1.03578e-09
110914309	chr12:110914309:A:G	1.27451e-103	-1.06889e-09	-1.79192	6.69674e-51	-1.06889e-09	-1.85412
110914443	chr12:110914443:T:C	2.42763e-103	-1.06889e-09	-1.14757	1.94216e-50	-1.06889e-09	-0.789354
110914450	chr12:110914450:G:C	1.7592e-95	16.72	0.231046	2.14384e-50	-2.25113	1.56058
110914674	chr12:110914674:A:G	1.65861e-95	17.3564	-0.464244	7.5221e-52	-2.17	-1.87048
110914783	chr12:110914783:G:A	1.19706e-103	-1.06889e-09	-1.85462	6.62013e-51	-1.06889e-09	-1.86563
110915216	chr12:110915216:C:T	1.85848e-103	-1.06889e-09	-1.41472	6.60311e-51	-1.06889e-09	-1.8682
110915357	chr12:110915357:A:G	6.59767e-96	15.2935	0.676843	4.06641e-50	-2.33557	2.28517
110915378	chr12:110915378:A:G	1.22273e-103	-1.06889e-09	-1.83339	6.97552e-51	-1.06889e-09	-1.81333
110915752	chr12:110915752:A:G	5.78619e-104	-2.00051	-0.581079	3.30181e-51	-1.43416	-1.1271
110915958	chr12:110915958:C:T	8.83457e-104	-1.92899	-0.229407	5.09875e-51	-0.608143	-1.5186
110916229	chr12:110916229:G:T	1.80347e-103	-1.06889e-09	-1.44477	7.68751e-51	-1.06889e-09	-1.71614
110916302	chr12:110916302:T:C	3.07087e-104	-2.19431	-1.0208	1.20776e-50	0.609208	-1.87359
110916562	chr12:110916562:C:T	1.19572e-103	-1.06889e-09	-1.85573	6.9365e-51	-1.06889e-09	-1.81894
110916782	chr12:110916782:C:T	2.00281e-103	-1.06889e-09	-1.33993	6.63401e-51	-1.06889e-09	-1.86353
110916819	chr12:110916819:C:T	5.64774e-104	-2.04311	-0.562697	3.52849e-51	-1.38505	-1.10982
110916896	chr12:110916896:C:T	8.5974e-104	-2.02616	-0.159451	5.61908e-51	-0.543208	-1.48636
110916899	chr12:110916899:A:T	6.36286e-104	-1.9606	-0.525984	7.8447e-51	-1.39762	-0.298286
110916951	chr12:110916951:C:T	1.90568e-103	-1.06889e-09	-1.38964	6.61433e-51	-1.06889e-09	-1.8665
110917146	chr12:110917146:C:T	2.01919e-103	-1.06889e-09	-1.33178	1.97918e-50	-1.06889e-09	-0.77047
110917287	chr12:110917287:T:C	1.90137e-103	-1.06889e-09	-1.3919	6.61239e-51	-1.06889e-09	-1.86679
110917296	chr12:110917296:A:T	8.90288e-104	-2.05283	-0.0978561	7.15121e-51	-0.327069	-1.46139
110917802	chr12:110917802:G:A	8.34197e-104	-2.16575	-0.0500145	9.6853e-51	-0.037892	-1.44724
110917976	chr12:110917976:C:T	6.70738e-104	-2.43386	-1.03578e-09	3.24274e-51	-2.57932	-1.03578e-09
110918114	chr12:110918114:T:C	1.86548e-103	-1.06889e-09	-1.41096	7.59094e-51	-1.06889e-09	-1.72878
110918330	chr12:110918330:T:C	5.27222e-104	-2.67461	-1.03578e-09	2.93216e-51	-2.68	-1.03578e-09
110918794	chr12:110918794:A:G	2.66761e-104	-2.25771	-1.09817	3.64884e-51	-0.909204	-1.55213
110918917	chr12:110918917:TAATC:T	3.19296e-103	-1.06889e-09	-0.873533	7.17575e-51	-1.06889e-09	-1.78503
110919207	chr12:110919207:G:A	1.49165e-103	-1.06889e-09	-1.6346	6.63944e-51	-1.06889e-09	-1.86271
110919406	chr12:110919406:T:C	2.87942e-103	-0.976891	-1.03578e-09	3.05304e-51	-2.6396	-1.03578e-09
110919667	chr12:110919667:C:T	1.68813e-103	-2.24156	0.730705	6.07655e-50	-0.945431	1.29671
110919923	chr12:110919923:G:A	3.48426e-104	-2.28566	-0.803145	4.57937e-51	-0.860932	-1.37325
110920278	chr12:110920278:T:C	3.52102e-103	-1.06889e-09	-0.775729	5.27732e-50	-1.06889e-09	0.210264
110920308	chr12:110920308:AT:A	2.17341e-104	-1.72419	-1.83658	4.86931e-52	-2.60134	-1.87404
110920325	chr12:110920325:C:T	1.20779e-103	-1.06889e-09	-1.84569	6.64654e-51	-1.06889e-09	-1.86164
110920430	chr12:110920430:G:A	1.53828e-104	-2.09561	-1.81079	5.64784e-52	-2.60988	-1.71717
110920435	chr12:110920435:C:T	2.43921e-103	-1.06889e-09	-1.14281	2.91344e-50	-1.06889e-09	-0.38382
110920462	chr12:110920462:C:T	4.2427e-104	-2.07636	-0.81551	8.19122e-52	-2.43459	-1.52067
110920494	chr12:110920494:G:A	2.33387e-103	-1.06889e-09	-1.18695	3.41669e-50	-1.06889e-09	-0.224482
110920947	chr12:110920947:G:A	6.6337e-104	-2.4449	-1.03578e-09	6.51702e-51	-1.88132	-1.03578e-09
110921197	chr12:110921197:G:A	2.76714e-102	1.28592	-1.03578e-09	3.41799e-50	-0.224102	-1.03578e-09
110921381	chr12:110921381:C:T	1.21283e-103	-1.06889e-09	-1.84152	6.61482e-51	-1.06889e-09	-1.86643
110921456	chr12:110921456:A:G	2.60205e-104	-1.59476	-1.786	1.32169e-51	-1.67428	-1.80254
110921737	chr12:110921737:C:T	4.25903e-104	-1.19332	-1.6947	6.21818e-52	-2.42715	-1.8037
110921826	chr12:110921826:C:T	2.30034e-103	-1.06889e-09	-1.20142	6.64383e-51	-1.06889e-09	-1.86205
110921908	chr12:110921908:G:C	6.10547e-85	42.8455	-1.6243	6.78573e-51	-0.82009	-1.02083
110922021	chr12:110922021:G:C	2.06856e-102	-1.06889e-09	0.994957	1.77128e-48	-1.06889e-09	3.72372
110922123	chr12:110922123:G:A	1.67049e-104	-2.67178	-1.15217	9.75544e-52	-2.47268	-1.30782
110922317	chr12:110922317:G:A	1.27047e-103	-1.06889e-09	-1.79509	6.87854e-51	-1.06889e-09	-1.82733
110922379	chr12:110922379:C:A	7.21045e-85	42.7702	-1.38257	1.48227e-50	-0.0507902	-1.00879
110922462	chr12:110922462:G:T	1.21504e-103	-1.06889e-09	-1.8397	6.61743e-51	-1.06889e-09	-1.86603
110922486	chr12:110922486:A:G	4.45246e-85	42.3376	-1.43212	9.45818e-51	-0.202402	-1.30646
110922702	chr12:110922702:T:A	1.46399e-102	-1.06889e-09	0.649269	2.97319e-50	-1.06889e-09	-0.363519
110922927	chr12:110922927:G:A	1.26544e-103	-1.06889e-09	-1.79906	6.82928e-51	-1.06889e-09	-1.83452
110923246	chr12:110923246:C:G	6.24362e-104	-2.50551	-1.03578e-09	3.11391e-51	-2.61986	-1.03578e-09
110923333	chr12:110923333:A:G	5.37313e-86	40.4414	-1.65057	1.2549e-50	-0.158106	-1.06799
110923393	chr12:110923393:G:A	1.24343e-103	-1.06889e-09	-1.81661	6.7615e-51	-1.06889e-09	-1.8445
110923494	chr12:110923494:A:G	7.87487e-85	42.8508	-1.37508	1.49083e-50	0.0283667	-1.08219
110923724	chr12:110923724:G:A	1.17968e-102	-1.06889e-09	0.433347	2.99968e-50	-1.06889e-09	-0.354649
110924105	chr12:110924105:G:C	2.30829e-99	8.01237	-1.03578e-09	3.13775e-51	-2.61223	-1.03578e-09
110924454	chr12:110924454:C:T	1.24863e-103	-1.06889e-09	-1.81244	6.5793e-51	-1.06889e-09	-1.87181
110924472	chr12:110924472:C:T	3.25825e-103	-1.06889e-09	-0.853289	1.83145e-50	-1.06889e-09	-0.848045
110924592	chr12:110924592:C:T	1.95613e-103	-1.06889e-09	-1.36351	6.90404e-51	-1.06889e-09	-1.82363
110925107	chr12:110925107:G:A	1.97543e-103	-1.06889e-09	-1.35369	6.88605e-51	-1.06889e-09	-1.82624
110925227	chr12:110925227:G:A	1.17642e-103	-1.06889e-09	-1.872	7.79868e-51	-1.06889e-09	-1.70179
110925264	chr12:110925264:G:A	1.21618e-103	-1.06889e-09	-1.83877	6.6105e-51	-1.06889e-09	-1.86708
110925331	chr12:110925331:G:A	1.2046e-103	-1.06889e-09	-1.84833	6.57084e-51	-1.06889e-09	-1.8731
110925439	chr12:110925439:T:C	1.3261e-88	34.6306	-1.84408	1.15548e-50	-0.487822	-0.820821
110925600	chr12:110925600:C:T	1.22733e-103	-1.06889e-09	-1.82964	6.56452e-51	-1.06889e-09	-1.87406
110925712	chr12:110925712:T:C	1.82895e-86	39.3019	-1.58872	1.45184e-50	0.116602	-1.19692
110925724	chr12:110925724:T:G	2.02646e-86	39.4269	-1.61116	1.47678e-50	0.0988178	-1.16211
110926047	chr12:110926047:C:T	2.59333e-103	-1.06889e-09	-1.08154	8.80258e-51	-1.06889e-09	-1.5807
110926494	chr12:110926494:C:G	6.18362e-104	-2.51516	-1.03578e-09	3.09838e-51	-2.62486	-1.03578e-09
110926495	chr12:110926495:C:G	2.27905e-104	-2.42269	-1.09062	1.38057e-48	0.956851	2.51766
110926563	chr12:110926563:G:A	1.2216e-103	-1.06889e-09	-1.83432	7.0171e-51	-1.06889e-09	-1.80739
110926726	chr12:110926726:T:C	2.08545e-104	-2.29732	-1.30476	2.50024e-50	-0.597351	0.0605823
110927239	chr12:110927239:C:T	1.20269e-87	36.4915	-1.50007	1.3501e-51	-2.08303	-1.37254
110927520	chr12:110927520:A:G	1.86408e-88	34.9775	-1.85046	1.34225e-50	-0.414569	-0.744241
110927755	chr12:110927755:C:T	3.50845e-103	-1.06889e-09	-0.779304	4.37294e-50	-1.06889e-09	0.0222796
110928060	chr12:110928060:T:G	1.04576e-87	36.3656	-1.51394	1.29229e-51	-2.1954	-1.30393
110928068	chr12:110928068:C:T	2.2935e-103	-1.06889e-09	-1.2044	8.25327e-51	-1.06889e-09	-1.64513
110928295	chr12:110928295:C:T	3.5358e-103	-1.06889e-09	-0.77154	4.41555e-50	-1.06889e-09	0.031977
110928375	chr12:110928375:G:A	1.20014e-103	-1.06889e-09	-1.85204	6.67069e-51	-1.06889e-09	-1.85802
110928684	chr12:110928684:A:G	1.22548e-103	-1.06889e-09	-1.83114	6.87295e-51	-1.06889e-09	-1.82815
110928747	chr12:110928747:A:G	1.18504e-103	-1.06889e-09	-1.86471	7.14583e-51	-1.06889e-09	-1.78921
110928946	chr12:110928946:C:A	7.95788e-88	35.939	-1.36052	1.54199e-51	-2.14804	-1.17463
110929062	chr12:110929062:C:G	9.66727e-88	36.1338	-1.36074	1.72601e-51	-2.11705	-1.09288
110929100	chr12:110929100:T:C	5.26757e-104	-1.17442	-1.50108	7.85773e-52	-2.30192	-1.69491
110929489	chr12:110929489:G:C	1.44256e-103	-1.06889e-09	-1.66806	6.56667e-51	-1.06889e-09	-1.87373
110929530	chr12:110929530:A:G	6.72951e-103	-1.06889e-09	-0.127978	4.02854e-49	-1.06889e-09	2.24283
110929762	chr12:110929762:T:A	8.32019e-103	-1.06889e-09	0.0842055	5.07985e-49	-1.06889e-09	2.47471
110929766	chr12:110929766:T:G	2.19574e-104	-2.32767	-1.22288	2.631e-51	-1.87412	-0.914257
110930514	chr12:110930514:T:A	1.19879e-103	-1.06889e-09	-1.85317	6.76244e-51	-1.06889e-09	-1.84436
110930592	chr12:110930592:TGA:T	1.64588e-97	12.2551	0.0242292	4.51054e-50	-2.63227	2.68553
110930622	chr12:110930622:TGTGA:T	1.21814e-103	-1.06889e-09	-1.83716	6.78987e-51	-1.06889e-09	-1.84031
110930688	chr12:110930688:TGA:T	6.03903e-103	-1.06889e-09	-0.236236	5.92846e-50	-1.06889e-09	0.326609
110930718	chr12:110930718:T:G	1.17823e-103	-1.06889e-09	-1.87047	7.56912e-51	-1.06889e-09	-1.73166
110930740	chr12:110930740:T:C	1.17918e-103	-1.06889e-09	-1.86966	1.02496e-50	-1.06889e-09	-1.4285
110931387	chr12:110931387:G:C	1.34571e-103	-1.06889e-09	-1.73756	1.27253e-50	-1.06889e-09	-1.21215
110931842	chr12:110931842:T:C	9.95468e-104	-2.03902	-1.03578e-09	4.38353e-51	-2.27789	-1.03578e-09
110932210	chr12:110932210:G:A	1.30687e-103	-1.06889e-09	-1.76685	6.58509e-51	-1.06889e-09	-1.87093
110932508	chr12:110932508:C:A	2.44266e-104	-1.96188	-1.4821	2.08832e-51	-1.67308	-1.3463
110932680	chr12:110932680:G:A	1.31025e-84	41.3831	0.601713	1.6595e-50	-1.57217	0.625534
110932929	chr12:110932929:A:T	2.54235e-103	-1.06889e-09	-1.10139	4.33446e-50	-1.06889e-09	0.0134428
110933176	chr12:110933176:C:T	1.37678e-83	43.4914	0.845601	6.22265e-51	-1.59775	-0.329791
110933183	chr12:110933183:C:T	1.06508e-103	-1.97143	-1.03578e-09	4.70915e-51	-2.20623	-1.03578e-09
110933383	chr12:110933383:C:A	2.26415e-84	41.8658	0.666052	7.25236e-51	-1.30747	-0.46694
110933741	chr12:110933741:G:A	1.31191e-103	-1.06889e-09	-1.763	6.58656e-51	-1.06889e-09	-1.87071
110933744	chr12:110933744:A:AC	2.24448e-104	-1.67354	-1.85505	5.67105e-52	-2.48057	-1.84238
110934263	chr12:110934263:T:C	1.32424e-103	-1.06889e-09	-1.75364	6.56414e-51	-1.06889e-09	-1.87412
110934314	chr12:110934314:G:A	1.4921e-103	-1.06889e-09	-1.63429	1.58994e-50	-1.06889e-09	-0.989462
110934375	chr12:110934375:T:A	1.70759e-103	-1.06889e-09	-1.4994	8.46778e-50	-1.06889e-09	0.683113
110934448	chr12:110934448:C:T	2.71369e-103	-1.06889e-09	-1.03617	2.25496e-50	-1.06889e-09	-0.640023
110934925	chr12:110934925:A:C	1.26544e-103	-1.06889e-09	-1.79906	6.60156e-51	-1.06889e-09	-1.86843
110935423	chr12:110935423:T:C	6.83712e-104	-2.4147	-1.03578e-09	4.00618e-51	-2.3679	-1.03578e-09
110935490	chr12:110935490:G:A	2.14332e-103	-1.06889e-09	-1.27213	8.1425e-51	-1.06889e-09	-1.65864
110935600	chr12:110935600:T:C	1.83448e-85	41.1958	-1.177	3.47705e-50	0.667033	-0.874005
110935661	chr12:110935661:G:C	4.01625e-104	-1.79493	-1.15179	3.73091e-51	-1.46025	-0.978833
110935704	chr12:110935704:C:T	9.80307e-104	-2.05437	-1.03578e-09	4.40327e-51	-2.27339	-1.03578e-09
110935749	chr12:110935749:G:A	1.01289e-103	-2.02167	-1.03578e-09	4.50722e-51	-2.25006	-1.03578e-09
110935931	chr12:110935931:G:T	9.64656e-104	-2.07046	-1.03578e-09	4.30162e-51	-2.29675	-1.03578e-09
110935988	chr12:110935988:A:T	1.37958e-103	-1.06889e-09	-1.7127	6.5866e-51	-1.06889e-09	-1.8707
110936032	chr12:110936032:T:TG	9.12832e-86	40.5944	-1.27355	1.41597e-50	0.270456	-1.3758
110936620	chr12:110936620:T:C	1.3737e-103	-1.06889e-09	-1.71697	6.78443e-51	-1.06889e-09	-1.84111
110937240	chr12:110937240:T:A	7.56714e-104	-1.17437	-1.13888	4.03942e-50	-0.12517	0.0681149
110937261	chr12:110937261:C:T	1.33469e-103	-1.06889e-09	-1.74578	6.56694e-51	-1.06889e-09	-1.87369
110937366	chr12:110937366:A:G	1.54991e-87	36.9987	-1.75367	8.95038e-50	0.954658	-0.216117
110937527	chr12:110937527:A:C	1.21043e-103	-1.06889e-09	-1.84351	7.68395e-51	-1.06889e-09	-1.71661
110937529	chr12:110937529:C:T	1.20727e-103	-1.06889e-09	-1.84612	7.73901e-51	-1.06889e-09	-1.70947
110937631	chr12:110937631:C:G	1.51991e-103	-1.06889e-09	-1.61583	6.76048e-51	-1.06889e-09	-1.84465
110938242	chr12:110938242:G:C	1.33103e-86	38.5042	-1.10874	1.23031e-50	0.420935	-1.66683
110938248	chr12:110938248:A:T	1.20455e-103	-1.06889e-09	-1.84837	7.78549e-51	-1.06889e-09	-1.70348
110938262	chr12:110938262:T:A	8.50667e-104	-0.475522	-1.72069	7.69234e-52	-2.30616	-1.71194
110938503	chr12:110938503:A:G	9.31718e-103	-1.06889e-09	0.19738	6.78359e-49	-1.06889e-09	2.76394
110938980	chr12:110938980:T:A	4.52097e-103	-1.06889e-09	-0.525753	7.775e-51	-1.06889e-09	-1.70483
110939117	chr12:110939117:T:C	6.95681e-87	38.3577	-1.61108	7.42512e-50	0.732624	-0.180909
110939198	chr12:110939198:G:A	9.31921e-88	35.8895	-1.15309	9.3554e-51	0.319693	-1.83948
110939204	chr12:110939204:G:A	3.77222e-104	-1.91065	-1.09875	1.61925e-50	-1.06288	0.0916838
110939247	chr12:110939247:C:T	4.13339e-87	37.546	-1.32001	1.09839e-50	0.413405	-1.77271
110939288	chr12:110939288:T:C	1.23746e-103	-1.06889e-09	-1.82142	7.40309e-51	-1.06889e-09	-1.75384
110940162	chr12:110940162:C:T	4.97082e-103	-1.06889e-09	-0.430895	2.64716e-49	-1.06889e-09	1.82292
110940183	chr12:110940183:C:A	1.23197e-103	-1.06889e-09	-1.82587	7.4641e-51	-1.06889e-09	-1.74563
110940211	chr12:110940211:C:G	1.1877e-103	-1.06889e-09	-1.86246	8.49924e-51	-1.06889e-09	-1.61576
110940466	chr12:110940466:C:T	1.22578e-103	-1.06889e-09	-1.8309	7.52865e-51	-1.06889e-09	-1.73702
110940634	chr12:110940634:C:T	1.4009e-103	-1.06889e-09	-1.69736	7.48703e-51	-1.06889e-09	-1.74257
110940665	chr12:110940665:C:T	1.22571e-103	-1.06889e-09	-1.83096	7.52941e-51	-1.06889e-09	-1.73692
110941100	chr12:110941100:G:A	1.21356e-103	-1.06889e-09	-1.84092	7.66772e-51	-1.06889e-09	-1.71872
110941356	chr12:110941356:G:T	1.28589e-103	-1.06889e-09	-1.78303	6.57303e-51	-1.06889e-09	-1.87277
110941390	chr12:110941390:A:T	1.34936e-103	-1.06889e-09	-1.73485	6.77133e-51	-1.06889e-09	-1.84304
110941534	chr12:110941534:A:G	1.22978e-103	-1.06889e-09	-1.82765	7.47813e-51	-1.06889e-09	-1.74376
110941656	chr12:110941656:C:T	5.60586e-103	-0.597284	0.286616	6.57201e-51	-2.40299	0.530074
110941670	chr12:110941670:G:A	1.17778e-103	-1.06889e-09	-1.87085	6.76388e-51	-1.06889e-09	-1.84414
110941692	chr12:110941692:G:C	3.89689e-103	-1.06889e-09	-0.674302	9.09374e-50	-1.06889e-09	0.754432
110942110	chr12:110942110:G:C	1.23489e-103	-1.06889e-09	-1.8235	7.42114e-51	-1.06889e-09	-1.75141
110942141	chr12:110942141:C:T	1.19181e-103	-1.06889e-09	-1.85901	6.57099e-51	-1.06889e-09	-1.87308
110942190	chr12:110942190:C:T	1.23526e-103	-1.06889e-09	-1.8232	7.41801e-51	-1.06889e-09	-1.75183
110942243	chr12:110942243:C:T	1.29027e-103	-1.06889e-09	-1.77963	6.57407e-51	-1.06889e-09	-1.87261
110942317	chr12:110942317:A:G	2.22876e-103	-1.06889e-09	-1.23304	8.25985e-50	-1.06889e-09	0.658251
110942402	chr12:110942402:T:C	1.19878e-103	-1.06889e-09	-1.85318	8.78826e-51	-1.06889e-09	-1.58232
110943003	chr12:110943003:C:T	1.35365e-103	-1.06889e-09	-1.73167	7.23673e-51	-1.06889e-09	-1.77657
110943122	chr12:110943122:T:C	1.10753e-102	-1.06889e-09	0.370233	7.58592e-49	-1.06889e-09	2.87572
110943335	chr12:110943335:C:T	3.7498e-103	-1.06889e-09	-0.712779	1.27103e-50	-1.06889e-09	-1.21333
110944102	chr12:110944102:C:T	1.34143e-103	-1.06889e-09	-1.74074	6.94939e-51	-1.06889e-09	-1.81709
110944295	chr12:110944295:A:G	1.42426e-103	-1.06889e-09	-1.68083	7.72629e-51	-1.06889e-09	-1.71111
110944605	chr12:110944605:C:A	2.98668e-88	35.3655	-1.76708	2.31628e-50	0.754172	-1.36737
110945232	chr12:110945232:G:A	1.28392e-83	44.1	0.167169	1.33023e-48	2.66776	0.769612
110945253	chr12:110945253:T:C	1.15128e-103	-1.8936	-1.03578e-09	3.12307e-51	-2.61693	-1.03578e-09
110945683	chr12:110945683:A:G	2.08848e-103	-1.06889e-09	-1.29804	8.01115e-51	-1.06889e-09	-1.67491
110946127	chr12:110946127:G:A	1.51261e-103	-1.06889e-09	-1.62064	7.48801e-51	-1.06889e-09	-1.74244
110946459	chr12:110946459:T:TATTTTCCATA	4.60369e-103	-1.06889e-09	-0.507622	2.32274e-49	-1.06889e-09	1.69218
110946712	chr12:110946712:G:A	7.04422e-104	-1.22814	-1.15672	3.83048e-50	-0.139138	0.0289721
110946764	chr12:110946764:G:T	4.26812e-103	-1.06889e-09	-0.583306	9.62044e-50	-1.06889e-09	0.810735
110947002	chr12:110947002:G:C	2.5983e-103	-1.06889e-09	-1.07962	1.01281e-49	-1.06889e-09	0.862157
110947071	chr12:110947071:C:T	2.74454e-103	-1.06889e-09	-1.02486	1.32476e-50	-1.06889e-09	-1.17193
110947329	chr12:110947329:T:C	3.52758e-104	-1.96554	-1.11091	1.49546e-50	-1.12402	0.0732952
110947351	chr12:110947351:G:A	3.68315e-103	-1.06889e-09	-0.730712	7.69974e-50	-1.06889e-09	0.588032
110947363	chr12:110947363:G:A	1.47547e-103	-1.06889e-09	-1.6455	6.63537e-51	-1.06889e-09	-1.86333
110947441	chr12:110947441:C:A	1.89855e-104	-1.82202	-1.87395	1.30353e-51	-1.61841	-1.87225
110947492	chr12:110947492:A:G	5.16442e-85	41.0523	0.00152644	4.27174e-51	-1.23653	-1.06718
110947832	chr12:110947832:G:A	9.96721e-101	4.86999	-1.03578e-09	5.10593e-51	-2.12534	-1.03578e-09
110947905	chr12:110947905:G:A	4.87217e-103	-1.06889e-09	-0.450941	2.54089e-49	-1.06889e-09	1.78195
110948173	chr12:110948173:A:T	1.18605e-103	-1.06889e-09	-1.86385	6.74242e-51	-1.06889e-09	-1.84732
110948214	chr12:110948214:A:C	1.14887e-85	40.5255	-0.974685	2.45794e-51	-1.02508	-1.83134
110948863	chr12:110948863:G:T	9.53966e-87	38.1501	-1.08772	1.43618e-50	0.59177	-1.68294
110949160	chr12:110949160:C:T	1.53248e-103	-1.06889e-09	-1.60759	6.76975e-51	-1.06889e-09	-1.84328
110949694	chr12:110949694:G:A	1.35741e-103	-1.06889e-09	-1.7289	6.71688e-51	-1.06889e-09	-1.85112
110950082	chr12:110950082:C:G	4.53592e-103	-0.783627	0.261175	6.97561e-51	-2.31416	0.500838
110950193	chr12:110950193:G:A	1.58924e-103	-1.06889e-09	-1.57122	7.74841e-51	-1.06889e-09	-1.70825
110950750	chr12:110950750:G:A	1.4521e-103	-1.06889e-09	-1.66147	1.58992e-50	-1.06889e-09	-0.989471
110951149	chr12:110951149:G:A	3.7496e-104	-1.84741	-1.16801	1.63604e-50	-0.959578	-0.00130081
110951301	chr12:110951301:G:A	4.98015e-104	-1.93635	-0.795258	3.06138e-50	-1.04323	0.708942
110951862	chr12:110951862:G:A	1.32127e-103	-1.06889e-09	-1.75589	6.65152e-51	-1.06889e-09	-1.8609
110952012	chr12:110952012:A:G	1.36103e-103	-1.06889e-09	-1.72624	6.7206e-51	-1.06889e-09	-1.85056
110952075	chr12:110952075:T:C	1.36361e-103	-1.06889e-09	-1.72435	6.73452e-51	-1.06889e-09	-1.84849
110952965	chr12:110952965:T:C	1.76081e-104	-2.08317	-1.68812	1.06486e-50	-0.510717	-0.879598
110952980	chr12:110952980:T:C	3.92511e-104	-1.95074	-1.01893	1.74533e-50	-1.11165	0.215443
110953118	chr12:110953118:A:G	1.26868e-103	-1.06889e-09	-1.79651	6.65651e-51	-1.06889e-09	-1.86015
110953317	chr12:110953317:A:ACTAT	1.34796e-86	37.8851	-0.477076	7.25951e-50	1.56404	-1.03488
110953348	chr12:110953348:A:G	1.78899e-104	-2.08886	-1.66655	1.10526e-50	-0.522068	-0.831011
110953435	chr12:110953435:A:G	3.85488e-104	-1.95665	-1.03107	1.68474e-50	-1.12739	0.195849
110953994	chr12:110953994:G:A	4.08707e-104	-1.90725	-1.02199	1.85124e-50	-1.04747	0.210169
110953995	chr12:110953995:C:T	4.62554e-85	40.9336	0.0100344	4.39648e-51	-1.21009	-1.06485
110954124	chr12:110954124:C:T	2.4516e-103	-1.06889e-09	-1.13774	6.56862e-51	-1.06889e-09	-1.87344
110954269	chr12:110954269:A:G	1.54509e-103	-1.06889e-09	-1.5994	7.46236e-51	-1.06889e-09	-1.74587
110954297	chr12:110954297:G:A	3.69423e-103	-1.06889e-09	-0.727708	1.25661e-50	-1.06889e-09	-1.22474
110954428	chr12:110954428:CT:C	1.58543e-103	-1.57363	-1.03578e-09	3.53946e-51	-2.49177	-1.03578e-09
110954693	chr12:110954693:A:G	1.7507e-104	-2.09793	-1.67913	1.05489e-50	-0.542053	-0.857665
110955242	chr12:110955242:G:A	1.33536e-103	-1.06889e-09	-1.74528	6.67025e-51	-1.06889e-09	-1.85808
110955385	chr12:110955385:A:G	2.82885e-103	-1.06889e-09	-0.994611	1.00107e-49	-1.06889e-09	0.850502
110955413	chr12:110955413:T:G	1.40257e-103	-1.06889e-09	-1.69617	7.46024e-51	-1.06889e-09	-1.74615
110955447	chr12:110955447:TC:T	3.11295e-87	37.0781	-1.13568	8.11624e-51	0.205361	-1.86723
110956523	chr12:110956523:T:C	5.84e-87	37.2096	-0.638019	1.20641e-50	0.574679	-1.84019
110956580	chr12:110956580:G:A	8.19336e-87	37.5717	-0.661529	1.08614e-50	0.47392	-1.84444
110956827	chr12:110956827:C:T	1.41902e-103	-1.06889e-09	-1.68451	6.8536e-51	-1.06889e-09	-1.83097
110956840	chr12:110956840:G:A	1.1654e-87	36.4271	-1.46712	2.47223e-50	0.957728	-1.50576
110956841	chr12:110956841:T:C	1.11077e-87	36.3811	-1.46915	2.50705e-50	0.969782	-1.50383
110957125	chr12:110957125:C:A	5.98876e-87	37.265	-0.668282	1.18911e-50	0.566624	-1.84657
110957210	chr12:110957210:CCCTT:C	1.20618e-85	39.7203	-0.12077	7.66206e-51	-1.25224	-0.467215
110957314	chr12:110957314:G:A	5.37682e-104	-2.65497	-1.03578e-09	3.2886e-51	-2.56528	-1.03578e-09
110957346	chr12:110957346:C:T	6.33967e-87	37.3169	-0.663172	1.17617e-50	0.553984	-1.84488
110957457	chr12:110957457:C:T	1.34984e-103	-1.06889e-09	-1.7345	6.70736e-51	-1.06889e-09	-1.85254
110957547	chr12:110957547:G:C	3.95248e-104	-1.90468	-1.05804	1.74857e-50	-1.04655	0.152191
110958092	chr12:110958092:G:A	1.28755e-103	-1.06889e-09	-1.78174	6.69826e-51	-1.06889e-09	-1.85389
110958445	chr12:110958445:A:G	2.19475e-102	1.05417	-1.03578e-09	2.96243e-51	-2.66973	-1.03578e-09
110958615	chr12:110958615:G:A	5.8776e-87	37.4052	-0.827176	1.12373e-50	0.529018	-1.86552
110958809	chr12:110958809:C:T	6.61643e-87	37.474	-0.777564	1.10358e-50	0.506567	-1.86116
110959154	chr12:110959154:A:G	2.36708e-87	37.1529	-1.48432	2.06099e-50	0.754175	-1.48415
110959450	chr12:110959450:G:A	6.15761e-104	-2.51938	-1.03578e-09	4.16861e-51	-2.32816	-1.03578e-09
110960191	chr12:110960191:C:T	2.16877e-104	-1.97869	-1.58422	4.87799e-51	-1.27397	-0.897036
110960294	chr12:110960294:T:C	1.11786e-85	39.9734	-0.449921	5.28765e-51	-1.36496	-0.725406
110960604	chr12:110960604:G:C	1.30522e-103	-1.06889e-09	-1.76811	6.74301e-51	-1.06889e-09	-1.84723
110961230	chr12:110961230:C:G	1.27985e-103	-1.06889e-09	-1.78773	6.68176e-51	-1.06889e-09	-1.85636
110961350	chr12:110961350:A:T	1.18881e-103	-1.06889e-09	-1.86152	1.05953e-50	-1.06889e-09	-1.39533
110961415	chr12:110961415:C:T	3.82453e-104	-1.97515	-1.02048	1.67983e-50	-1.14846	0.214003
110961458	chr12:110961458:C:T	1.51671e-103	-1.06889e-09	-1.61794	1.59676e-50	-1.06889e-09	-0.985181
110961642	chr12:110961642:T:C	2.09893e-86	39.1019	-1.25102	6.61252e-50	0.951414	-0.515604
110961856	chr12:110961856:T:C	1.06425e-85	40.5213	-1.04697	2.40581e-51	-1.03156	-1.84629
110961967	chr12:110961967:G:A	1.69e-87	36.796	-1.46439	2.2202e-50	0.852428	-1.50798
110962001	chr12:110962001:A:C	1.435e-103	-1.06889e-09	-1.67332	6.63814e-51	-1.06889e-09	-1.86291
110962013	chr12:110962013:G:A	2.45975e-103	-1.06889e-09	-1.13442	8.83756e-51	-1.06889e-09	-1.57673
110962014	chr12:110962014:A:G	2.48294e-103	-1.06889e-09	-1.12503	8.86978e-51	-1.06889e-09	-1.57309
110962132	chr12:110962132:TTTG:T	1.60963e-87	36.795	-1.51209	2.34238e-50	0.855573	-1.45756
110962202	chr12:110962202:G:A	8.24994e-88	36.2711	-1.65662	1.79124e-50	0.589336	-1.45958
110962312	chr12:110962312:A:G	1.52138e-87	36.9464	-1.71987	1.5074e-50	0.379067	-1.42184
110962323	chr12:110962323:T:C	4.07487e-104	-1.90963	-1.0226	1.85016e-50	-1.05595	0.218062
110962955	chr12:110962955:C:G	1.18851e-103	-1.06889e-09	-1.86178	8.01418e-51	-1.06889e-09	-1.67453
110963032	chr12:110963032:C:T	2.7293e-86	39.5717	-1.45817	5.62923e-50	0.755348	-0.48053
110963082	chr12:110963082:G:GA	2.76047e-86	39.5479	-1.42304	5.33837e-50	0.763828	-0.542063
110963212	chr12:110963212:G:A	1.176e-103	-1.06889e-09	-1.87236	9.85288e-51	-1.06889e-09	-1.46798
110963242	chr12:110963242:G:A	2.66538e-103	-1.06889e-09	-1.05414	4.55555e-50	-1.06889e-09	0.0631909
110963419	chr12:110963419:C:T	1.92262e-86	38.4038	-0.640687	1.66153e-50	0.82274	-1.76816
110963438	chr12:110963438:G:A	6.64055e-102	2.1613	-1.03578e-09	4.55977e-51	-2.23847	-1.03578e-09
110963512	chr12:110963512:G:T	4.42455e-85	41.2698	-0.370586	3.50264e-51	-1.31528	-1.18694
110963889	chr12:110963889:G:A	6.20471e-87	37.6112	-0.979059	1.00127e-50	0.412167	-1.86405
110963994	chr12:110963994:A:G	2.8363e-86	39.6238	-1.47187	5.63757e-50	0.740952	-0.464653
110964559	chr12:110964559:T:C	2.70083e-86	39.624	-1.52095	6.48613e-50	0.742055	-0.325544
110964696	chr12:110964696:C:G	1.18674e-103	-1.06889e-09	-1.86327	1.07233e-50	-1.06889e-09	-1.38332
110964726	chr12:110964726:C:T	1.1756e-103	-1.06889e-09	-1.8727	9.78509e-51	-1.06889e-09	-1.47488
110964918	chr12:110964918:G:A	1.41429e-103	-1.06889e-09	-1.68785	6.61672e-51	-1.06889e-09	-1.86614
110965713	chr12:110965713:C:T	1.18366e-103	-1.06889e-09	-1.86587	8.15827e-51	-1.06889e-09	-1.65671
110965817	chr12:110965817:A:G	1.49699e-103	-1.06889e-09	-1.63102	7.92137e-51	-1.06889e-09	-1.68618
110966664	chr12:110966664:G:A	1.23917e-103	-1.06889e-09	-1.82004	1.00158e-50	-1.06889e-09	-1.45158
110966739	chr12:110966739:G:GT	1.17958e-103	-1.06889e-09	-1.86932	8.3746e-51	-1.06889e-09	-1.63054
110967069	chr12:110967069:C:T	9.72778e-103	-1.06889e-09	0.240505	6.23812e-49	-1.06889e-09	2.68011
110967112	chr12:110967112:G:A	9.2861e-103	-1.06889e-09	0.194039	5.95106e-49	-1.06889e-09	2.633
110967189	chr12:110967189:CT:C	1.49033e-103	-1.06889e-09	-1.63548	7.8936e-51	-1.06889e-09	-1.68969
110967803	chr12:110967803:A:C	9.65144e-103	-1.06889e-09	0.232627	6.21899e-49	-1.06889e-09	2.67704
110968051	chr12:110968051:T:C	3.82441e-103	-1.06889e-09	-0.693077	1.24529e-50	-1.06889e-09	-1.23379
110968462	chr12:110968462:A:G	2.38816e-103	-1.06889e-09	-1.16396	6.58924e-51	-1.06889e-09	-1.8703
110968569	chr12:110968569:A:T	8.18876e-85	40.9966	0.518193	6.3066e-51	-0.853088	-1.06106
110968608	chr12:110968608:G:A	7.9602e-104	-2.26261	-1.03578e-09	1.32528e-50	-1.17153	-1.03578e-09
110968849	chr12:110968849:T:C	2.67419e-103	-1.06889e-09	-1.05083	6.56688e-51	-1.06889e-09	-1.8737
110968955	chr12:110968955:C:T	4.44476e-103	-0.542755	-1.03578e-09	8.76177e-51	-1.58534	-1.03578e-09
110969562	chr12:110969562:G:T	9.85503e-86	39.0898	0.307602	1.05032e-50	-1.14658	-0.257477
110969655	chr12:110969655:T:G	3.23991e-86	39.5134	-1.22834	7.62258e-50	0.952307	-0.374347
110969893	chr12:110969893:G:A	1.67785e-85	39.8618	0.0677156	8.79213e-51	-1.32915	-0.252736
110970301	chr12:110970301:T:C	1.60674e-103	-1.06889e-09	-1.56027	1.75626e-50	-1.06889e-09	-0.889967
110971405	chr12:110971405:C:T	1.21529e-103	-1.06889e-09	-1.83949	1.1691e-50	-1.06889e-09	-1.29692
110971562	chr12:110971562:C:T	1.39491e-103	-1.06889e-09	-1.70165	7.53785e-51	-1.06889e-09	-1.7358
110971798	chr12:110971798:C:A	1.56254e-103	-1.06889e-09	-1.58817	2.17608e-50	-1.06889e-09	-0.675628
110971887	chr12:110971887:A:G	1.31006e-103	-1.06889e-09	-1.76441	6.56434e-51	-1.06889e-09	-1.87409
110972623	chr12:110972623:G:T	2.65394e-103	-1.06889e-09	-1.05844	8.79996e-51	-1.06889e-09	-1.58099
110972960	chr12:110972960:T:C	6.10698e-104	-2.52763	-1.03578e-09	8.79834e-51	-1.58118	-1.03578e-09
110973111	chr12:110973111:A:G	1.17944e-103	-1.06889e-09	-1.86944	7.14748e-51	-1.06889e-09	-1.78898
110973312	chr12:110973312:GAAGA:G	1.52034e-103	-1.06889e-09	-1.61555	1.49085e-50	-1.06889e-09	-1.05381
110973451	chr12:110973451:T:C	8.70695e-104	-2.17294	-1.03578e-09	6.05004e-51	-1.95568	-1.03578e-09
110973576	chr12:110973576:A:T	1.19041e-103	-1.06889e-09	-1.86018	9.93769e-51	-1.06889e-09	-1.45941
110973595	chr12:110973595:T:C	1.19275e-103	-1.06889e-09	-1.85822	1.72979e-50	-1.06889e-09	-0.905156
110973607	chr12:110973607:A:G	1.48915e-103	-1.06889e-09	-1.63628	7.63583e-51	-1.06889e-09	-1.72289
110973627	chr12:110973627:A:C	1.27299e-103	-1.06889e-09	-1.79311	1.26741e-50	-1.06889e-09	-1.21618
110974147	chr12:110974147:A:AT	2.1164e-103	-1.06889e-09	-1.28476	3.93537e-49	-1.06889e-09	2.21943
110974465	chr12:110974465:T:C	2.4385e-103	-1.06889e-09	-1.1431	5.75107e-49	-1.06889e-09	2.59882
110974603	chr12:110974603:G:T	1.18037e-103	-1.06889e-09	-1.86865	1.05288e-50	-1.06889e-09	-1.40162
110974659	chr12:110974659:A:G	3.72188e-86	37.8768	0.546917	1.85069e-50	-0.819249	-0.0183445
110974842	chr12:110974842:G:A	5.9149e-104	-2.55959	-1.03578e-09	2.97057e-51	-2.66699	-1.03578e-09
110974849	chr12:110974849:G:C	1.19175e-103	-1.06889e-09	-1.85905	1.71e-50	-1.06889e-09	-0.916661
110974907	chr12:110974907:C:T	1.14465e-103	-1.89938	-1.03578e-09	5.50855e-51	-2.04944	-1.03578e-09
110975104	chr12:110975104:C:T	2.33642e-88	35.2094	-1.85645	6.92308e-50	1.14513	-0.663427
110975457	chr12:110975457:A:G	1.32984e-103	-1.06889e-09	-1.74942	2.91621e-50	-1.06889e-09	-0.382871
110975615	chr12:110975615:A:G	1.1827e-103	-1.06889e-09	-1.86668	8.56287e-51	-1.06889e-09	-1.6083
110975742	chr12:110975742:C:T	2.17028e-103	-1.06889e-09	-1.25963	1.34458e-50	-1.06889e-09	-1.15707
110975921	chr12:110975921:C:T	1.30154e-103	-1.06889e-09	-1.77093	1.8879e-50	-1.06889e-09	-0.817689
110976133	chr12:110976133:G:C	1.02379e-101	4.43822	-1.84402	2.40023e-45	4.01438	6.92095
110976307	chr12:110976307:T:G	5.70424e-102	-1.06889e-09	2.00932	8.80785e-48	-1.06889e-09	5.32766
110976723	chr12:110976723:T:C	1.42516e-104	-2.178	-1.80478	1.20265e-48	2.61069	0.72585
110977530	chr12:110977530:C:T	1.95077e-103	-1.06889e-09	-1.36625	7.677e-51	-1.06889e-09	-1.71751
110977641	chr12:110977641:G:A	5.83674e-103	-1.06889e-09	-0.270308	3.25569e-48	-1.06889e-09	4.33242
110977658	chr12:110977658:C:T	1.31408e-103	-1.06889e-09	-1.76135	7.02577e-51	-1.06889e-09	-1.80615
110977730	chr12:110977730:G:C	5.86574e-103	-1.06889e-09	-0.265352	3.31803e-48	-1.06889e-09	4.35139
110977743	chr12:110977743:T:C	1.32839e-103	-1.06889e-09	-1.75051	6.58212e-51	-1.06889e-09	-1.87138
110977807	chr12:110977807:T:A	1.1739e-103	-1.06889e-09	-1.87415	9.37917e-51	-1.06889e-09	-1.51725
110977881	chr12:110977881:C:T	1.34095e-103	-1.06889e-09	-1.7411	6.58346e-51	-1.06889e-09	-1.87118
110978386	chr12:110978386:T:C	1.66751e-103	-1.06889e-09	-1.52315	6.95522e-51	-1.06889e-09	-1.81625
110978441	chr12:110978441:A:G	1.18323e-103	-1.06889e-09	-1.86624	6.57679e-51	-1.06889e-09	-1.87219
110978456	chr12:110978456:ATTAT:A	2.77962e-103	-1.06889e-09	-1.01217	5.36557e-50	-1.06889e-09	0.226847
110979066	chr12:110979066:C:T	6.9419e-101	4.38438	0.123887	1.74454e-50	-2.33706	1.4404
110979118	chr12:110979118:T:C	1.17934e-103	-1.06889e-09	-1.86952	6.56736e-51	-1.06889e-09	-1.87363
110979483	chr12:110979483:G:A	2.91781e-104	-1.80837	-1.45786	2.69536e-50	1.19581	-1.65743
110979914	chr12:110979914:G:A	1.1099e-104	-2.37461	-1.85818	4.85327e-49	2.78988	-0.360796
110979988	chr12:110979988:T:C	2.36386e-103	-1.06889e-09	-1.17419	1.94729e-50	-1.06889e-09	-0.786718
110980210	chr12:110980210:A:G	7.37806e-103	-1.06889e-09	-0.0359691	4.27857e-49	-1.06889e-09	2.30305
110980458	chr12:110980458:C:T	9.72701e-103	-0.401606	0.642033	2.33128e-51	-2.5655	-0.343826
110980603	chr12:110980603:A:G	2.14424e-103	-1.06889e-09	-1.27169	8.0859e-51	-1.06889e-09	-1.66562
110981079	chr12:110981079:G:A	1.17452e-103	-1.06889e-09	-1.87362	9.11015e-51	-1.06889e-09	-1.54635
110981169	chr12:110981169:C:T	1.17414e-103	-1.06889e-09	-1.87394	1.06657e-50	-1.06889e-09	-1.38871
110981319	chr12:110981319:A:G	1.31071e-104	-2.37199	-1.6945	6.55074e-50	1.80685	-1.38042
110981538	chr12:110981538:A:G	1.1788e-103	-1.06889e-09	-1.86998	6.72002e-51	-1.06889e-09	-1.85065
110981575	chr12:110981575:C:A	1.17823e-103	-1.06889e-09	-1.87047	6.71177e-51	-1.06889e-09	-1.85188
110982191	chr12:110982191:T:C	8.81241e-101	4.74685	-1.03578e-09	5.36783e-51	-2.07532	-1.03578e-09
110982202	chr12:110982202:G:A	1.17449e-103	-1.06889e-09	-1.87365	7.97237e-51	-1.06889e-09	-1.67976
110982352	chr12:110982352:C:T	2.25755e-104	-1.91914	-1.60365	4.2158e-50	1.48388	-1.4982
110982717	chr12:110982717:G:A	1.41623e-104	-2.44991	-1.53916	5.95775e-50	1.87191	-1.54037
110983609	chr12:110983609:A:G	1.32788e-103	-1.06889e-09	-1.75089	2.47209e-50	-1.06889e-09	-0.548091
110983788	chr12:110983788:A:G	2.84711e-104	-1.69862	-1.59215	2.44026e-50	0.990159	-1.55121
110983847	chr12:110983847:G:A	3.40314e-104	-1.51915	-1.59321	1.72713e-50	0.650004	-1.5567
110983869	chr12:110983869:C:T	7.29001e-104	-2.35056	-1.03578e-09	2.93211e-51	-2.68002	-1.03578e-09
110983894	chr12:110983894:C:T	1.17573e-103	-1.06889e-09	-1.87259	6.63244e-51	-1.06889e-09	-1.86377
110983992	chr12:110983992:G:A	1.31187e-103	-1.06889e-09	-1.76303	7.31566e-51	-1.06889e-09	-1.76572
110984024	chr12:110984024:T:C	2.77071e-104	-1.71084	-1.60712	2.53861e-50	1.01392	-1.53546
110984073	chr12:110984073:C:T	1.26009e-103	-1.06889e-09	-1.8033	7.02966e-51	-1.06889e-09	-1.8056
110984256	chr12:110984256:G:A	1.17698e-103	-1.06889e-09	-1.87153	6.64869e-51	-1.06889e-09	-1.86132
110984840	chr12:110984840:C:T	1.17391e-103	-1.06889e-09	-1.87414	6.57355e-51	-1.06889e-09	-1.87269
110985855	chr12:110985855:G:C	1.86601e-104	-2.1906	-1.52266	2.36532e-50	1.00558	-1.59782
110985952	chr12:110985952:C:T	1.77827e-103	-1.06889e-09	-1.45884	6.79414e-51	-1.06889e-09	-1.83968
110985965	chr12:110985965:T:C	2.89761e-104	-1.69923	-1.57395	2.40532e-50	0.996235	-1.57171
110986037	chr12:110986037:T:A	1.74799e-103	-1.06889e-09	-1.47601	6.83002e-51	-1.06889e-09	-1.83441
110986565	chr12:110986565:C:G	1.26793e-103	-1.06889e-09	-1.7971	6.88381e-51	-1.06889e-09	-1.82657
110987109	chr12:110987109:C:T	2.89563e-102	-1.06889e-09	1.33131	3.3155e-48	-1.06889e-09	4.35062
110987793	chr12:110987793:G:T	1.86071e-103	-1.06889e-09	-1.41352	7.01815e-51	-1.06889e-09	-1.80724
110987829	chr12:110987829:G:T	1.29632e-103	-1.06889e-09	-1.77495	7.14761e-51	-1.06889e-09	-1.78896
110987890	chr12:110987890:G:T	1.21963e-103	-1.06889e-09	-1.83593	7.93565e-51	-1.06889e-09	-1.68438
110988606	chr12:110988606:C:T	1.20362e-103	-1.06889e-09	-1.84914	8.21522e-51	-1.06889e-09	-1.64975
110988668	chr12:110988668:C:T	1.19375e-103	-1.06889e-09	-1.85738	8.41093e-51	-1.06889e-09	-1.62621
110988873	chr12:110988873:C:T	1.35696e-103	-1.06889e-09	-1.72923	2.24854e-50	-1.06889e-09	-0.642875
110988886	chr12:110988886:C:T	1.17703e-103	-1.06889e-09	-1.87148	9.52463e-51	-1.06889e-09	-1.50186
110988962	chr12:110988962:G:A	1.19602e-103	-1.06889e-09	-1.85548	8.35607e-51	-1.06889e-09	-1.63275
110989115	chr12:110989115:C:T	1.75292e-103	-1.06889e-09	-1.4732	6.81862e-51	-1.06889e-09	-1.83608
110989184	chr12:110989184:ATTTAT:A	5.44528e-104	-2.64232	-1.03578e-09	3.58922e-51	-2.47781	-1.03578e-09
110989249	chr12:110989249:C:A	1.19439e-103	-1.06889e-09	-1.85685	8.83383e-51	-1.06889e-09	-1.57715
110989250	chr12:110989250:T:A	1.19464e-103	-1.06889e-09	-1.85664	8.82833e-51	-1.06889e-09	-1.57777
110989987	chr12:110989987:T:G	3.4046e-102	-1.06889e-09	1.49323	6.60793e-48	-1.06889e-09	5.04029
110990088	chr12:110990088:G:A	5.25522e-104	-2.67784	-1.03578e-09	2.2207e-50	-0.655334	-1.03578e-09
110990169	chr12:110990169:G:A	1.85263e-103	-1.06889e-09	-1.41788	1.81805e-50	-1.06889e-09	-0.855392
110990226	chr12:110990226:C:T	1.18524e-103	-1.06889e-09	-1.86453	9.13935e-51	-1.06889e-09	-1.54315
110990266	chr12:110990266:C:T	3.39373e-103	-1.06889e-09	-0.81255	7.89765e-50	-1.06889e-09	0.61341
110990272	chr12:110990272:GC:G	2.24897e-103	-1.06889e-09	-1.22401	1.78991e-50	-1.06889e-09	-0.87099
110990326	chr12:110990326:T:A	1.20426e-103	-1.06889e-09	-1.84862	8.45652e-51	-1.06889e-09	-1.6208
110990413	chr12:110990413:C:G	1.18652e-103	-1.06889e-09	-1.86346	9.08348e-51	-1.06889e-09	-1.54928
110990422	chr12:110990422:T:C	1.17924e-103	-1.06889e-09	-1.86961	6.56807e-51	-1.06889e-09	-1.87352
110990577	chr12:110990577:T:G	1.20809e-103	-1.06889e-09	-1.84544	8.37361e-51	-1.06889e-09	-1.63065
110990858	chr12:110990858:C:T	1.30493e-102	-1.06889e-09	0.534255	3.2623e-50	-1.06889e-09	-0.270721
110991014	chr12:110991014:T:C	2.00917e-103	-1.06889e-09	-1.33676	2.85426e-50	-1.06889e-09	-0.404344
110991471	chr12:110991471:G:A	2.59888e-103	-1.06889e-09	-1.0794	9.07242e-51	-1.06889e-09	-1.5505
110991542	chr12:110991542:C:T	1.89139e-103	-1.39717	-1.03578e-09	1.23642e-50	-1.24093	-1.03578e-09
110991592	chr12:110991592:T:C	1.18211e-103	-1.06889e-09	-1.86718	6.57675e-51	-1.06889e-09	-1.8722
110991752	chr12:110991752:C:T	2.11934e-103	-1.06889e-09	-1.28337	2.18383e-50	-1.06889e-09	-0.672076
110991785	chr12:110991785:C:T	1.2138e-103	-1.06889e-09	-1.84073	8.0058e-51	-1.06889e-09	-1.67557
110991874	chr12:110991874:AAAATG:A	1.18292e-103	-1.06889e-09	-1.8665	8.87891e-51	-1.06889e-09	-1.57206
110991979	chr12:110991979:C:T	3.51645e-103	0.92715	-1.70418	1.00902e-51	-2.62392	-1.12284
110991994	chr12:110991994:G:A	1.73178e-103	-1.06889e-09	-1.48533	6.83554e-51	-1.06889e-09	-1.8336
110992355	chr12:110992355:A:G	1.41881e-104	-2.35073	-1.63651	5.12771e-50	1.62577	-1.44426
110992405	chr12:110992405:AG:A	1.3675e-103	-1.06889e-09	-1.7215	6.56676e-51	-1.06889e-09	-1.87372
110992410	chr12:110992410:G:C	1.18561e-103	-1.06889e-09	-1.86422	9.10349e-51	-1.06889e-09	-1.54708
110993501	chr12:110993501:T:C	1.19918e-103	-0.184798	-1.66804	6.64943e-52	-2.66596	-1.49783
110993727	chr12:110993727:G:A	1.3676e-103	-1.06889e-09	-1.72142	6.56677e-51	-1.06889e-09	-1.87372
110993981	chr12:110993981:T:C	1.17447e-103	-1.06889e-09	-1.87367	6.80424e-51	-1.06889e-09	-1.83819
110994107	chr12:110994107:A:G	3.43517e-103	-1.06889e-09	-0.800413	7.98995e-50	-1.06889e-09	0.62503
110994660	chr12:110994660:G:A	1.17421e-103	-1.06889e-09	-1.87388	8.0628e-51	-1.06889e-09	-1.66848
110994767	chr12:110994767:G:C	1.79382e-103	-1.06889e-09	-1.45013	7.71936e-51	-1.06889e-09	-1.71201
110995872	chr12:110995872:G:A	1.87705e-103	-1.06889e-09	-1.40478	6.69772e-51	-1.06889e-09	-1.85397
110996640	chr12:110996640:T:A	1.3676e-103	-1.06889e-09	-1.72142	6.56677e-51	-1.06889e-09	-1.87372
110997235	chr12:110997235:A:G	2.2132e-103	-1.06889e-09	-1.24004	3.64131e-50	-1.06889e-09	-0.160812
111000197	chr12:111000197:A:G	1.86333e-101	5.0509	-1.85784	1.2225e-47	0.874642	4.78086
111000428	chr12:111000428:C:T	1.21746e-103	-1.06889e-09	-1.83771	8.36005e-51	-1.06889e-09	-1.63228
111000591	chr12:111000591:G:A	2.04603e-103	-1.06889e-09	-1.31858	1.17192e-50	-1.06889e-09	-1.29451
111000679	chr12:111000679:A:G	1.84728e-103	-1.06889e-09	-1.42077	2.62059e-50	-1.06889e-09	-0.489756
111001781	chr12:111001781:A:T	1.21072e-103	-1.06889e-09	-1.84326	7.58248e-51	-1.06889e-09	-1.7299
111002209	chr12:111002209:C:T	1.97396e-103	-1.06889e-09	-1.35444	1.02263e-50	-1.06889e-09	-1.43078
111002214	chr12:111002214:C:T	1.68613e-103	-1.06889e-09	-1.51205	3.51432e-50	-1.06889e-09	-0.19631
111002407	chr12:111002407:G:A	1.19074e-103	-1.06889e-09	-1.8599	7.26703e-51	-1.06889e-09	-1.77239
111002491	chr12:111002491:T:C	1.33199e-103	-1.06889e-09	-1.7478	1.5975e-49	-1.06889e-09	1.31787
111002601	chr12:111002601:G:A	1.58817e-103	-1.06889e-09	-1.5719	8.89379e-51	-1.06889e-09	-1.57039
111002819	chr12:111002819:A:G	1.58941e-103	-1.06889e-09	-1.57111	8.87985e-51	-1.06889e-09	-1.57196
111002896	chr12:111002896:C:T	1.17389e-103	-1.06889e-09	-1.87416	9.4978e-51	-1.06889e-09	-1.50468
111003072	chr12:111003072:C:T	1.18332e-103	-1.06889e-09	-1.86616	6.95253e-51	-1.06889e-09	-1.81663
111003307	chr12:111003307:T:TG	1.58508e-103	-1.06889e-09	-1.57384	8.89899e-51	-1.06889e-09	-1.5698
111003520	chr12:111003520:C:T	2.16142e-103	-1.06889e-09	-1.26371	1.65279e-50	-1.06889e-09	-0.950687
111003568	chr12:111003568:G:T	1.60028e-103	-1.06889e-09	-1.5643	8.81781e-51	-1.06889e-09	-1.57897
111003575	chr12:111003575:C:T	1.23024e-103	-1.06889e-09	-1.82727	7.31613e-51	-1.06889e-09	-1.76566
111003783	chr12:111003783:C:T	3.16171e-103	-1.06889e-09	-0.883367	6.96647e-50	-1.06889e-09	0.487954
111004124	chr12:111004124:C:T	1.59462e-103	-1.06889e-09	-1.56785	8.84649e-51	-1.06889e-09	-1.57572
111004142	chr12:111004142:A:C	1.80089e-103	-1.06889e-09	-1.4462	3.81005e-50	-1.06889e-09	-0.115512
111004232	chr12:111004232:T:G	1.61002e-103	-1.06889e-09	-1.55823	8.77047e-51	-1.06889e-09	-1.58435
111004334	chr12:111004334:AG:A	1.23378e-103	-1.06889e-09	-1.8244	7.56187e-51	-1.06889e-09	-1.73262
111004683	chr12:111004683:A:C	1.2343e-103	-1.06889e-09	-1.82397	7.56762e-51	-1.06889e-09	-1.73186
111004801	chr12:111004801:C:T	1.20095e-103	-1.06889e-09	-1.85137	8.3652e-51	-1.06889e-09	-1.63166
111004825	chr12:111004825:A:T	1.20503e-103	-1.06889e-09	-1.84797	8.31125e-51	-1.06889e-09	-1.63813
111004838	chr12:111004838:C:T	1.60405e-103	-1.06889e-09	-1.56195	8.79878e-51	-1.06889e-09	-1.58113
111005737	chr12:111005737:TC:T	1.74763e-103	-1.06889e-09	-1.47622	6.82828e-51	-1.06889e-09	-1.83467
111005786	chr12:111005786:T:C	1.62369e-103	-1.06889e-09	-1.54978	8.69408e-51	-1.06889e-09	-1.5931
111005826	chr12:111005826:G:A	2.24701e-103	-1.06889e-09	-1.22488	6.60895e-51	-1.06889e-09	-1.86732
111005863	chr12:111005863:G:A	6.89962e-103	1.10011	-1.20312	3.95134e-51	-1.65926	-0.72242
111005869	chr12:111005869:A:T	1.38779e-103	-1.06889e-09	-1.70677	7.44087e-51	-1.06889e-09	-1.74875
111006204	chr12:111006204:T:C	1.77236e-103	-1.06889e-09	-1.46217	3.68905e-50	-1.06889e-09	-0.147785
111006439	chr12:111006439:G:A	1.79389e-103	-1.06889e-09	-1.45009	6.77366e-51	-1.06889e-09	-1.8427
111006496	chr12:111006496:G:A	1.43344e-103	-1.06889e-09	-1.6744	6.60671e-51	-1.06889e-09	-1.86765
111006762	chr12:111006762:C:T	1.20595e-103	-1.06889e-09	-1.84721	8.29703e-51	-1.06889e-09	-1.63984
111007409	chr12:111007409:C:T	2.03906e-104	-2.07327	-1.55131	1.81894e-50	0.728007	-1.58291
111007650	chr12:111007650:A:G	1.20978e-103	-1.06889e-09	-1.84404	8.22102e-51	-1.06889e-09	-1.64905
111008610	chr12:111008610:T:G	1.21409e-103	-1.06889e-09	-1.84049	8.14121e-51	-1.06889e-09	-1.6588
111008657	chr12:111008657:A:G	1.21246e-103	-1.06889e-09	-1.84183	8.16742e-51	-1.06889e-09	-1.65559
111008823	chr12:111008823:G:T	3.63006e-103	-1.06889e-09	-0.745232	8.75215e-50	-1.06889e-09	0.716144
111008885	chr12:111008885:T:C	1.4023e-103	-1.06889e-09	-1.69636	7.51092e-51	-1.06889e-09	-1.73938
111008902	chr12:111008902:C:T	1.21534e-103	-1.06889e-09	-1.83946	8.12311e-51	-1.06889e-09	-1.66103
111008947	chr12:111008947:T:C	2.05816e-103	-1.06889e-09	-1.31267	1.06544e-50	-1.06889e-09	-1.38976
111009191	chr12:111009191:A:G	1.20924e-103	-1.06889e-09	-1.84449	8.22577e-51	-1.06889e-09	-1.64847
111009838	chr12:111009838:T:C	1.36795e-104	-2.35659	-1.66716	5.10118e-50	1.59425	-1.41794
111009928	chr12:111009928:A:G	1.36438e-104	-2.34089	-1.68548	4.96362e-50	1.53799	-1.38901
111010313	chr12:111010313:T:C	7.6191e-104	-2.30641	-1.03578e-09	2.96852e-51	-2.66768	-1.03578e-09
111010540	chr12:111010540:T:A	8.96047e-103	0.158342	-1.03578e-09	3.0602e-51	-2.63726	-1.03578e-09
111010750	chr12:111010750:A:T	3.53153e-103	-1.06889e-09	-0.77275	8.33842e-50	-1.06889e-09	0.667719
111011917	chr12:111011917:T:A	1.85596e-103	-1.06889e-09	-1.41608	6.72315e-51	-1.06889e-09	-1.85018
111011918	chr12:111011918:CCTG:C	1.85596e-103	-1.06889e-09	-1.41608	6.72315e-51	-1.06889e-09	-1.85018
111012579	chr12:111012579:G:A	1.18226e-103	-1.06889e-09	-1.86705	3.71087e-50	-1.06889e-09	-0.141888
111013070	chr12:111013070:G:A	1.46331e-103	-1.06889e-09	-1.65378	7.56912e-51	-1.06889e-09	-1.73166
111013168	chr12:111013168:C:T	1.26433e-102	-1.06889e-09	0.502647	3.18498e-50	-1.06889e-09	-0.294709
111013307	chr12:111013307:A:G	1.30845e-103	-1.06889e-09	-1.76564	3.55788e-50	-1.06889e-09	-0.18399
111013451	chr12:111013451:T:C	1.29847e-103	-1.06889e-09	-1.7733	3.45625e-50	-1.06889e-09	-0.212972
111013481	chr12:111013481:A:G	2.14297e-103	-1.06889e-09	-1.27229	3.46066e-50	-1.06889e-09	-0.211695
111013731	chr12:111013731:A:G	1.17477e-103	-1.06889e-09	-1.87341	9.79794e-51	-1.06889e-09	-1.47357
111013957	chr12:111013957:T:C	2.13823e-103	-1.06889e-09	-1.2745	1.6514e-50	-1.06889e-09	-0.951535
111014616	chr12:111014616:G:C	1.24134e-103	-1.06889e-09	-1.81829	1.94855e-50	-1.06889e-09	-0.786071
111014817	chr12:111014817:G:C	1.1748e-103	-1.06889e-09	-1.87338	9.85696e-51	-1.06889e-09	-1.46756
111014940	chr12:111014940:A:G	1.22444e-104	-2.67138	-1.4632	9.39851e-47	4.31328	3.38187
111014972	chr12:111014972:A:G	1.20325e-103	-1.06889e-09	-1.84945	1.68677e-50	-1.06889e-09	-0.930338
111015878	chr12:111015878:T:C	1.19817e-103	-1.06889e-09	-1.85369	1.6309e-50	-1.06889e-09	-0.964021
111016325	chr12:111016325:T:C	1.21177e-103	-1.06889e-09	-1.84239	1.75002e-50	-1.06889e-09	-0.893528
111016657	chr12:111016657:G:T	1.23494e-103	-1.06889e-09	-1.82345	6.86242e-51	-1.06889e-09	-1.82968
111016804	chr12:111016804:T:C	1.74747e-103	-1.06889e-09	-1.47631	6.56466e-51	-1.06889e-09	-1.87404
111017112	chr12:111017112:C:T	1.28449e-103	-1.06889e-09	-1.78412	6.5812e-51	-1.06889e-09	-1.87152
111017412	chr12:111017412:A:G	2.0248e-103	-1.06889e-09	-1.32901	1.86482e-48	-1.06889e-09	3.77518
111017494	chr12:111017494:C:A	1.54006e-103	-1.06889e-09	-1.60266	8.79308e-51	-1.06889e-09	-1.58177
111017582	chr12:111017582:T:G	2.04932e-103	-1.06889e-09	-1.31697	8.93069e-51	-1.06889e-09	-1.56625
111017642	chr12:111017642:G:A	1.17574e-103	-1.06889e-09	-1.87258	4.17333e-50	-1.06889e-09	-0.0244413
111017830	chr12:111017830:T:C	9.24349e-105	-2.54537	-1.87036	5.5865e-52	-2.5821	-1.75588
111017920	chr12:111017920:A:C	1.17538e-103	-1.06889e-09	-1.87289	9.12163e-51	-1.06889e-09	-1.54509
111018503	chr12:111018503:C:A	1.85545e-102	-1.06889e-09	0.886233	2.17026e-48	-1.06889e-09	3.92686
111018545	chr12:111018545:G:A	1.17647e-103	-1.06889e-09	-1.87197	4.08905e-50	-1.06889e-09	-0.0448429
111018561	chr12:111018561:G:A	2.50176e-103	-1.06889e-09	-1.11748	6.69847e-51	-1.06889e-09	-1.85386
111018998	chr12:111018998:G:A	1.3232e-103	-1.06889e-09	-1.75443	9.98616e-51	-1.06889e-09	-1.45454
111019270	chr12:111019270:T:C	1.1741e-103	-1.06889e-09	-1.87398	9.33587e-51	-1.06889e-09	-1.52188
111020481	chr12:111020481:T:A	1.60554e-104	-2.66062	-1.20298	3.01626e-46	4.53813	4.32307
111020551	chr12:111020551:T:C	1.17507e-103	-1.06889e-09	-1.87316	1.12425e-50	-1.06889e-09	-1.33604
111020973	chr12:111020973:T:C	1.2896e-103	-1.06889e-09	-1.78015	1.0447e-50	-1.06889e-09	-1.40943
111021602	chr12:111021602:A:T	5.29034e-104	-2.67118	-1.03578e-09	3.41046e-51	-2.52889	-1.03578e-09
111021661	chr12:111021661:A:G	1.17668e-103	-1.06889e-09	-1.87178	4.06347e-50	-1.06889e-09	-0.0511168
111021872	chr12:111021872:T:C	2.1937e-103	-1.06889e-09	-1.24889	6.59199e-51	-1.06889e-09	-1.86988
111021932	chr12:111021932:TCTCA:T	1.73424e-103	-1.06889e-09	-1.48391	3.241e-50	-1.06889e-09	-0.277274
111022214	chr12:111022214:T:C	2.41186e-103	-1.06889e-09	-1.15408	6.90148e-51	-1.06889e-09	-1.824
111022297	chr12:111022297:C:A	1.20721e-103	-1.06889e-09	-1.84617	7.31618e-51	-1.06889e-09	-1.76565
111022800	chr12:111022800:A:T	1.17981e-103	-1.06889e-09	-1.86913	3.82259e-50	-1.06889e-09	-0.112228
111023155	chr12:111023155:C:T	1.22763e-103	-1.06889e-09	-1.82939	6.68435e-51	-1.06889e-09	-1.85597
111023405	chr12:111023405:G:A	1.69113e-103	-1.06889e-09	-1.50909	6.56393e-51	-1.06889e-09	-1.87415
111023708	chr12:111023708:T:A	1.19732e-103	-1.06889e-09	-1.8544	1.62357e-50	-1.06889e-09	-0.968527
111023773	chr12:111023773:CTTGTG:C	2.20512e-103	-1.06889e-09	-1.2437	1.73902e-50	-1.06889e-09	-0.899831
111024090	chr12:111024090:C:T	1.27745e-103	-1.06889e-09	-1.78962	8.22905e-51	-1.06889e-09	-1.64807
111024131	chr12:111024131:G:A	2.20512e-103	-1.06889e-09	-1.2437	1.73902e-50	-1.06889e-09	-0.899831
111024846	chr12:111024846:T:C	1.27748e-103	-1.06889e-09	-1.78959	8.22936e-51	-1.06889e-09	-1.64803
111025092	chr12:111025092:G:A	1.29485e-103	-1.06889e-09	-1.77609	1.03726e-50	-1.06889e-09	-1.41657
111025551	chr12:111025551:A:G	1.63772e-104	-2.64519	-1.19857	2.33077e-46	4.27519	4.32819
111025932	chr12:111025932:G:A	1.83938e-103	-1.06889e-09	-1.42505	2.66579e-50	-1.06889e-09	-0.472653
111026601	chr12:111026601:C:T	1.80797e-103	-1.06889e-09	-1.44227	7.23266e-51	-1.06889e-09	-1.77713
111026643	chr12:111026643:A:T	2.27624e-103	-1.06889e-09	-1.21196	6.61518e-51	-1.06889e-09	-1.86637
111026727	chr12:111026727:C:T	1.52578e-103	-1.06889e-09	-1.61198	1.85874e-50	-1.06889e-09	-0.833254
111026936	chr12:111026936:C:T	9.48057e-103	-1.06889e-09	0.214764	3.86673e-49	-1.06889e-09	2.20184
111027204	chr12:111027204:C:T	1.2466e-103	-1.06889e-09	-1.81406	6.6267e-51	-1.06889e-09	-1.86463
111027499	chr12:111027499:T:A	6.45496e-104	-2.47222	-1.03578e-09	3.99485e-50	-0.0681486	-1.03578e-09
111027967	chr12:111027967:A:G	1.1889e-103	-1.06889e-09	-1.86146	3.21976e-50	-1.06889e-09	-0.283848
111028077	chr12:111028077:G:A	1.78198e-103	-1.06889e-09	-1.45675	8.1025e-51	-1.06889e-09	-1.66357
111029646	chr12:111029646:A:G	1.40408e-103	-1.06889e-09	-1.6951	9.07515e-51	-1.06889e-09	-1.5502
111029769	chr12:111029769:G:A	1.19303e-103	-1.06889e-09	-1.85799	1.5762e-50	-1.06889e-09	-0.998136
111029801	chr12:111029801:C:T	1.18314e-103	-1.06889e-09	-1.86631	3.63363e-50	-1.06889e-09	-0.162923
111030032	chr12:111030032:C:T	1.22011e-103	-1.06889e-09	-1.83554	1.13861e-50	-1.06889e-09	-1.32335
111030727	chr12:111030727:C:T	1.18051e-103	-1.06889e-09	-1.86853	6.56434e-51	-1.06889e-09	-1.87409
111030959	chr12:111030959:C:T	2.93114e-103	-1.06889e-09	-0.95909	9.42936e-51	-1.06889e-09	-1.51191
111031081	chr12:111031081:G:A	1.3003e-103	-1.06889e-09	-1.77188	6.68048e-51	-1.06889e-09	-1.85655
111031745	chr12:111031745:C:T	1.17389e-103	-1.06889e-09	-1.87416	9.14157e-51	-1.06889e-09	-1.54291
111032607	chr12:111032607:A:G	1.15889e-104	-2.65905	-1.53055	5.40842e-47	4.03337	3.10919
111033180	chr12:111033180:G:A	1.47884e-103	-1.06889e-09	-1.64322	8.42979e-51	-1.06889e-09	-1.62397
111035355	chr12:111035355:G:C	1.1891e-103	-1.06889e-09	-1.86128	3.41392e-50	-1.06889e-09	-0.225293
111035681	chr12:111035681:C:G	1.22897e-103	-1.06889e-09	-1.8283	6.83209e-51	-1.06889e-09	-1.83411
111035876	chr12:111035876:A:T	1.69511e-103	-1.06889e-09	-1.50673	7.16368e-51	-1.06889e-09	-1.78672
111036516	chr12:111036516:A:G	2.63846e-104	-1.78908	-1.57779	8.78738e-52	-2.14008	-1.74493
111037048	chr12:111037048:A:T	2.13266e-103	-1.06889e-09	-1.27711	1.61365e-50	-1.06889e-09	-0.974653
111037263	chr12:111037263:C:T	1.24809e-103	-1.06889e-09	-1.81286	9.26463e-51	-1.06889e-09	-1.52954
111037495	chr12:111037495:G:A	1.54717e-103	-1.06889e-09	-1.59805	1.91158e-50	-1.06889e-09	-0.805223
111038564	chr12:111038564:G:A	1.96818e-102	-1.06889e-09	0.945214	2.38948e-48	-1.06889e-09	4.02309
111038690	chr12:111038690:T:C	2.25125e-103	-1.06889e-09	-1.223	1.77507e-50	-1.06889e-09	-0.879316
111038835	chr12:111038835:C:G	1.17876e-103	-1.06889e-09	-1.87002	7.07964e-51	-1.06889e-09	-1.79852
111039092	chr12:111039092:G:A	2.59482e-103	-1.06889e-09	-1.08096	6.73966e-51	-1.06889e-09	-1.84773
111039160	chr12:111039160:G:A	2.92942e-103	-1.06889e-09	-0.959674	7.28687e-51	-1.06889e-09	-1.76967
111040710	chr12:111040710:T:C	1.21351e-103	-1.06889e-09	-1.84096	7.26944e-51	-1.06889e-09	-1.77206
111041284	chr12:111041284:G:A	1.2577e-103	-1.06889e-09	-1.8052	7.25339e-51	-1.06889e-09	-1.77427
111041361	chr12:111041361:G:A	2.96425e-103	-1.06889e-09	-0.947855	6.88179e-51	-1.06889e-09	-1.82686
111041900	chr12:111041900:C:T	1.24624e-103	-1.06889e-09	-1.81435	2.44935e-50	-1.06889e-09	-0.557334
111041992	chr12:111041992:C:T	1.50374e-103	0.0622146	-1.68874	2.38768e-51	-2.24371	-0.641704
111042096	chr12:111042096:A:G	1.19561e-103	-1.06889e-09	-1.85582	7.08505e-51	-1.06889e-09	-1.79775
111042300	chr12:111042300:C:T	1.83913e-102	-1.06889e-09	0.877396	2.14514e-48	-1.06889e-09	3.91522
111042828	chr12:111042828:G:T	1.17638e-103	-1.06889e-09	-1.87204	8.64055e-51	-1.06889e-09	-1.59927
111042996	chr12:111042996:G:A	1.3079e-103	-1.06889e-09	-1.76606	1.95492e-50	-1.06889e-09	-0.782805
111043139	chr12:111043139:A:G	1.29424e-103	-1.06889e-09	-1.77656	2.02352e-50	-1.06889e-09	-0.748315
111043244	chr12:111043244:T:C	1.24737e-103	-1.06889e-09	-1.81344	2.44796e-50	-1.06889e-09	-0.557899
111043583	chr12:111043583:C:T	1.54668e-103	-1.59837	-1.03578e-09	9.12574e-51	-1.54464	-1.03578e-09
111044059	chr12:111044059:G:A	1.20056e-103	-1.06889e-09	-1.8517	1.07615e-50	-1.06889e-09	-1.37976
111044249	chr12:111044249:G:A	1.27752e-103	-1.06889e-09	-1.78956	2.135e-50	-1.06889e-09	-0.694687
111044253	chr12:111044253:C:T	1.28391e-103	-1.06889e-09	-1.78457	2.08359e-50	-1.06889e-09	-0.719062
111044287	chr12:111044287:G:T	3.31822e-103	-1.06889e-09	-0.835051	1.05922e-50	-1.06889e-09	-1.39562
111044356	chr12:111044356:C:T	8.32026e-102	2.3868	-1.03578e-09	3.43265e-51	-2.52241	-1.03578e-09
111044481	chr12:111044481:T:C	1.61784e-103	-1.06889e-09	-1.55339	2.08964e-50	-1.06889e-09	-0.716164
111046168	chr12:111046168:C:T	1.78686e-102	-1.06889e-09	0.848568	2.05519e-48	-1.06889e-09	3.87238
111046666	chr12:111046666:T:A	1.25172e-103	-1.06889e-09	-1.80996	2.30619e-50	-1.06889e-09	-0.617556
111046741	chr12:111046741:C:T	1.7841e-103	-1.06889e-09	-1.45557	3.41443e-50	-1.06889e-09	-0.225145
111046840	chr12:111046840:A:T	1.19512e-103	-1.06889e-09	-1.85623	7.07795e-51	-1.06889e-09	-1.79876
111046863	chr12:111046863:G:A	1.83111e-102	-1.06889e-09	0.873026	2.13301e-48	-1.06889e-09	3.90955
111046880	chr12:111046880:T:C	1.23172e-103	-1.06889e-09	-1.82606	1.57543e-50	-1.06889e-09	-0.998629
111047413	chr12:111047413:G:A	1.20427e-103	-1.06889e-09	-1.84861	1.08578e-50	-1.06889e-09	-1.37086
111047667	chr12:111047667:T:C	1.40581e-103	-1.06889e-09	-1.69387	4.34544e-49	-1.06889e-09	2.31856
111048178	chr12:111048178:G:T	6.19838e-103	-1.06889e-09	-0.210193	3.87603e-49	-1.06889e-09	2.20424
111048567	chr12:111048567:A:G	1.33133e-103	-1.06889e-09	-1.7483	1.0176e-50	-1.06889e-09	-1.43571
111048640	chr12:111048640:G:A	5.26832e-103	-1.06889e-09	-0.372768	1.55409e-49	-1.06889e-09	1.29032
111048747	chr12:111048747:A:G	1.36229e-102	-1.06889e-09	0.577272	1.42647e-48	-1.06889e-09	3.50722
111048877	chr12:111048877:C:T	1.40183e-103	-1.06889e-09	-1.6967	7.73682e-51	-1.06889e-09	-1.70975
111049194	chr12:111049194:C:CAAGA	2.11935e-103	-1.06889e-09	-1.28337	7.08378e-51	-1.06889e-09	-1.79793
111049253	chr12:111049253:C:T	1.26886e-103	-1.06889e-09	-1.79636	1.31667e-50	-1.06889e-09	-1.17805
111049302	chr12:111049302:C:G	5.59878e-104	-2.61452	-1.03578e-09	2.9452e-51	-2.67556	-1.03578e-09
111049601	chr12:111049601:T:G	1.22108e-103	-1.06889e-09	-1.83474	6.61373e-51	-1.06889e-09	-1.86659
111049605	chr12:111049605:A:G	1.22108e-103	-1.06889e-09	-1.83474	6.61373e-51	-1.06889e-09	-1.86659
111049845	chr12:111049845:A:C	1.20611e-103	-1.06889e-09	-1.84708	6.61269e-51	-1.06889e-09	-1.86675
111050152	chr12:111050152:G:A	5.56614e-104	-2.62036	-1.03578e-09	6.51807e-50	0.421423	-1.03578e-09
111050398	chr12:111050398:C:G	1.4238e-103	-1.06889e-09	-1.68115	1.90982e-50	-1.06889e-09	-0.806145
111050421	chr12:111050421:TTCTG:T	2.06577e-103	-1.06889e-09	-1.30898	1.1439e-50	-1.06889e-09	-1.31871
111051024	chr12:111051024:G:A	1.89907e-102	-1.06889e-09	0.909471	2.21896e-48	-1.06889e-09	3.94905
111051111	chr12:111051111:C:T	2.39635e-103	-1.06889e-09	-1.16053	6.56543e-51	-1.06889e-09	-1.87392
111051523	chr12:111051523:A:G	1.21572e-103	-1.06889e-09	-1.83915	3.86375e-50	-1.06889e-09	-0.101517
111051635	chr12:111051635:G:A	9.56191e-105	-2.52358	-1.85828	2.82478e-51	-2.34981	-0.367503
111051687	chr12:111051687:A:T	1.48701e-103	-1.06889e-09	-1.63771	7.93098e-51	-1.06889e-09	-1.68496
111051784	chr12:111051784:A:G	1.22289e-103	-1.06889e-09	-1.83326	1.15781e-50	-1.06889e-09	-1.30662
111051812	chr12:111051812:T:C	1.22086e-103	-1.06889e-09	-1.83493	3.99201e-50	-1.06889e-09	-0.0688607
111051889	chr12:111051889:A:G	1.88838e-102	-1.06889e-09	0.903822	2.20042e-48	-1.06889e-09	3.94066
111051938	chr12:111051938:T:A	1.26059e-102	-1.06889e-09	0.499683	1.05164e-48	-1.06889e-09	3.20237
111052239	chr12:111052239:G:T	4.62035e-103	-0.50401	-1.03578e-09	3.6405e-51	-2.46362	-1.03578e-09
111052282	chr12:111052282:C:A	1.21589e-103	-1.06889e-09	-1.83901	3.88321e-50	-1.06889e-09	-0.0964932
111052900	chr12:111052900:C:T	1.3015e-102	-1.06889e-09	0.531622	1.15136e-48	-1.06889e-09	3.29296
111053019	chr12:111053019:G:A	1.23555e-102	-1.06889e-09	0.479624	1.02162e-48	-1.06889e-09	3.17341
111053038	chr12:111053038:A:C	1.21506e-103	-1.06889e-09	-1.83969	3.86011e-50	-1.06889e-09	-0.102459
111053176	chr12:111053176:C:T	1.27402e-103	-1.06889e-09	-1.79231	2.30282e-50	-1.06889e-09	-0.619021
111053557	chr12:111053557:C:T	1.20449e-103	-1.06889e-09	-1.84842	3.57281e-50	-1.06889e-09	-0.179802
111053662	chr12:111053662:G:A	1.32093e-103	-1.06889e-09	-1.75614	1.33895e-50	-1.06889e-09	-1.16127
111053855	chr12:111053855:T:C	1.21524e-103	-1.06889e-09	-1.83954	3.80069e-50	-1.06889e-09	-0.117972
111054091	chr12:111054091:C:T	1.21455e-103	-1.06889e-09	-1.84011	3.78534e-50	-1.06889e-09	-0.122018
111054139	chr12:111054139:A:G	1.21633e-103	-1.06889e-09	-1.83864	3.82366e-50	-1.06889e-09	-0.111948
111054560	chr12:111054560:CT:C	1.21524e-103	-1.06889e-09	-1.83954	3.80069e-50	-1.06889e-09	-0.117972
111054627	chr12:111054627:C:G	1.21065e-103	-1.06889e-09	-1.84333	3.69139e-50	-1.06889e-09	-0.147151
111054826	chr12:111054826:C:A	1.21537e-103	-1.06889e-09	-1.83943	3.80336e-50	-1.06889e-09	-0.117271
111054914	chr12:111054914:A:C	1.26351e-103	-1.06889e-09	-1.80058	1.28958e-50	-1.06889e-09	-1.19884
111054936	chr12:111054936:C:T	1.21305e-103	-1.06889e-09	-1.84134	3.75013e-50	-1.06889e-09	-0.131364
111054987	chr12:111054987:T:G	1.29464e-103	-1.06889e-09	-1.77625	2.44509e-50	-1.06889e-09	-0.559073
111055281	chr12:111055281:T:G	1.21123e-103	-1.06889e-09	-1.84285	3.70741e-50	-1.06889e-09	-0.142823
111055415	chr12:111055415:C:T	1.17409e-103	-1.06889e-09	-1.87399	6.58796e-51	-1.06889e-09	-1.8705
111055428	chr12:111055428:C:T	2.34631e-103	-1.06889e-09	-1.18164	6.56663e-51	-1.06889e-09	-1.87374
111055451	chr12:111055451:T:C	1.01387e-104	-2.52366	-1.79963	2.99821e-46	7.57321	1.28199
111055454	chr12:111055454:A:G	1.21123e-103	-1.06889e-09	-1.84285	3.70741e-50	-1.06889e-09	-0.142823
111055509	chr12:111055509:A:C	1.256e-102	-1.06889e-09	0.496036	1.04581e-48	-1.06889e-09	3.19681
111055619	chr12:111055619:G:A	3.49788e-103	-1.06889e-09	-0.782322	8.80198e-51	-1.06889e-09	-1.58076
111055653	chr12:111055653:A:G	1.06726e-104	-2.51799	-1.75399	4.03239e-46	7.63578	1.51576
111055710	chr12:111055710:C:T	1.20352e-103	-1.06889e-09	-1.84923	9.00384e-51	-1.06889e-09	-1.55809
111055867	chr12:111055867:A:C	2.29564e-103	-1.06889e-09	-1.20347	6.57167e-51	-1.06889e-09	-1.87297
111055957	chr12:111055957:T:C	1.21932e-103	-1.06889e-09	-1.83618	3.89923e-50	-1.06889e-09	-0.0923767
111056079	chr12:111056079:G:A	1.33132e-103	-1.06889e-09	-1.74831	6.87182e-51	-1.06889e-09	-1.82831
111056147	chr12:111056147:T:C	7.04604e-101	4.52316	-1.03578e-09	7.51361e-51	-1.73902	-1.03578e-09
111056259	chr12:111056259:G:A	8.06578e-104	-2.24943	-1.03578e-09	3.38894e-51	-2.53522	-1.03578e-09
111056331	chr12:111056331:C:T	2.74418e-103	-1.06889e-09	-1.025	2.27085e-50	-1.06889e-09	-0.633003
111056509	chr12:111056509:G:A	1.24981e-102	-1.06889e-09	0.491094	1.03826e-48	-1.06889e-09	3.18956
111056589	chr12:111056589:C:A	1.22086e-103	-1.06889e-09	-1.83492	3.92058e-50	-1.06889e-09	-0.0869156
111056665	chr12:111056665:G:T	1.50726e-103	-1.06889e-09	-1.62419	6.67407e-51	-1.06889e-09	-1.85751
111056670	chr12:111056670:G:A	2.91079e-103	-1.06889e-09	-0.966057	6.86809e-51	-1.06889e-09	-1.82885
111056723	chr12:111056723:T:A	2.33207e-103	-1.06889e-09	-1.18772	6.56816e-51	-1.06889e-09	-1.87351
111057356	chr12:111057356:C:T	1.31557e-102	-1.06889e-09	0.542373	3.17774e-50	-1.06889e-09	-0.296983
111057702	chr12:111057702:G:A	6.4457e-103	-0.171067	-1.03578e-09	6.67068e-51	-1.85802	-1.03578e-09
111057714	chr12:111057714:A:G	2.7159e-68	78.7402	0.81488	2.02532e-47	5.45121	0.709117
111058491	chr12:111058491:T:C	1.21275e-103	-1.06889e-09	-1.84159	3.7524e-50	-1.06889e-09	-0.130759
111058820	chr12:111058820:T:C	1.10136e-102	-1.06889e-09	0.364652	2.719e-50	-1.06889e-09	-0.452893
111058883	chr12:111058883:A:G	1.23241e-103	-1.06889e-09	-1.82551	4.18657e-50	-1.06889e-09	-0.0212735
111058914	chr12:111058914:G:A	2.27653e-103	-1.06889e-09	-1.21183	6.57497e-51	-1.06889e-09	-1.87247
111059080	chr12:111059080:C:T	1.20904e-103	-1.06889e-09	-1.84465	3.58457e-50	-1.06889e-09	-0.176517
111059251	chr12:111059251:C:T	1.24334e-103	-1.06889e-09	-1.81668	1.28527e-50	-1.06889e-09	-1.20219
111059439	chr12:111059439:C:T	5.88725e-104	-2.56428	-1.03578e-09	1.36731e-49	1.16228	-1.03578e-09
111059496	chr12:111059496:C:T	1.26506e-102	-1.06889e-09	0.503226	1.04851e-48	-1.06889e-09	3.19938
111059561	chr12:111059561:G:A	1.19842e-103	-1.06889e-09	-1.85348	6.66233e-51	-1.06889e-09	-1.85927
111059787	chr12:111059787:C:T	1.16617e-102	-1.06889e-09	0.42183	9.45004e-49	-1.06889e-09	3.09545
111060829	chr12:111060829:G:T	4.84588e-103	-1.06889e-09	-0.456352	1.62509e-49	-1.06889e-09	1.33499
111060923	chr12:111060923:G:A	2.82828e-103	-0.994813	-1.03578e-09	5.20768e-51	-2.10561	-1.03578e-09
111061088	chr12:111061088:C:T	1.51726e-103	-1.61757	-1.03578e-09	3.63767e-51	-2.4644	-1.03578e-09
111061090	chr12:111061090:C:T	2.28802e-103	-1.06889e-09	-1.20679	6.56738e-51	-1.06889e-09	-1.87363
111061420	chr12:111061420:C:T	1.19521e-103	-1.06889e-09	-1.85616	2.90947e-50	-1.06889e-09	-0.385183
111061484	chr12:111061484:A:G	1.32773e-103	-1.06889e-09	-1.75101	6.87899e-51	-1.06889e-09	-1.82727
111061568	chr12:111061568:C:T	4.80147e-103	-1.06889e-09	-0.465558	1.60272e-49	-1.06889e-09	1.32113
111061576	chr12:111061576:TC:T	1.19842e-103	-1.06889e-09	-1.85348	6.66233e-51	-1.06889e-09	-1.85927
111061727	chr12:111061727:G:GCCTGGC	1.23498e-103	-1.06889e-09	-1.82343	7.05398e-51	-1.06889e-09	-1.80215
111061765	chr12:111061765:G:A	1.19842e-103	-1.06889e-09	-1.85348	6.66233e-51	-1.06889e-09	-1.85927
111061894	chr12:111061894:A:G	1.12817e-104	-2.52778	-1.68869	5.24715e-46	7.56065	1.85422
111062062	chr12:111062062:G:A	1.19056e-103	-1.06889e-09	-1.86006	1.0968e-50	-1.06889e-09	-1.36076
111062186	chr12:111062186:G:A	1.91996e-102	-1.06889e-09	0.920408	2.23246e-48	-1.06889e-09	3.95512
111062256	chr12:111062256:T:C	1.19797e-103	-1.06889e-09	-1.85385	2.9451e-50	-1.06889e-09	-0.373012
111062273	chr12:111062273:T:A	1.19909e-103	-1.06889e-09	-1.85292	2.96839e-50	-1.06889e-09	-0.365136
111062294	chr12:111062294:T:C	1.19757e-103	-1.06889e-09	-1.85419	6.65833e-51	-1.06889e-09	-1.85987
111062379	chr12:111062379:CATTTTATGGCAG:C	3.5129e-103	-1.06889e-09	-0.77804	3.10056e-50	-1.06889e-09	-0.321571
111062401	chr12:111062401:T:C	1.20063e-103	-1.06889e-09	-1.85164	3.00126e-50	-1.06889e-09	-0.354124
111062402	chr12:111062402:G:A	1.28401e-102	-1.06889e-09	0.518091	1.07738e-48	-1.06889e-09	3.22654
111062532	chr12:111062532:C:T	3.1035e-103	-1.06889e-09	-0.90195	6.93887e-51	-1.06889e-09	-1.8186
111062605	chr12:111062605:C:T	2.19936e-103	-1.06889e-09	-1.24631	6.58987e-51	-1.06889e-09	-1.87021
111062738	chr12:111062738:A:G	1.19024e-103	-1.06889e-09	-1.86033	2.47343e-50	-1.06889e-09	-0.547547
111062877	chr12:111062877:C:G	1.87017e-102	2.55018	-1.65605	1.28957e-51	-2.67523	-0.826204
111063501	chr12:111063501:C:T	1.32649e-103	-1.06889e-09	-1.75195	6.7545e-51	-1.06889e-09	-1.84553
111063563	chr12:111063563:G:C	2.09982e-103	-1.06889e-09	-1.29263	7.04642e-51	-1.06889e-09	-1.80322
111064153	chr12:111064153:G:A	6.47648e-103	-1.06889e-09	-0.166303	6.49624e-50	-1.06889e-09	0.418069
111064476	chr12:111064476:C:T	1.3095e-103	-1.06889e-09	-1.76484	1.4732e-49	-1.06889e-09	1.23687
111064812	chr12:111064812:G:A	1.25243e-103	-1.06889e-09	-1.8094	6.64468e-51	-1.06889e-09	-1.86192
111065293	chr12:111065293:G:A	1.57256e-103	-1.06889e-09	-1.58178	9.90361e-51	-1.06889e-09	-1.46284
111065294	chr12:111065294:A:G	1.25851e-103	-1.06889e-09	-1.80455	7.05793e-51	-1.06889e-09	-1.80159
111065396	chr12:111065396:C:T	4.10649e-103	-1.06889e-09	-0.621912	4.51661e-50	-1.06889e-09	0.0546061
111065518	chr12:111065518:T:G	1.86037e-103	-1.06889e-09	-1.41371	1.01698e-50	-1.06889e-09	-1.43632
111065524	chr12:111065524:C:T	1.2167e-103	-1.06889e-09	-1.83833	1.13769e-49	-1.06889e-09	0.978428
111065691	chr12:111065691:G:A	1.17588e-101	2.7327	-1.03578e-09	3.03266e-51	-2.6463	-1.03578e-09
111065813	chr12:111065813:C:T	2.1904e-102	-1.06889e-09	1.05219	2.21168e-48	-1.06889e-09	3.94577
111066229	chr12:111066229:T:C	7.26095e-68	80.0047	0.533848	2.07234e-47	5.13163	1.05165
111066860	chr12:111066860:C:T	1.45427e-103	-1.06889e-09	-1.65998	6.66106e-51	-1.06889e-09	-1.85946
111066865	chr12:111066865:A:G	1.28872e-103	-1.06889e-09	-1.78083	7.33871e-51	-1.06889e-09	-1.76258
111067007	chr12:111067007:T:C	1.22699e-103	-1.06889e-09	-1.82992	1.23199e-49	-1.06889e-09	1.05806
111067160	chr12:111067160:C:T	5.60878e-104	-2.61273	-1.03578e-09	6.74443e-50	0.455561	-1.03578e-09
111067462	chr12:111067462:T:C	1.33389e-103	-1.06889e-09	-1.74638	9.37728e-50	-1.06889e-09	0.785135
111067493	chr12:111067493:C:T	1.47091e-103	-1.06889e-09	-1.6486	6.63191e-51	-1.06889e-09	-1.86385
111067614	chr12:111067614:A:G	1.5623e-103	-1.58832	-1.03578e-09	5.74066e-51	-2.00817	-1.03578e-09
111067700	chr12:111067700:A:G	4.16408e-103	-1.06889e-09	-0.607984	4.58946e-50	-1.06889e-09	0.0706076
111067963	chr12:111067963:T:C	1.13396e-104	-2.67875	-1.5326	2.19929e-46	5.7683	2.77703
111067992	chr12:111067992:C:G	1.21e-103	-1.06889e-09	-1.84386	1.08547e-49	-1.06889e-09	0.931441
111068451	chr12:111068451:C:T	1.29815e-103	-1.06889e-09	-1.77354	7.29431e-51	-1.06889e-09	-1.76865
111068497	chr12:111068497:T:A	2.20603e-103	-1.06889e-09	-1.24329	8.17406e-51	-1.06889e-09	-1.65477
111068980	chr12:111068980:C:A	1.20908e-103	-1.06889e-09	-1.84462	1.08942e-49	-1.06889e-09	0.935072
111069037	chr12:111069037:G:C	1.20881e-103	-1.06889e-09	-1.84485	1.08701e-49	-1.06889e-09	0.932865
111069332	chr12:111069332:A:G	1.21282e-103	-1.06889e-09	-1.84153	1.12509e-49	-1.06889e-09	0.967297
111069341	chr12:111069341:A:G	1.21582e-103	-1.06889e-09	-1.83906	1.14863e-49	-1.06889e-09	0.988001
111069466	chr12:111069466:AC:A	1.10609e-104	-2.58141	-1.65482	4.51901e-46	7.02247	2.24301
111069538	chr12:111069538:G:GTA	4.89334e-103	-1.06889e-09	-0.446604	6.50305e-49	-1.06889e-09	2.7217
111069563	chr12:111069563:T:C	2.76728e-103	-1.06889e-09	-1.01662	6.82564e-51	-1.06889e-09	-1.83505
111069787	chr12:111069787:A:C	5.67126e-103	-1.06889e-09	-0.299068	2.14739e-49	-1.06889e-09	1.61368
111069801	chr12:111069801:T:C	1.1957e-103	-1.06889e-09	-1.85575	6.84945e-51	-1.06889e-09	-1.83157
111070047	chr12:111070047:C:T	1.21709e-103	-1.06889e-09	-1.83802	1.15611e-49	-1.06889e-09	0.994495
111070095	chr12:111070095:C:T	1.3229e-103	-1.06889e-09	-1.75465	9.11192e-50	-1.06889e-09	0.756428
111070152	chr12:111070152:A:G	1.21204e-103	-1.06889e-09	-1.84218	1.11704e-49	-1.06889e-09	0.96011
111070512	chr12:111070512:C:T	1.85308e-103	-1.06889e-09	-1.41763	1.01311e-50	-1.06889e-09	-1.44013
111070717	chr12:111070717:C:A	1.20963e-103	-1.06889e-09	-1.84417	1.09606e-49	-1.06889e-09	0.941153
111070824	chr12:111070824:G:A	1.73837e-102	-1.06889e-09	0.821053	1.59844e-48	-1.06889e-09	3.62104
111071246	chr12:111071246:A:G	4.46608e-103	-1.06889e-09	-0.537969	5.00289e-50	-1.06889e-09	0.156861
111071287	chr12:111071287:G:A	1.31178e-103	-1.06889e-09	-1.76309	6.93701e-51	-1.06889e-09	-1.81887
111071371	chr12:111071371:A:T	1.39262e-103	-1.06889e-09	-1.7033	7.46877e-51	-1.06889e-09	-1.74501
111072001	chr12:111072001:T:C	5.85414e-103	-1.06889e-09	-0.267332	1.68464e-50	-1.06889e-09	-0.931604
111072355	chr12:111072355:T:C	1.47133e-103	-1.06889e-09	-1.64832	6.63222e-51	-1.06889e-09	-1.8638
111072572	chr12:111072572:A:T	1.2395e-103	-1.06889e-09	-1.81977	1.53073e-50	-1.06889e-09	-1.02741
111072734	chr12:111072734:A:C	1.29219e-103	-1.06889e-09	-1.77814	7.3177e-51	-1.06889e-09	-1.76544
111072788	chr12:111072788:C:A	1.7586e-103	-1.06889e-09	-1.46996	2.48293e-50	-1.06889e-09	-0.543716
111073116	chr12:111073116:C:T	3.17187e-103	-1.06889e-09	-0.880159	3.24464e-50	-1.06889e-09	-0.276152
111073150	chr12:111073150:T:A	1.82268e-103	-1.06889e-09	-1.43417	1.67097e-50	-1.06889e-09	-0.939753
111073241	chr12:111073241:T:TCTTA	1.79992e-103	-1.06889e-09	-1.44674	1.63411e-50	-1.06889e-09	-0.962056
111073251	chr12:111073251:A:T	1.33669e-103	-1.06889e-09	-1.74428	6.96034e-51	-1.06889e-09	-1.81551
111073421	chr12:111073421:G:A	3.00455e-103	-0.934353	-1.03578e-09	5.45266e-51	-2.05964	-1.03578e-09
111073546	chr12:111073546:T:C	1.78666e-103	-1.06889e-09	-1.45413	1.61495e-50	-1.06889e-09	-0.973849
111073956	chr12:111073956:A:G	8.34552e-103	-1.06889e-09	0.087245	2.23331e-50	-1.06889e-09	-0.649671
111074272	chr12:111074272:C:A	8.42597e-103	-1.06889e-09	0.0968385	2.78759e-49	-1.06889e-09	1.87461
111074460	chr12:111074460:T:A	1.27553e-103	-1.06889e-09	-1.79112	7.59244e-51	-1.06889e-09	-1.72859
111074751	chr12:111074751:G:A	7.84018e-103	-1.06889e-09	0.0247823	2.51349e-49	-1.06889e-09	1.7711
111074845	chr12:111074845:C:T	1.26392e-103	-1.06889e-09	-1.80026	1.50025e-50	-1.06889e-09	-1.04752
111074910	chr12:111074910:G:A	1.19011e-103	-1.06889e-09	-1.86043	6.56809e-51	-1.06889e-09	-1.87352
111075022	chr12:111075022:T:C	2.42811e-103	-1.06889e-09	-1.14737	5.76522e-50	-1.06889e-09	0.298688
111075195	chr12:111075195:A:G	1.61543e-103	-1.06889e-09	-1.55488	3.3146e-50	-1.06889e-09	-0.254817
111075425	chr12:111075425:T:C	2.50467e-103	-1.06889e-09	-1.11632	2.13284e-50	-1.06889e-09	-0.695701
111075595	chr12:111075595:T:A	1.24996e-103	-1.06889e-09	-1.81137	1.62481e-50	-1.06889e-09	-0.967764
111075663	chr12:111075663:C:T	9.16054e-104	-2.12216	-1.03578e-09	3.20755e-51	-2.59023	-1.03578e-09
111075892	chr12:111075892:T:A	1.79367e-103	-1.06889e-09	-1.45021	7.37888e-51	-1.06889e-09	-1.75712
111076021	chr12:111076021:A:G	1.23612e-103	-1.06889e-09	-1.8225	7.02428e-51	-1.06889e-09	-1.80637
111076122	chr12:111076122:A:T	1.6862e-103	-1.06889e-09	-1.512	1.45346e-50	-1.06889e-09	-1.07921
111076492	chr12:111076492:C:T	1.1749e-103	-1.06889e-09	-1.87329	6.58546e-51	-1.06889e-09	-1.87088
111076701	chr12:111076701:G:C	1.24502e-103	-1.06889e-09	-1.81533	1.56071e-50	-1.06889e-09	-1.00801
111076803	chr12:111076803:T:C	1.26901e-103	-1.06889e-09	-1.79624	1.67275e-50	-1.06889e-09	-0.938687
111076959	chr12:111076959:G:A	8.03802e-103	-1.06889e-09	0.0497028	2.16985e-50	-1.06889e-09	-0.678496
111077264	chr12:111077264:AAG:A	1.21376e-103	-1.06889e-09	-1.84076	6.57085e-51	-1.06889e-09	-1.8731
111077505	chr12:111077505:C:T	4.85234e-103	-0.455019	-1.03578e-09	6.45378e-51	-1.89107	-1.03578e-09
111078182	chr12:111078182:C:T	1.22537e-103	-1.06889e-09	-1.83124	7.17254e-51	-1.06889e-09	-1.78548
111078394	chr12:111078394:C:T	1.53042e-103	-1.06889e-09	-1.60893	1.37187e-50	-1.06889e-09	-1.13698
111078815	chr12:111078815:G:A	8.49381e-103	-1.06889e-09	0.104857	1.46627e-48	-1.06889e-09	3.53473
111079449	chr12:111079449:C:T	1.18447e-103	-1.06889e-09	-1.86518	6.59678e-51	-1.06889e-09	-1.86916
111079484	chr12:111079484:C:G	1.1825e-103	-1.06889e-09	-1.86685	6.58851e-51	-1.06889e-09	-1.87041
111079771	chr12:111079771:C:G	1.20939e-103	-1.06889e-09	-1.84436	8.89326e-51	-1.06889e-09	-1.57045
111080284	chr12:111080284:C:T	6.99495e-103	-1.06889e-09	-0.089291	1.10386e-47	-1.06889e-09	5.55341
111080675	chr12:111080675:A:AAAAAT	1.35967e-103	-1.06889e-09	-1.72724	7.09295e-51	-1.06889e-09	-1.79664
111081135	chr12:111081135:C:T	1.50356e-103	-1.06889e-09	-1.62664	1.11034e-50	-1.06889e-09	-1.34849
111081418	chr12:111081418:A:G	2.97915e-104	-2.65898	-0.58645	2.50438e-44	7.23981	6.04058
111081840	chr12:111081840:T:C	2.76032e-104	-1.50015	-1.82157	9.0074e-52	-2.03308	-1.8272
111082573	chr12:111082573:G:A	1.18372e-103	-1.06889e-09	-1.86582	6.59188e-51	-1.06889e-09	-1.8699
111082801	chr12:111082801:A:G	1.39428e-103	-1.06889e-09	-1.7021	6.97983e-51	-1.06889e-09	-1.81272
111083257	chr12:111083257:A:G	2.76072e-104	-2.664	-0.657571	1.83249e-44	7.10622	5.86182
111083410	chr12:111083410:G:T	1.42354e-103	-1.06889e-09	-1.68133	7.29316e-51	-1.06889e-09	-1.7688
111083930	chr12:111083930:C:T	1.24336e-103	-1.06889e-09	-1.81666	7.28722e-51	-1.06889e-09	-1.76962
111084196	chr12:111084196:A:C	5.51839e-103	1.06526	-1.39166	1.32425e-51	-2.35636	-1.11853
111084222	chr12:111084222:T:G	5.97889e-102	2.70497	-0.648627	1.67524e-44	1.08784	11.7905
111084795	chr12:111084795:G:A	1.17522e-103	-1.06889e-09	-1.87303	6.56424e-51	-1.06889e-09	-1.8741
111085518	chr12:111085518:T:C	2.16184e-102	-1.06889e-09	1.03907	2.20123e-48	-1.06889e-09	3.94103
111086264	chr12:111086264:C:T	1.42809e-103	-1.06889e-09	-1.67814	7.26903e-51	-1.06889e-09	-1.77212
111086579	chr12:111086579:G:A	1.66478e-103	-1.06889e-09	-1.52479	6.69981e-51	-1.06889e-09	-1.85366
111086587	chr12:111086587:A:G	1.18473e-103	-1.06889e-09	-1.86497	6.59773e-51	-1.06889e-09	-1.86901
111086935	chr12:111086935:A:G	1.429e-103	-1.06889e-09	-1.67751	7.26493e-51	-1.06889e-09	-1.77268
111087010	chr12:111087010:T:C	1.18402e-103	-1.06889e-09	-1.86556	6.5931e-51	-1.06889e-09	-1.86972
111087236	chr12:111087236:C:T	1.32409e-103	-1.06889e-09	-1.75376	6.59519e-51	-1.06889e-09	-1.8694
111087453	chr12:111087453:G:A	1.17921e-103	-1.06889e-09	-1.86964	6.57541e-51	-1.06889e-09	-1.8724
111087466	chr12:111087466:T:C	1.31473e-103	-1.06889e-09	-1.76085	7.54712e-51	-1.06889e-09	-1.73457
111087756	chr12:111087756:T:G	1.58835e-103	-1.06889e-09	-1.57178	2.06594e-50	-1.06889e-09	-0.72757
111087948	chr12:111087948:G:A	1.4408e-103	-1.06889e-09	-1.66928	6.85373e-51	-1.06889e-09	-1.83095
111087998	chr12:111087998:A:C	2.17133e-103	-1.06889e-09	-1.25914	7.12012e-51	-1.06889e-09	-1.79282
111088007	chr12:111088007:C:G	1.35996e-103	-1.06889e-09	-1.72703	6.62965e-51	-1.06889e-09	-1.86419
111088111	chr12:111088111:C:T	1.83959e-103	0.43768	-1.86262	1.52376e-51	-2.11766	-1.2169
111088352	chr12:111088352:G:A	1.60422e-103	-1.06889e-09	-1.56185	6.772e-51	-1.06889e-09	-1.84294
111088421	chr12:111088421:A:G	1.4518e-103	-1.06889e-09	-1.66167	6.84823e-51	-1.06889e-09	-1.83175
111088691	chr12:111088691:G:A	1.3065e-103	-1.06889e-09	-1.76713	6.57841e-51	-1.06889e-09	-1.87195
111088834	chr12:111088834:T:C	1.34039e-103	-1.06889e-09	-1.74152	6.94641e-51	-1.06889e-09	-1.81751
111088980	chr12:111088980:C:T	1.19192e-103	-1.06889e-09	-1.85891	6.62889e-51	-1.06889e-09	-1.8643
111088995	chr12:111088995:G:C	1.45301e-103	-1.06889e-09	-1.66085	6.8426e-51	-1.06889e-09	-1.83257
111089529	chr12:111089529:A:G	1.39267e-103	-1.06889e-09	-1.70326	7.0784e-51	-1.06889e-09	-1.79869
111089571	chr12:111089571:T:C	1.57144e-103	-1.06889e-09	-1.58249	5.23971e-50	-1.06889e-09	0.203112
111089600	chr12:111089600:C:T	1.51945e-103	-1.06889e-09	-1.61613	7.77756e-51	-1.06889e-09	-1.7045
111089878	chr12:111089878:C:T	3.09391e-103	-1.06889e-09	-0.905044	9.14632e-51	-1.06889e-09	-1.54239
111089966	chr12:111089966:G:A	1.21441e-103	-1.06889e-09	-1.84022	6.65797e-51	-1.06889e-09	-1.85992
111090167	chr12:111090167:G:T	2.24129e-103	-1.06889e-09	-1.22743	1.4802e-50	-1.06889e-09	-1.06098
111090350	chr12:111090350:G:A	9.31111e-102	2.06123	0.438084	2.34801e-51	-2.6695	-0.232668
111090732	chr12:111090732:A:G	1.17726e-103	-1.06889e-09	-1.87129	6.58639e-51	-1.06889e-09	-1.87073
111090844	chr12:111090844:T:C	1.30671e-103	-1.06889e-09	-1.76697	6.57853e-51	-1.06889e-09	-1.87193
111090971	chr12:111090971:C:G	1.36573e-103	-1.06889e-09	-1.72279	1.67124e-50	-1.06889e-09	-0.939587
111091330	chr12:111091330:C:T	1.24424e-103	-1.06889e-09	-1.81596	8.27772e-51	-1.06889e-09	-1.64217
111091370	chr12:111091370:A:G	1.54083e-103	-1.06889e-09	-1.60216	6.95397e-51	-1.06889e-09	-1.81643
111091391	chr12:111091391:G:A	1.3065e-103	-1.06889e-09	-1.76713	6.57841e-51	-1.06889e-09	-1.87195
111091399	chr12:111091399:A:G	1.61992e-103	-1.06889e-09	-1.5521	6.80815e-51	-1.06889e-09	-1.83762
111091405	chr12:111091405:A:G	1.61853e-103	-1.06889e-09	-1.55296	6.81112e-51	-1.06889e-09	-1.83718
111091450	chr12:111091450:G:C	2.195e-102	-1.06889e-09	1.05429	2.22933e-48	-1.06889e-09	3.95372
111091738	chr12:111091738:C:T	1.3065e-103	-1.06889e-09	-1.76713	6.57841e-51	-1.06889e-09	-1.87195
111091873	chr12:111091873:A:G	1.48555e-103	-1.06889e-09	-1.6387	6.77095e-51	-1.06889e-09	-1.8431
111091928	chr12:111091928:G:A	1.25099e-103	-1.06889e-09	-1.81055	6.89994e-51	-1.06889e-09	-1.82423
111092183	chr12:111092183:TG:T	1.20494e-103	-1.06889e-09	-1.84805	7.78338e-51	-1.06889e-09	-1.70375
111092508	chr12:111092508:A:G	1.61684e-103	-1.06889e-09	-1.55401	6.80627e-51	-1.06889e-09	-1.8379
111092566	chr12:111092566:C:T	1.3065e-103	-1.06889e-09	-1.76713	6.57841e-51	-1.06889e-09	-1.87195
111092706	chr12:111092706:G:A	1.63094e-103	-1.06889e-09	-1.54533	1.31597e-50	-1.06889e-09	-1.17858
111093378	chr12:111093378:C:T	1.17389e-103	-1.06889e-09	-1.87416	6.65299e-51	-1.06889e-09	-1.86067
111093418	chr12:111093418:C:T	1.17757e-103	-1.06889e-09	-1.87103	6.59454e-51	-1.06889e-09	-1.8695
111093882	chr12:111093882:G:A	2.17495e-103	-1.06889e-09	-1.25747	1.14983e-50	-1.06889e-09	-1.31354
111094163	chr12:111094163:T:C	4.29859e-103	-0.576193	-1.03578e-09	3.02577e-51	-2.64857	-1.03578e-09
111094185	chr12:111094185:G:A	1.18671e-103	-1.06889e-09	-1.8633	1.04485e-50	-1.06889e-09	-1.40929
111094866	chr12:111094866:T:G	1.49643e-103	-1.06889e-09	-1.6314	6.69827e-51	-1.06889e-09	-1.85389
111095440	chr12:111095440:G:C	1.53466e-103	-1.06889e-09	-1.60617	6.71693e-51	-1.06889e-09	-1.85111
111095995	chr12:111095995:T:G	1.17538e-103	-1.06889e-09	-1.87289	6.74115e-51	-1.06889e-09	-1.84751
111096014	chr12:111096014:G:A	1.20535e-103	-1.06889e-09	-1.84771	6.66888e-51	-1.06889e-09	-1.85829
111096534	chr12:111096534:G:A	1.24929e-103	-1.06889e-09	-1.8119	6.85186e-51	-1.06889e-09	-1.83122
111096900	chr12:111096900:C:A	1.30668e-103	-1.06889e-09	-1.76699	6.57854e-51	-1.06889e-09	-1.87193
111097043	chr12:111097043:G:A	1.17543e-103	-1.06889e-09	-1.87285	6.74212e-51	-1.06889e-09	-1.84737
111097553	chr12:111097553:T:TA	1.17509e-103	-1.06889e-09	-1.87314	6.73325e-51	-1.06889e-09	-1.84868
111097653	chr12:111097653:C:T	1.64048e-103	-1.06889e-09	-1.53949	6.57756e-51	-1.06889e-09	-1.87208
111097699	chr12:111097699:G:A	1.46693e-103	-1.06889e-09	-1.65131	1.20848e-50	-1.06889e-09	-1.26379
111097706	chr12:111097706:G:A	1.80872e-103	-1.06889e-09	-1.44186	2.60929e-50	-1.06889e-09	-0.494075
111098197	chr12:111098197:C:G	1.88538e-102	-1.06889e-09	0.902233	1.7866e-48	-1.06889e-09	3.73233
111098463	chr12:111098463:T:C	1.30979e-103	-1.06889e-09	-1.76461	1.34274e-50	-1.06889e-09	-1.15844
111098470	chr12:111098470:G:A	1.7306e-103	-1.06889e-09	-1.48601	6.58784e-51	-1.06889e-09	-1.87051
111098653	chr12:111098653:G:A	1.17397e-103	-1.06889e-09	-1.87409	6.62384e-51	-1.06889e-09	-1.86506
111098677	chr12:111098677:C:G	1.03795e-102	-1.06889e-09	0.305351	2.51136e-50	-1.06889e-09	-0.532332
111098717	chr12:111098717:CCT:C	1.66024e-103	-1.06889e-09	-1.52751	6.57183e-51	-1.06889e-09	-1.87295
111098784	chr12:111098784:G:T	1.44119e-103	-1.06889e-09	-1.66901	8.38759e-51	-1.06889e-09	-1.62899
111099053	chr12:111099053:G:A	1.25976e-103	-1.06889e-09	-1.80356	9.07211e-51	-1.06889e-09	-1.55054
111099300	chr12:111099300:C:T	1.42698e-103	-1.06889e-09	-1.67892	8.32796e-51	-1.06889e-09	-1.63612
111099643	chr12:111099643:T:C	1.32237e-103	-1.06889e-09	-1.75506	9.59255e-51	-1.06889e-09	-1.49475
111099766	chr12:111099766:C:T	5.85e-104	-1.08106	-1.48956	6.23303e-52	-2.41147	-1.81699
111100191	chr12:111100191:GTGTGTGTGTGTA:G	1.18307e-103	-1.06889e-09	-1.86637	6.67806e-51	-1.06889e-09	-1.85691
111100302	chr12:111100302:C:T	1.18235e-103	-1.06889e-09	-1.86698	1.10701e-50	-1.06889e-09	-1.35149
111100872	chr12:111100872:G:A	1.86168e-103	-1.06889e-09	-1.413	2.37855e-50	-1.06889e-09	-0.586664
111100917	chr12:111100917:T:C	2.79418e-104	-1.45124	-1.85829	4.86979e-52	-2.60196	-1.87332
111101093	chr12:111101093:A:G	1.2938e-103	-1.06889e-09	-1.7769	2.97512e-49	-1.06889e-09	1.93971
111101300	chr12:111101300:G:A	2.55787e-103	-1.06889e-09	-1.09531	3.40052e-50	-1.06889e-09	-0.229225
111101406	chr12:111101406:C:T	1.78828e-103	-1.45323	-1.03578e-09	6.51008e-51	-1.88239	-1.03578e-09
111101906	chr12:111101906:G:A	1.49832e-102	-1.06889e-09	0.672446	2.88286e-47	-1.06889e-09	6.51338
111102087	chr12:111102087:T:C	1.19692e-103	-1.06889e-09	-1.85473	7.61491e-51	-1.06889e-09	-1.72563
111102204	chr12:111102204:C:T	1.34753e-103	-1.06889e-09	-1.73621	1.00004e-50	-1.06889e-09	-1.45312
111102227	chr12:111102227:C:T	1.80911e-102	-1.06889e-09	0.860942	1.6704e-48	-1.06889e-09	3.66508
111102234	chr12:111102234:C:T	3.4177e-103	-1.06889e-09	-0.805512	9.30328e-50	-1.06889e-09	0.777212
111102584	chr12:111102584:G:T	1.30096e-103	-1.06889e-09	-1.77138	7.67563e-51	-1.06889e-09	-1.71769
111102869	chr12:111102869:A:C	1.19786e-103	-1.06889e-09	-1.85394	6.9728e-51	-1.06889e-09	-1.81372
111102931	chr12:111102931:A:G	1.62531e-103	-1.06889e-09	-1.54878	1.00443e-50	-1.06889e-09	-1.44873
111102987	chr12:111102987:G:A	1.83732e-103	-1.06889e-09	-1.42617	1.06226e-50	-1.06889e-09	-1.39276
111103434	chr12:111103434:G:A	1.60692e-103	-1.06889e-09	-1.56016	7.26681e-51	-1.06889e-09	-1.77242
111103865	chr12:111103865:G:T	1.35489e-103	-1.06889e-09	-1.73076	1.32855e-50	-1.06889e-09	-1.16907
111104067	chr12:111104067:G:A	1.83941e-103	-1.06889e-09	-1.42503	1.06351e-50	-1.06889e-09	-1.39158
111104097	chr12:111104097:A:G	3.25171e-104	-2.66427	-0.493612	3.35264e-45	6.52561	4.74391
111104161	chr12:111104161:T:C	1.32362e-103	-1.06889e-09	-1.75411	9.19401e-51	-1.06889e-09	-1.53719
111104707	chr12:111104707:C:T	1.59439e-103	-1.06889e-09	-1.56799	8.63918e-51	-1.06889e-09	-1.59943
111104812	chr12:111104812:G:A	1.19776e-103	-1.06889e-09	-1.85403	6.97175e-51	-1.06889e-09	-1.81387
111104913	chr12:111104913:G:A	2.20655e-103	-1.06889e-09	-1.24305	1.2313e-50	-1.06889e-09	-1.24509
111105144	chr12:111105144:G:A	7.78248e-103	0.775093	-0.757698	1.03667e-51	-2.51314	-1.20659
111106095	chr12:111106095:G:A	5.1962e-103	-0.386553	-1.03578e-09	5.17209e-51	-2.11246	-1.03578e-09
111106141	chr12:111106141:A:T	2.5399e-103	-1.06889e-09	-1.10236	1.42968e-50	-1.06889e-09	-1.0957
111106464	chr12:111106464:A:T	6.96702e-104	-0.932311	-1.46357	7.00686e-51	-1.05365	-0.755199
111106976	chr12:111106976:G:A	1.18066e-103	-1.06889e-09	-1.86841	6.78669e-51	-1.06889e-09	-1.84078
111107401	chr12:111107401:C:A	1.18601e-103	-1.06889e-09	-1.86388	8.0715e-51	-1.06889e-09	-1.6674
111107429	chr12:111107429:A:T	1.94982e-103	-1.06889e-09	-1.36674	6.5926e-51	-1.06889e-09	-1.86979
111107442	chr12:111107442:T:C	1.35903e-103	-1.06889e-09	-1.72771	1.64175e-50	-1.06889e-09	-0.957395
111107453	chr12:111107453:A:G	1.18189e-103	-1.06889e-09	-1.86737	8.05099e-51	-1.06889e-09	-1.66994
111107611	chr12:111107611:G:A	1.19023e-103	-1.06889e-09	-1.86033	7.4217e-51	-1.06889e-09	-1.75133
111108361	chr12:111108361:T:C	3.02129e-78	57.2727	-0.636853	5.56869e-48	2.48808	2.38109
111108419	chr12:111108419:C:T	1.21847e-103	-1.06889e-09	-1.83689	6.90461e-51	-1.06889e-09	-1.82355
111108519	chr12:111108519:T:C	2.05075e-103	-1.06889e-09	-1.31627	6.63206e-51	-1.06889e-09	-1.86382
111108868	chr12:111108868:C:G	2.67411e-103	-1.06889e-09	-1.05086	7.87433e-51	-1.06889e-09	-1.69213
111109057	chr12:111109057:G:A	1.20228e-103	-1.06889e-09	-1.85026	6.57385e-51	-1.06889e-09	-1.87264
111109224	chr12:111109224:C:T	1.31376e-103	-1.06889e-09	-1.76158	7.11722e-51	-1.06889e-09	-1.79322
111110456	chr12:111110456:CA:C	1.21539e-103	-1.06889e-09	-1.83942	6.5803e-51	-1.06889e-09	-1.87166
111110521	chr12:111110521:G:A	1.47756e-103	-1.06889e-09	-1.64409	7.97874e-51	-1.06889e-09	-1.67896
111110669	chr12:111110669:T:A	3.1273e-102	-1.06889e-09	1.40828	4.1834e-48	-1.06889e-09	4.58314
111110915	chr12:111110915:G:A	5.25221e-104	-2.67842	-1.03578e-09	2.99602e-51	-2.65846	-1.03578e-09
111111024	chr12:111111024:A:G	1.93566e-103	-1.06889e-09	-1.37403	3.12306e-49	-1.06889e-09	1.98824
111111549	chr12:111111549:C:T	1.59563e-103	-1.06889e-09	-1.56721	6.58419e-51	-1.06889e-09	-1.87107
111111644	chr12:111111644:T:G	1.21439e-103	-1.06889e-09	-1.84024	6.58088e-51	-1.06889e-09	-1.87157
111111758	chr12:111111758:T:C	3.88709e-104	-1.1964	-1.78301	7.1342e-52	-2.22028	-1.87314
111112110	chr12:111112110:G:A	1.25866e-103	-1.06889e-09	-1.80443	6.74907e-51	-1.06889e-09	-1.84633
111112160	chr12:111112160:CAG:C	1.40472e-103	-1.06889e-09	-1.69464	6.83541e-51	-1.06889e-09	-1.83362
111112256	chr12:111112256:T:C	1.25594e-103	-1.06889e-09	-1.80659	9.70551e-51	-1.06889e-09	-1.48305
111112384	chr12:111112384:G:A	1.25865e-103	-1.06889e-09	-1.80444	6.59681e-51	-1.06889e-09	-1.86915
111113159	chr12:111113159:G:A	2.44578e-103	-1.06889e-09	-1.14011	6.84709e-51	-1.06889e-09	-1.83192
111113390	chr12:111113390:C:A	1.88125e-103	-1.06889e-09	-1.40254	7.34922e-51	-1.06889e-09	-1.76115
111113694	chr12:111113694:A:G	1.20834e-103	-1.06889e-09	-1.84523	6.59875e-51	-1.06889e-09	-1.86886
111113836	chr12:111113836:C:T	4.04763e-103	-0.636348	-1.03578e-09	5.55681e-51	-2.04072	-1.03578e-09
111114237	chr12:111114237:C:CTGATAAT	2.57347e-103	-1.06889e-09	-1.08923	1.42215e-50	-1.06889e-09	-1.10099
111114381	chr12:111114381:C:A	1.26643e-103	-1.06889e-09	-1.79828	7.3998e-51	-1.06889e-09	-1.75429
111115060	chr12:111115060:T:G	2.07545e-103	-1.06889e-09	-1.3043	1.08191e-50	-1.06889e-09	-1.37443
111115241	chr12:111115241:C:T	1.2905e-103	-1.06889e-09	-1.77945	7.35394e-51	-1.06889e-09	-1.7605
111115409	chr12:111115409:C:T	1.23632e-103	-1.06889e-09	-1.82234	9.31178e-51	-1.06889e-09	-1.52446
111115410	chr12:111115410:G:A	2.81599e-102	1.30342	-1.03578e-09	2.94693e-51	-2.67498	-1.03578e-09
111116076	chr12:111116076:T:G	2.44474e-103	-1.14054	-1.03578e-09	6.79456e-51	-1.83962	-1.03578e-09
111116295	chr12:111116295:G:GATTGAA	5.27252e-104	-2.67456	-1.03578e-09	1.12125e-48	3.26646	-1.03578e-09
111116296	chr12:111116296:C:T	5.27172e-104	-2.67471	-1.03578e-09	1.11466e-48	3.26056	-1.03578e-09
111116527	chr12:111116527:T:C	1.3239e-103	-1.06889e-09	-1.75389	8.22809e-51	-1.06889e-09	-1.64819
111116584	chr12:111116584:G:A	1.56365e-103	-1.06889e-09	-1.58746	6.74205e-51	-1.06889e-09	-1.84738
111116664	chr12:111116664:C:G	1.35539e-103	-1.06889e-09	-1.73039	7.03832e-51	-1.06889e-09	-1.80437
111116732	chr12:111116732:A:G	1.32513e-103	-1.06889e-09	-1.75297	1.31775e-50	-1.06889e-09	-1.17723
111117285	chr12:111117285:A:G	5.79078e-104	-2.5808	-1.03578e-09	2.93949e-51	-2.6775	-1.03578e-09
111117308	chr12:111117308:T:G	1.93959e-103	-1.06889e-09	-1.372	1.01414e-50	-1.06889e-09	-1.43911
111117748	chr12:111117748:T:G	1.5168e-103	-1.06889e-09	-1.61788	6.68361e-51	-1.06889e-09	-1.85608
111117859	chr12:111117859:C:T	1.23414e-103	-1.06889e-09	-1.82411	6.66982e-51	-1.06889e-09	-1.85815
111118164	chr12:111118164:G:T	1.32336e-103	-1.06889e-09	-1.7543	8.22382e-51	-1.06889e-09	-1.6487
111118401	chr12:111118401:C:T	1.3909e-103	-1.06889e-09	-1.70453	7.78396e-51	-1.06889e-09	-1.70367
111118643	chr12:111118643:C:T	2.0815e-103	-1.06889e-09	-1.30139	6.6437e-51	-1.06889e-09	-1.86207
111119162	chr12:111119162:G:A	2.37951e-103	-1.06889e-09	-1.16758	6.59635e-51	-1.06889e-09	-1.86922
111119256	chr12:111119256:C:T	1.3636e-103	-1.72435	-1.03578e-09	3.87922e-51	-2.40011	-1.03578e-09
111119384	chr12:111119384:G:A	7.46367e-103	1.06616	-1.09059	8.38344e-52	-2.44454	-1.48753
111119608	chr12:111119608:G:A	1.57946e-103	-1.06889e-09	-1.5774	6.75158e-51	-1.06889e-09	-1.84596
111119699	chr12:111119699:C:T	1.66918e-103	-1.06889e-09	-1.52215	8.86945e-51	-1.06889e-09	-1.57313
111119849	chr12:111119849:G:A	1.31909e-103	-1.06889e-09	-1.75754	7.59142e-51	-1.06889e-09	-1.72872
111120766	chr12:111120766:G:A	1.27679e-103	-1.06889e-09	-1.79013	6.78649e-51	-1.06889e-09	-1.84081
111121012	chr12:111121012:C:T	1.47082e-103	-1.06889e-09	-1.64866	6.67666e-51	-1.06889e-09	-1.85712
111121013	chr12:111121013:G:A	1.66163e-103	-1.06889e-09	-1.52668	6.61648e-51	-1.06889e-09	-1.86618
111121114	chr12:111121114:A:C	1.17869e-103	-1.06889e-09	-1.87008	1.24504e-50	-1.06889e-09	-1.23399
111121173	chr12:111121173:T:C	8.41989e-105	-2.67261	-1.83645	3.96386e-44	10.4142	3.32533
111121381	chr12:111121381:T:C	1.74466e-103	-1.06889e-09	-1.47792	6.66248e-51	-1.06889e-09	-1.85925
111121652	chr12:111121652:A:G	2.11374e-103	-1.06889e-09	-1.28602	1.0967e-50	-1.06889e-09	-1.36085
111122774	chr12:111122774:G:A	2.19539e-100	5.65964	-1.03578e-09	6.01238e-51	-1.96192	-1.03578e-09
111122797	chr12:111122797:G:A	1.18104e-103	-1.06889e-09	-1.86809	1.26572e-50	-1.06889e-09	-1.21751
111123236	chr12:111123236:G:A	1.49391e-103	-1.06889e-09	-1.63309	6.71092e-51	-1.06889e-09	-1.852
111123353	chr12:111123353:T:G	2.50621e-103	-1.06889e-09	-1.11571	6.87875e-51	-1.06889e-09	-1.8273
111123498	chr12:111123498:T:G	2.69306e-103	-1.06889e-09	-1.0438	5.19708e-50	-1.06889e-09	0.194941
111123517	chr12:111123517:G:T	1.95007e-103	-1.06889e-09	-1.36662	6.93518e-51	-1.06889e-09	-1.81913
111123892	chr12:111123892:T:C	9.47452e-105	-2.62843	-1.76262	1.82386e-43	11.2591	4.00682
111124193	chr12:111124193:A:G	1.30746e-103	-1.06889e-09	-1.76639	8.50987e-51	-1.06889e-09	-1.61451
111124495	chr12:111124495:C:T	8.25873e-105	-2.66576	-1.86262	7.58112e-46	8.48057	1.30228
111124647	chr12:111124647:C:T	1.20981e-103	-1.06889e-09	-1.84402	6.61986e-51	-1.06889e-09	-1.86567
111124689	chr12:111124689:T:C	1.4868e-103	-1.06889e-09	-1.63785	9.61885e-50	-1.06889e-09	0.81057
111124732	chr12:111124732:C:T	1.24269e-103	-1.06889e-09	-1.8172	6.8196e-51	-1.06889e-09	-1.83594
111124753	chr12:111124753:T:C	1.3717e-103	-1.06889e-09	-1.71843	7.01197e-51	-1.06889e-09	-1.80812
111124779	chr12:111124779:C:T	1.3013e-103	-1.06889e-09	-1.77112	8.5671e-51	-1.06889e-09	-1.60781
111124986	chr12:111124986:A:G	3.21768e-103	-1.06889e-09	-0.865819	2.12225e-50	-1.06889e-09	-0.70068
111125019	chr12:111125019:G:T	3.81265e-103	-1.06889e-09	-0.696155	1.31339e-48	-1.06889e-09	3.42463
111125062	chr12:111125062:T:A	1.21058e-103	-1.06889e-09	-1.84338	6.60413e-51	-1.06889e-09	-1.86805
111125265	chr12:111125265:C:T	2.4501e-103	-1.06889e-09	-1.13835	4.80254e-48	-1.06889e-09	4.72116
111125295	chr12:111125295:T:C	2.40576e-103	-1.06889e-09	-1.15661	4.41583e-50	-1.06889e-09	0.0320417
111125431	chr12:111125431:G:A	5.10747e-103	-1.06889e-09	-0.403776	6.71885e-48	-1.06889e-09	5.05693
111125518	chr12:111125518:T:A	1.4545e-102	0.642769	-1.03578e-09	1.60389e-50	-0.980724	-1.03578e-09
111125683	chr12:111125683:T:C	1.27077e-104	-2.55657	-1.54087	4.16285e-43	11.3481	4.74304
111125863	chr12:111125863:T:C	2.42881e-103	-1.06889e-09	-1.14708	4.83947e-48	-1.06889e-09	4.72882
111126140	chr12:111126140:A:G	2.2914e-103	-1.06889e-09	-1.20532	4.06228e-48	-1.06889e-09	4.55376
111126164	chr12:111126164:G:A	2.27389e-104	-2.6501	-0.865472	8.9148e-49	4.85765	-1.82051
111126202	chr12:111126202:A:G	3.86569e-103	-1.06889e-09	-0.682341	2.27752e-50	-1.06889e-09	-0.630069
111126211	chr12:111126211:C:T	2.04367e-103	-1.06889e-09	-1.31973	9.83577e-51	-1.06889e-09	-1.46971
111126230	chr12:111126230:T:G	1.1842e-103	-1.06889e-09	-1.86541	8.44748e-51	-1.06889e-09	-1.62187
111126258	chr12:111126258:G:A	1.79692e-103	-1.06889e-09	-1.44841	9.02404e-51	-1.06889e-09	-1.55585
111126308	chr12:111126308:C:T	3.37055e-103	-1.06889e-09	-0.819405	9.94574e-49	-1.06889e-09	3.14657
111126391	chr12:111126391:C:T	1.18164e-103	-1.06889e-09	-1.86758	6.56748e-51	-1.06889e-09	-1.87361
111126811	chr12:111126811:C:T	1.24242e-103	-1.06889e-09	-1.81742	6.80675e-51	-1.06889e-09	-1.83783
111127026	chr12:111127026:C:T	3.50101e-103	-1.06889e-09	-0.781428	2.9297e-48	-1.06889e-09	4.22691
111127280	chr12:111127280:C:A	1.79928e-103	-1.06889e-09	-1.44709	6.56584e-51	-1.06889e-09	-1.87386
111127313	chr12:111127313:G:A	2.67012e-103	-1.06889e-09	-1.05236	5.16644e-50	-1.06889e-09	0.189029
111127367	chr12:111127367:A:G	1.67828e-103	-1.06889e-09	-1.51671	9.24621e-51	-1.06889e-09	-1.53153
111127446	chr12:111127446:GT:G	1.6879e-103	-1.06889e-09	-1.51099	9.30986e-51	-1.06889e-09	-1.52467
111127502	chr12:111127502:C:T	2.67188e-103	-1.06889e-09	-1.0517	5.17184e-50	-1.06889e-09	0.190074
111127540	chr12:111127540:A:G	1.30814e-103	-1.06889e-09	-1.76587	1.06917e-50	-1.06889e-09	-1.38628
111127575	chr12:111127575:G:A	1.83633e-103	-1.06889e-09	-1.42671	6.56731e-51	-1.06889e-09	-1.87364
111127863	chr12:111127863:C:A	8.74873e-105	-2.59949	-1.87125	6.09016e-44	11.3762	2.79279
111127917	chr12:111127917:A:G	1.26607e-103	-1.06889e-09	-1.79857	1.07013e-50	-1.06889e-09	-1.38538
111128165	chr12:111128165:G:A	1.85136e-104	-2.45648	-1.26467	1.53529e-49	3.01556	-1.73741
111128327	chr12:111128327:C:T	1.24575e-103	-1.06889e-09	-1.81475	8.6218e-51	-1.06889e-09	-1.60145
111128764	chr12:111128764:T:A	1.83845e-103	-1.06889e-09	-1.42556	6.56753e-51	-1.06889e-09	-1.8736
111129431	chr12:111129431:A:C	1.19575e-103	-1.06889e-09	-1.8557	6.57036e-51	-1.06889e-09	-1.87317
111129551	chr12:111129551:C:G	1.21583e-103	-1.06889e-09	-1.83906	6.61784e-51	-1.06889e-09	-1.86597
111129624	chr12:111129624:T:G	1.44641e-103	-1.06889e-09	-1.6654	1.3525e-50	-1.06889e-09	-1.1512
111129676	chr12:111129676:A:G	1.81874e-103	-1.06889e-09	-1.43633	6.69071e-51	-1.06889e-09	-1.85502
111129681	chr12:111129681:C:T	1.26816e-103	-1.06889e-09	-1.79691	1.55035e-50	-1.06889e-09	-1.01467
111129692	chr12:111129692:G:A	1.24182e-103	-0.136048	-1.68185	3.64335e-51	-1.29514	-1.1677
111129837	chr12:111129837:G:A	1.52479e-103	-1.06889e-09	-1.61262	7.57647e-51	-1.06889e-09	-1.73069
111130057	chr12:111130057:A:C	2.49746e-103	-1.06889e-09	-1.11921	1.58884e-48	-1.06889e-09	3.61502
111130394	chr12:111130394:A:G	2.29092e-103	-1.06889e-09	-1.20553	1.17948e-50	-1.06889e-09	-1.28808
111130640	chr12:111130640:C:CT	1.2524e-104	-2.65606	-1.45595	1.71419e-48	5.30691	-1.61596
111130743	chr12:111130743:T:C	1.43718e-103	-1.06889e-09	-1.6718	6.83341e-51	-1.06889e-09	-1.83392
111130955	chr12:111130955:T:G	1.97324e-103	-1.06889e-09	-1.3548	7.64967e-51	-1.06889e-09	-1.72108
111131310	chr12:111131310:G:A	9.69958e-105	-2.50064	-1.86692	1.28238e-46	7.82018	0.185725
111131609	chr12:111131609:A:G	1.20108e-103	-1.06889e-09	-1.85126	1.0253e-50	-1.06889e-09	-1.42817
111131797	chr12:111131797:G:A	1.32241e-103	-1.06889e-09	-1.75502	7.48406e-51	-1.06889e-09	-1.74296
111131843	chr12:111131843:C:G	1.22933e-103	-1.06889e-09	-1.82801	6.61767e-51	-1.06889e-09	-1.866
111131866	chr12:111131866:G:A	1.32135e-103	-1.06889e-09	-1.75583	7.49174e-51	-1.06889e-09	-1.74194
111132011	chr12:111132011:G:A	8.51156e-105	-2.67402	-1.8242	3.74274e-47	7.10167	-0.327248
111132047	chr12:111132047:C:T	2.18575e-103	-1.06889e-09	-1.25252	7.35318e-51	-1.06889e-09	-1.76061
111132310	chr12:111132310:C:A	1.17777e-103	-1.06889e-09	-1.87085	1.09567e-49	-1.06889e-09	0.940792
111132848	chr12:111132848:A:C	1.22234e-103	-1.06889e-09	-1.83372	6.78409e-51	-1.06889e-09	-1.84116
111133381	chr12:111133381:T:C	1.17965e-104	-2.66388	-1.50797	1.26376e-47	6.45716	-0.768471
111133762	chr12:111133762:C:A	1.19577e-104	-2.66212	-1.49615	1.18284e-47	6.41883	-0.796316
111134289	chr12:111134289:G:A	8.63044e-105	-2.67909	-1.80526	8.58811e-47	7.90919	-0.304206
111134501	chr12:111134501:T:A	9.84349e-105	-2.67168	-1.68116	1.21858e-47	6.33746	-0.685174
111134711	chr12:111134711:A:G	9.18506e-105	-2.67468	-1.7474	1.76423e-47	6.30161	-0.27929
111134849	chr12:111134849:C:G	5.21429e-103	-1.06889e-09	-0.383077	1.58775e-48	-1.06889e-09	3.61434
111134854	chr12:111134854:A:T	5.22905e-103	-1.06889e-09	-0.38025	1.59813e-48	-1.06889e-09	3.62085
111135432	chr12:111135432:T:C	1.17332e-102	-1.06889e-09	0.42794	1.21526e-49	-1.06889e-09	1.04439
111135532	chr12:111135532:G:A	2.71358e-103	-1.06889e-09	-1.03621	7.24708e-49	-1.06889e-09	2.83003
111135884	chr12:111135884:G:C	3.57137e-104	-1.41407	-1.65005	1.50156e-45	4.52266	5.94361
111136033	chr12:111136033:G:A	1.57888e-103	-1.06889e-09	-1.57776	7.14785e-51	-1.06889e-09	-1.78893
111136439	chr12:111136439:G:A	1.19359e-103	-1.06889e-09	-1.85752	6.59675e-51	-1.06889e-09	-1.86916
111136469	chr12:111136469:C:T	8.66742e-105	-2.67809	-1.80198	7.43134e-47	7.89143	-0.431124
111136495	chr12:111136495:A:C	2.13845e-103	-1.06889e-09	-1.2744	1.07789e-50	-1.06889e-09	-1.37815
111136550	chr12:111136550:A:G	8.30882e-101	4.68801	-1.03578e-09	3.1653e-51	-2.60349	-1.03578e-09
111136646	chr12:111136646:A:G	1.51345e-103	-1.06889e-09	-1.62009	7.64018e-51	-1.06889e-09	-1.72232
111136924	chr12:111136924:G:A	2.49126e-103	-1.06889e-09	-1.12169	1.81181e-49	-1.06889e-09	1.44376
111136957	chr12:111136957:A:G	1.52751e-103	-1.06889e-09	-1.61084	1.42203e-50	-1.06889e-09	-1.10107
111137132	chr12:111137132:C:T	1.51209e-103	-1.06889e-09	-1.62099	7.75524e-51	-1.06889e-09	-1.70737
111137357	chr12:111137357:GTTGTTGT:G	1.28298e-103	-1.06889e-09	-1.78529	7.01553e-51	-1.06889e-09	-1.80761
111137375	chr12:111137375:TGTC:T	1.13109e-102	-1.06889e-09	0.391288	1.17476e-49	-1.06889e-09	1.01049
111138060	chr12:111138060:T:G	1.5161e-103	-1.06889e-09	-1.61834	6.92532e-51	-1.06889e-09	-1.82056
111138123	chr12:111138123:C:T	2.27185e-103	-1.06889e-09	-1.21389	1.06193e-50	-1.06889e-09	-1.39306
111138144	chr12:111138144:G:T	1.18905e-103	-1.06889e-09	-1.86132	9.75833e-51	-1.06889e-09	-1.47762
111138658	chr12:111138658:G:T	1.56872e-103	-1.06889e-09	-1.58422	2.22238e-50	-1.06889e-09	-0.654577
111139392	chr12:111139392:G:A	3.24619e-103	-1.06889e-09	-0.856997	9.79133e-51	-1.06889e-09	-1.47424
111139924	chr12:111139924:G:A	2.60588e-103	-1.06889e-09	-1.07671	4.72101e-49	-1.06889e-09	2.40145
111139930	chr12:111139930:C:T	1.23483e-103	-1.06889e-09	-1.82354	7.23647e-51	-1.06889e-09	-1.77661
111140100	chr12:111140100:G:C	7.42029e-103	-1.06889e-09	-0.0302616	2.15453e-48	-1.06889e-09	3.91959
111140300	chr12:111140300:T:C	8.30568e-105	-2.67054	-1.85217	1.75088e-46	8.40814	-0.0908384
111140404	chr12:111140404:T:C	1.2863e-103	-1.06889e-09	-1.78271	7.75331e-51	-1.06889e-09	-1.70762
111140929	chr12:111140929:C:T	9.95077e-101	4.86834	-1.03578e-09	3.10519e-51	-2.62267	-1.03578e-09
111140970	chr12:111140970:G:A	1.22221e-103	-1.06889e-09	-1.83382	1.50314e-49	-1.06889e-09	1.25699
111141189	chr12:111141189:C:T	7.89849e-104	-0.96722	-1.30317	5.3047e-50	-0.971915	1.18735
111141390	chr12:111141390:T:C	9.86988e-105	-2.6582	-1.69196	3.52486e-47	7.34743	-0.632989
111141422	chr12:111141422:G:A	9.59773e-105	-2.64977	-1.72835	2.56927e-49	0.852925	0.940125
111141847	chr12:111141847:G:A	2.38588e-103	-1.06889e-09	-1.16491	7.40635e-51	-1.06889e-09	-1.7534
111142272	chr12:111142272:C:T	1.10832e-103	-1.31398	-0.617658	6.38774e-50	-1.0143	1.41553
111142663	chr12:111142663:T:G	1.19005e-103	-1.06889e-09	-1.86049	6.56593e-51	-1.06889e-09	-1.87385
111142795	chr12:111142795:G:A	1.07516e-104	-2.67239	-1.59221	1.97415e-47	6.97352	-0.838786
111142823	chr12:111142823:G:A	4.78227e-103	-1.06889e-09	-0.469565	6.75842e-51	-1.06889e-09	-1.84495
111142835	chr12:111142835:C:T	1.40204e-103	-1.06889e-09	-1.69655	6.6268e-51	-1.06889e-09	-1.86462
111142954	chr12:111142954:G:A	1.53025e-103	-1.06889e-09	-1.60905	2.06749e-50	-1.06889e-09	-0.726822
111143161	chr12:111143161:C:T	2.45325e-103	-1.06889e-09	-1.13707	1.21375e-50	-1.06889e-09	-1.25944
111143193	chr12:111143193:G:A	1.59477e-103	-1.06889e-09	-1.56775	2.30174e-50	-1.06889e-09	-0.619489
111143456	chr12:111143456:C:T	1.46512e-103	-1.06889e-09	-1.65254	6.86369e-51	-1.06889e-09	-1.82949
111143725	chr12:111143725:A:G	1.19183e-103	-1.06889e-09	-1.85899	6.56733e-51	-1.06889e-09	-1.87363
111143974	chr12:111143974:C:G	2.1162e-104	-1.85536	-1.73208	4.09561e-45	5.93365	5.53603
111144338	chr12:111144338:C:T	1.17456e-103	-1.06889e-09	-1.87359	1.64485e-50	-1.06889e-09	-0.955506
111144698	chr12:111144698:G:A	1.38481e-103	-1.06889e-09	-1.70892	8.48343e-51	-1.06889e-09	-1.61763
111144826	chr12:111144826:T:C	9.89831e-103	1.98979	-1.7319	1.26998e-46	1.80857	6.18762
111145108	chr12:111145108:C:T	1.64885e-103	-1.06889e-09	-1.5344	2.45387e-50	-1.06889e-09	-0.555489
111145321	chr12:111145321:G:A	1.49687e-103	-1.06889e-09	-1.6311	2.82096e-49	-1.06889e-09	1.88651
111145357	chr12:111145357:T:TA	1.38767e-103	-1.06889e-09	-1.70685	6.586e-51	-1.06889e-09	-1.87079
111145428	chr12:111145428:G:A	2.03691e-103	-1.06889e-09	-1.32305	7.10975e-51	-1.06889e-09	-1.79427
111146079	chr12:111146079:A:G	1.22478e-103	-1.06889e-09	-1.83172	8.65752e-51	-1.06889e-09	-1.59731
111146211	chr12:111146211:T:C	1.19725e-103	-1.06889e-09	-1.85446	6.57753e-51	-1.06889e-09	-1.87208
111146651	chr12:111146651:C:T	2.05191e-100	5.59205	-1.03578e-09	5.82581e-51	-1.99344	-1.03578e-09
111146672	chr12:111146672:G:A	1.61305e-103	-1.06889e-09	-1.55635	6.58065e-51	-1.06889e-09	-1.87161
111146969	chr12:111146969:A:T	1.58361e-103	-1.06889e-09	-1.57477	2.17738e-50	-1.06889e-09	-0.675031
111146991	chr12:111146991:T:C	2.57686e-103	-1.06889e-09	-1.08791	1.77416e-50	-1.06889e-09	-0.879826
111147220	chr12:111147220:T:C	1.6473e-103	-1.06889e-09	-1.53534	7.91019e-51	-1.06889e-09	-1.68759
111147285	chr12:111147285:T:C	7.12784e-101	4.5347	-1.03578e-09	3.80834e-51	-2.41855	-1.03578e-09
111147622	chr12:111147622:G:A	1.35862e-103	-1.06889e-09	-1.72801	7.38236e-51	-1.06889e-09	-1.75665
111148080	chr12:111148080:A:G	1.4374e-103	-1.06889e-09	-1.67165	7.05325e-51	-1.06889e-09	-1.80225
111148188	chr12:111148188:T:C	1.18803e-103	-1.06889e-09	-1.86218	7.242e-51	-1.06889e-09	-1.77584
111148525	chr12:111148525:TTTATG:T	1.1977e-103	-1.06889e-09	-1.85408	8.79396e-51	-1.06889e-09	-1.58167
111148827	chr12:111148827:T:C	1.43291e-103	-1.06889e-09	-1.67477	7.0719e-51	-1.06889e-09	-1.79961
111148871	chr12:111148871:C:T	6.10877e-103	0.47866	-0.703416	1.90457e-51	-1.32822	-1.78326
111149061	chr12:111149061:C:T	1.25424e-103	-1.06889e-09	-1.80795	1.19893e-50	-1.06889e-09	-1.27173
111149158	chr12:111149158:A:G	2.09413e-103	-1.29534	-1.03578e-09	4.84358e-51	-2.17809	-1.03578e-09
111149314	chr12:111149314:G:C	8.0274e-99	10.6705	-1.41176	2.40652e-45	3.96608	6.97187
111149349	chr12:111149349:A:AC	1.27432e-103	-1.06889e-09	-1.79207	7.95e-51	-1.06889e-09	-1.68257
111149777	chr12:111149777:A:G	1.81444e-103	-1.06889e-09	-1.4387	1.11979e-50	-1.06889e-09	-1.34002
111150073	chr12:111150073:A:AG	1.19591e-103	-1.06889e-09	-1.85557	6.67842e-51	-1.06889e-09	-1.85686
111150126	chr12:111150126:A:G	3.04926e-99	8.57958	-0.28882	3.18521e-49	0.0909556	1.91699
111150600	chr12:111150600:G:C	1.58987e-103	-1.06889e-09	-1.57083	6.60082e-51	-1.06889e-09	-1.86855
111150886	chr12:111150886:T:C	1.96698e-103	-1.06889e-09	-1.35798	1.48034e-50	-1.06889e-09	-1.06088
111151880	chr12:111151880:T:A	1.48097e-103	-1.06889e-09	-1.64178	6.56995e-51	-1.06889e-09	-1.87323
111151986	chr12:111151986:G:A	3.53896e-103	-1.06889e-09	-0.770648	4.15361e-50	-1.06889e-09	-0.0291772
111152328	chr12:111152328:CA:C	3.2343e-103	-1.06889e-09	-0.860667	9.73435e-51	-1.06889e-09	-1.48008
111152688	chr12:111152688:T:C	3.30084e-98	10.8817	-0.209074	2.31276e-44	3.48395	9.71685
111153213	chr12:111153213:T:G	2.84277e-103	0.638047	-1.62775	8.95999e-52	-2.00166	-1.86389
111153423	chr12:111153423:C:A	2.35443e-103	-1.06889e-09	-1.17818	7.87293e-51	-1.06889e-09	-1.69231
111153491	chr12:111153491:T:C	1.83815e-103	-1.06889e-09	-1.42572	6.58357e-51	-1.06889e-09	-1.87116
111153640	chr12:111153640:G:A	3.47106e-103	-1.06889e-09	-0.79002	3.89346e-50	-1.06889e-09	-0.0938573
111154532	chr12:111154532:C:T	5.97196e-103	-1.06889e-09	-0.247404	1.66738e-50	-1.06889e-09	-0.9419
111154576	chr12:111154576:G:T	8.17647e-101	6.5269	-1.85495	3.36132e-51	-0.695267	-1.84814
111154775	chr12:111154775:C:T	1.51957e-103	-1.06889e-09	-1.61605	6.87603e-51	-1.06889e-09	-1.8277
111154893	chr12:111154893:A:G	1.2549e-103	-1.06889e-09	-1.80743	7.7109e-51	-1.06889e-09	-1.71311
111155297	chr12:111155297:T:TTGAA	1.25331e-103	-1.06889e-09	-1.80869	6.63504e-51	-1.06889e-09	-1.86338
111155494	chr12:111155494:C:A	1.44536e-103	-1.06889e-09	-1.66612	6.59679e-51	-1.06889e-09	-1.86916
111156791	chr12:111156791:A:G	1.36669e-102	-1.06889e-09	0.580493	1.24167e-48	-1.06889e-09	3.36847
111157080	chr12:111157080:G:A	1.49821e-103	-1.06889e-09	-1.63021	6.56625e-51	-1.06889e-09	-1.8738
111157352	chr12:111157352:A:C	3.20913e-103	-1.06889e-09	-0.868479	3.5227e-50	-1.06889e-09	-0.193927
111157433	chr12:111157433:T:A	2.5472e-103	-1.06889e-09	-1.09948	3.57138e-49	-1.06889e-09	2.12238
111157521	chr12:111157521:A:C	8.72522e-103	-1.06889e-09	0.131738	6.8467e-49	-1.06889e-09	2.7732
111157533	chr12:111157533:A:G	1.31633e-103	-1.06889e-09	-1.75964	1.44081e-50	-1.06889e-09	-1.08795
111157619	chr12:111157619:A:G	3.14048e-103	-1.06889e-09	-0.890104	3.43824e-50	-1.06889e-09	-0.218195
111157836	chr12:111157836:A:G	2.50991e-103	0.621796	-1.73603	9.55121e-52	-1.98379	-1.81787
111158035	chr12:111158035:T:C	1.4705e-103	-1.06889e-09	-1.64888	6.99351e-51	-1.06889e-09	-1.81076
111158315	chr12:111158315:A:T	2.37215e-103	-1.06889e-09	-1.17068	7.91661e-51	-1.06889e-09	-1.68678
111158459	chr12:111158459:A:G	1.51309e-103	-1.06889e-09	-1.62033	6.69506e-51	-1.06889e-09	-1.85437
111158608	chr12:111158608:G:A	1.174e-103	-1.06889e-09	-1.87406	8.61204e-51	-1.06889e-09	-1.60258
111158832	chr12:111158832:G:A	2.5116e-103	-1.06889e-09	-1.11356	3.70923e-49	-1.06889e-09	2.16025
111159220	chr12:111159220:C:T	7.58873e-104	-2.3104	-1.03578e-09	3.20835e-51	-2.58998	-1.03578e-09
111159509	chr12:111159509:AT:A	2.81418e-103	-1.06889e-09	-0.999811	8.82198e-51	-1.06889e-09	-1.57849
111159699	chr12:111159699:T:C	1.26701e-103	-1.06889e-09	-1.79782	4.49737e-50	-1.06889e-09	0.0503379
111160018	chr12:111160018:A:G	1.27903e-103	-1.06889e-09	-1.78838	4.70783e-50	-1.06889e-09	0.0960717
111160062	chr12:111160062:G:T	3.38492e-103	-1.06889e-09	-0.81515	3.81254e-50	-1.06889e-09	-0.114859
111160210	chr12:111160210:C:T	3.32448e-103	0.864682	-1.69785	8.52585e-52	-2.21781	-1.69741
111160398	chr12:111160398:C:T	1.61594e-100	6.00509	-0.651896	1.7734e-46	3.26882	5.06126
111160645	chr12:111160645:A:G	1.23413e-103	-1.06889e-09	-1.82411	3.93695e-50	-1.06889e-09	-0.0827491
111160914	chr12:111160914:G:T	7.45405e-104	-2.32831	-1.03578e-09	4.20313e-51	-2.31991	-1.03578e-09
111161190	chr12:111161190:A:T	5.36206e-104	-2.65772	-1.03578e-09	3.17192e-51	-2.6014	-1.03578e-09
111161194	chr12:111161194:C:A	2.46686e-103	-1.06889e-09	-1.13154	8.40725e-51	-1.06889e-09	-1.62665
111161376	chr12:111161376:A:G	1.21442e-103	-1.06889e-09	-1.84021	3.93225e-50	-1.06889e-09	-0.0839421
111161812	chr12:111161812:G:A	1.18827e-103	-1.06889e-09	-1.86198	7.34363e-51	-1.06889e-09	-1.76191
111161813	chr12:111161813:T:C	1.17636e-103	-1.06889e-09	-1.87205	2.28764e-50	-1.06889e-09	-0.625634
111161829	chr12:111161829:G:A	3.63848e-103	0.857884	-1.6008	7.83332e-52	-2.2295	-1.77044
111161845	chr12:111161845:C:G	1.21288e-103	-1.06889e-09	-1.84148	3.43027e-50	-1.06889e-09	-0.220515
111161865	chr12:111161865:G:T	2.71264e-103	-1.06889e-09	-1.03656	8.89221e-51	-1.06889e-09	-1.57056
111162207	chr12:111162207:A:C	1.2111e-103	-1.06889e-09	-1.84295	3.3944e-50	-1.06889e-09	-0.231029
111162466	chr12:111162466:C:T	3.51448e-103	-1.06889e-09	-0.777588	1.73771e-50	-1.06889e-09	-0.900586
111162551	chr12:111162551:C:G	1.50177e-103	-1.06889e-09	-1.62784	6.9218e-51	-1.06889e-09	-1.82106
111162615	chr12:111162615:A:G	1.18063e-103	-1.06889e-09	-1.86843	3.11411e-50	-1.06889e-09	-0.317213
111162641	chr12:111162641:G:A	2.33162e-103	-1.06889e-09	-1.18792	9.03065e-51	-1.06889e-09	-1.55512
111162657	chr12:111162657:C:G	4.40654e-103	-1.06889e-09	-0.551389	1.91285e-50	-1.06889e-09	-0.804563
111162985	chr12:111162985:G:A	2.35851e-103	-1.06889e-09	-1.17645	6.593e-51	-1.06889e-09	-1.86973
111162994	chr12:111162994:C:T	1.18334e-103	-1.06889e-09	-1.86614	7.41457e-51	-1.06889e-09	-1.75229
111163607	chr12:111163607:T:A	1.2012e-103	-1.06889e-09	-1.85116	6.69816e-51	-1.06889e-09	-1.85391
111163653	chr12:111163653:C:T	1.24206e-103	-1.06889e-09	-1.81771	4.10408e-50	-1.06889e-09	-0.0411729
111163671	chr12:111163671:G:A	1.45321e-103	-1.06889e-09	-1.6607	1.23866e-49	-1.06889e-09	1.06346
111163721	chr12:111163721:A:G	5.20289e-103	-1.06889e-09	-0.385266	3.4147e-49	-1.06889e-09	2.07752
111164071	chr12:111164071:C:T	1.26158e-103	-1.06889e-09	-1.80212	6.74131e-51	-1.06889e-09	-1.84749
111164083	chr12:111164083:C:G	1.17901e-103	-1.06889e-09	-1.86981	6.56389e-51	-1.06889e-09	-1.87416
111164302	chr12:111164302:A:G	2.45527e-99	9.50895	-1.43486	1.10542e-44	5.28355	7.17903
111164588	chr12:111164588:AAG:A	1.21137e-103	-1.06889e-09	-1.84273	1.0143e-50	-1.06889e-09	-1.43896
111164807	chr12:111164807:A:C	1.0771e-102	-1.06889e-09	0.342374	1.00492e-48	-1.06889e-09	3.15692
111165049	chr12:111165049:C:T	1.90376e-103	-1.06889e-09	-1.39065	6.67965e-50	-1.06889e-09	0.445911
111165170	chr12:111165170:G:A	5.31595e-102	1.93882	-1.03578e-09	3.505e-50	-0.198965	-1.03578e-09
111166021	chr12:111166021:G:T	3.65426e-100	7.03257	-0.863404	2.51482e-49	0.852041	0.919591
111166626	chr12:111166626:AG:A	1.98409e-103	-1.06889e-09	-1.34932	6.64166e-51	-1.06889e-09	-1.86238
111166632	chr12:111166632:C:A	5.44814e-103	1.37083	-1.71004	4.95892e-52	-2.62053	-1.83661
111166846	chr12:111166846:C:T	1.62374e-103	-1.06889e-09	-1.54975	1.29969e-50	-1.06889e-09	-1.19103
111167695	chr12:111167695:TTTGTTTG:T	1.17432e-103	-1.06889e-09	-1.87379	6.57802e-51	-1.06889e-09	-1.87201
111167697	chr12:111167697:TG:T	3.99667e-103	-0.64902	-1.03578e-09	1.92389e-50	-0.798805	-1.03578e-09
111167946	chr12:111167946:T:C	2.07382e-103	-1.06889e-09	-1.30509	1.87743e-49	-1.06889e-09	1.47933
111167988	chr12:111167988:T:C	3.68164e-103	-1.06889e-09	-0.731121	2.05951e-49	-1.06889e-09	1.5719
111167996	chr12:111167996:C:T	2.00326e-103	-1.06889e-09	-1.33971	6.78283e-51	-1.06889e-09	-1.84135
111168097	chr12:111168097:A:G	3.52592e-103	-1.06889e-09	-0.77434	1.91952e-49	-1.06889e-09	1.50151
111168228	chr12:111168228:A:G	7.14513e-103	-1.06889e-09	-0.0680496	5.72159e-49	-1.06889e-09	2.59368
111168232	chr12:111168232:T:G	1.43186e-103	-0.615533	-1.05997	1.2575e-51	-2.09824	-1.42838
111168427	chr12:111168427:T:G	1.75186e-103	-1.06889e-09	-1.4738	8.50079e-50	-1.06889e-09	0.687004
111169015	chr12:111169015:G:A	1.90211e-102	2.43333	-1.52227	6.41137e-52	-2.61173	-1.58852
111169252	chr12:111169252:C:T	1.4875e-103	-1.06889e-09	-1.63738	8.85266e-51	-1.06889e-09	-1.57502
111169391	chr12:111169391:C:T	3.95051e-103	-1.06889e-09	-0.660637	4.70562e-50	-1.06889e-09	0.0956032
111170035	chr12:111170035:A:T	9.50647e-102	2.52008	-1.03578e-09	3.44286e-51	-2.51944	-1.03578e-09
111170061	chr12:111170061:G:A	1.18039e-103	-1.06889e-09	-1.86864	6.69657e-51	-1.06889e-09	-1.85415
111170961	chr12:111170961:C:T	1.26791e-103	-1.06889e-09	-1.79711	6.72828e-51	-1.06889e-09	-1.84942
111171078	chr12:111171078:G:A	1.12341e-103	-1.91811	-1.03578e-09	3.73304e-51	-2.43852	-1.03578e-09
111171332	chr12:111171332:T:C	1.30116e-103	-1.06889e-09	-1.77123	1.38709e-50	-1.06889e-09	-1.12594
111171416	chr12:111171416:C:T	1.60748e-103	-1.06889e-09	-1.55981	6.57005e-51	-1.06889e-09	-1.87322
111171417	chr12:111171417:G:A	1.73887e-103	-1.06889e-09	-1.48124	1.19727e-50	-1.06889e-09	-1.27311
111171591	chr12:111171591:C:T	1.38807e-103	-1.06889e-09	-1.70656	6.63168e-51	-1.06889e-09	-1.86388
111171747	chr12:111171747:A:G	1.17411e-103	-1.06889e-09	-1.87397	6.56871e-51	-1.06889e-09	-1.87342
111171979	chr12:111171979:GTGTGTGTGCATGTGCC:G	1.17479e-103	-1.06889e-09	-1.87339	6.57439e-51	-1.06889e-09	-1.87256
111172126	chr12:111172126:T:C	1.49614e-103	-1.06889e-09	-1.63159	7.89887e-51	-1.06889e-09	-1.68902
111172131	chr12:111172131:G:T	1.08284e-102	0.34769	-1.03578e-09	3.13698e-51	-2.61248	-1.03578e-09
111172166	chr12:111172166:T:A	1.44045e-103	-1.06889e-09	-1.66952	8.77279e-51	-1.06889e-09	-1.58409
111172370	chr12:111172370:G:A	9.75844e-103	-1.06889e-09	0.243652	8.78234e-49	-1.06889e-09	3.02217
111172509	chr12:111172509:A:G	1.3047e-103	-1.06889e-09	-1.76851	6.71778e-51	-1.06889e-09	-1.85098
111172521	chr12:111172521:C:A	5.21201e-103	-1.06889e-09	-0.383514	2.23694e-50	-1.06889e-09	-0.648047
111173062	chr12:111173062:T:A	1.24092e-103	-1.06889e-09	-1.81863	7.1598e-51	-1.06889e-09	-1.78726
111173149	chr12:111173149:T:G	1.21765e-103	-1.06889e-09	-1.83756	7.36368e-51	-1.06889e-09	-1.75918
111173243	chr12:111173243:G:T	1.17524e-103	-1.06889e-09	-1.873	6.58011e-51	-1.06889e-09	-1.87169
111173421	chr12:111173421:G:A	1.58385e-103	-1.06889e-09	-1.57462	6.78874e-51	-1.06889e-09	-1.84047
111173480	chr12:111173480:C:T	1.17389e-103	-1.06889e-09	-1.87416	6.5647e-51	-1.06889e-09	-1.87403
111173688	chr12:111173688:A:G	5.85674e-103	-1.06889e-09	-0.266886	2.51338e-50	-1.06889e-09	-0.531526
111173699	chr12:111173699:G:A	1.58385e-103	-1.06889e-09	-1.57462	6.78874e-51	-1.06889e-09	-1.84047
111174262	chr12:111174262:A:G	1.61482e-103	-1.06889e-09	-1.55526	6.74827e-51	-1.06889e-09	-1.84645
111175301	chr12:111175301:C:T	9.89063e-104	-2.04548	-1.03578e-09	3.02191e-51	-2.64985	-1.03578e-09
111175589	chr12:111175589:A:G	1.5514e-103	-1.06889e-09	-1.59532	6.83529e-51	-1.06889e-09	-1.83364
111175786	chr12:111175786:C:T	1.17474e-103	-1.06889e-09	-1.87343	6.91162e-51	-1.06889e-09	-1.82254
111175842	chr12:111175842:T:C	1.75011e-103	-1.06889e-09	-1.4748	6.66661e-51	-1.06889e-09	-1.85863
111176241	chr12:111176241:C:T	7.51124e-99	9.19226	-1.03578e-09	2.96268e-51	-2.66965	-1.03578e-09
111176269	chr12:111176269:A:G	1.17413e-103	-1.06889e-09	-1.87395	6.56858e-51	-1.06889e-09	-1.87344
111176281	chr12:111176281:G:A	1.80368e-103	-1.06889e-09	-1.44465	1.08162e-50	-1.06889e-09	-1.3747
111176645	chr12:111176645:C:T	5.5148e-103	-1.06889e-09	-0.327044	2.32991e-50	-1.06889e-09	-0.607326
111176932	chr12:111176932:T:C	3.02147e-95	18.0752	-0.583219	1.78401e-46	5.29418	3.04187
111176986	chr12:111176986:C:T	1.32775e-103	-1.06889e-09	-1.751	6.95854e-51	-1.06889e-09	-1.81577
111177141	chr12:111177141:C:A	1.4667e-103	-1.06889e-09	-1.65146	8.99632e-51	-1.06889e-09	-1.55892
111177272	chr12:111177272:C:T	1.29006e-103	-1.06889e-09	-1.77979	1.81702e-50	-1.06889e-09	-0.855957
111177347	chr12:111177347:C:T	1.10134e-103	-1.93795	-1.03578e-09	3.69127e-51	-2.44977	-1.03578e-09
111177586	chr12:111177586:T:C	2.72114e-103	-1.06889e-09	-1.03343	3.84634e-49	-1.06889e-09	2.19655
111179322	chr12:111179322:G:A	1.26298e-103	-1.06889e-09	-1.80101	6.62405e-51	-1.06889e-09	-1.86503
111180058	chr12:111180058:C:T	1.33624e-103	-1.06889e-09	-1.74462	6.64793e-51	-1.06889e-09	-1.86143
111180529	chr12:111180529:C:T	3.38615e-103	-0.814787	-1.03578e-09	5.63229e-51	-2.02722	-1.03578e-09
111180685	chr12:111180685:T:TGCAG	5.37038e-103	-1.06889e-09	-0.353581	2.28627e-50	-1.06889e-09	-0.626234
111180687	chr12:111180687:TC:T	5.38332e-103	-1.06889e-09	-0.351176	2.29126e-50	-1.06889e-09	-0.624053
111180857	chr12:111180857:C:G	2.4213e-103	-1.06889e-09	-1.15018	6.58127e-51	-1.06889e-09	-1.87151
111181474	chr12:111181474:G:A	1.43358e-103	-1.06889e-09	-1.6743	7.65061e-51	-1.06889e-09	-1.72095
111181478	chr12:111181478:G:C	1.17417e-103	-1.06889e-09	-1.87392	6.57009e-51	-1.06889e-09	-1.87321
111181535	chr12:111181535:T:C	3.48538e-99	10.2356	-1.81114	1.54602e-48	2.49924	1.08845
111181896	chr12:111181896:A:G	1.2306e-103	-1.06889e-09	-1.82698	7.0797e-51	-1.06889e-09	-1.79851
111182032	chr12:111182032:C:T	2.47836e-103	-1.06889e-09	-1.12688	6.5726e-51	-1.06889e-09	-1.87283
111182094	chr12:111182094:T:C	2.01063e-103	-1.06889e-09	-1.33603	1.21777e-50	-1.06889e-09	-1.25613
111182231	chr12:111182231:G:A	1.75651e-103	-1.06889e-09	-1.47115	6.61653e-51	-1.06889e-09	-1.86617
111182920	chr12:111182920:A:T	4.52837e-104	-1.01162	-1.81509	2.27621e-50	-0.268819	-0.361824
111182961	chr12:111182961:T:C	1.96032e-103	-1.06889e-09	-1.36137	6.56489e-51	-1.06889e-09	-1.874
111183312	chr12:111183312:T:C	3.15276e-103	-1.06889e-09	-0.886202	4.70472e-49	-1.06889e-09	2.398
111183441	chr12:111183441:C:T	1.46483e-103	-1.06889e-09	-1.65274	1.58273e-50	-1.06889e-09	-0.994002
111183654	chr12:111183654:C:T	1.09588e-103	-0.323282	-1.61964	1.61281e-51	-1.53285	-1.74491
111184106	chr12:111184106:T:C	5.20468e-103	-1.06889e-09	-0.384922	2.23411e-50	-1.06889e-09	-0.649312
111184871	chr12:111184871:G:A	1.17389e-103	-1.06889e-09	-1.87415	6.56572e-51	-1.06889e-09	-1.87388
111185156	chr12:111185156:A:G	1.34623e-103	-1.06889e-09	-1.73717	6.60899e-51	-1.06889e-09	-1.86731
111185165	chr12:111185165:A:G	1.18279e-103	-1.06889e-09	-1.86661	6.63575e-51	-1.06889e-09	-1.86327
111185176	chr12:111185176:A:G	1.59184e-98	11.755	-1.81171	1.2286e-45	5.45737	4.80828
111185289	chr12:111185289:A:T	9.39167e-103	-1.06889e-09	0.205343	8.56576e-49	-1.06889e-09	2.9972
111185334	chr12:111185334:A:G	2.57014e-98	11.8424	-1.41995	1.81029e-45	2.90957	7.74369
111186144	chr12:111186144:A:G	7.04853e-104	-2.38425	-1.03578e-09	3.90781e-50	-0.0901786	-1.03578e-09
111186451	chr12:111186451:C:T	4.7772e-103	-1.06889e-09	-0.470625	2.07443e-50	-1.06889e-09	-0.723469
111186664	chr12:111186664:A:G	1.47529e-103	-1.06889e-09	-1.64563	1.39286e-49	-1.06889e-09	1.18079
111186940	chr12:111186940:G:A	1.41484e-103	-1.06889e-09	-1.68746	6.57278e-51	-1.06889e-09	-1.8728
111187152	chr12:111187152:A:G	1.42092e-103	-1.06889e-09	-1.68318	3.40753e-50	-1.06889e-09	-0.227168
111187254	chr12:111187254:G:A	1.67066e-103	-1.06889e-09	-1.52126	6.68605e-51	-1.06889e-09	-1.85572
111187584	chr12:111187584:C:G	1.38905e-103	-1.06889e-09	-1.70586	1.48112e-50	-1.06889e-09	-1.06036
111187749	chr12:111187749:C:G	1.21406e-103	-1.06889e-09	-1.84051	7.97343e-51	-1.06889e-09	-1.67963
111187914	chr12:111187914:C:T	6.3881e-100	7.62213	-0.894423	5.02234e-50	-0.241216	0.401957
111188137	chr12:111188137:T:C	4.66264e-103	-1.06889e-09	-0.494898	2.03977e-50	-1.06889e-09	-0.740316
111188602	chr12:111188602:T:A	1.17483e-103	-1.06889e-09	-1.87336	6.57901e-51	-1.06889e-09	-1.87186
111188612	chr12:111188612:A:C	2.39936e-103	-1.06889e-09	-1.15928	8.19742e-51	-1.06889e-09	-1.65192
111188755	chr12:111188755:C:T	6.04694e-103	-1.06889e-09	-0.234928	1.11021e-48	-1.06889e-09	3.25656
111189244	chr12:111189244:C:T	1.88899e-103	-1.06889e-09	-1.39844	6.5747e-51	-1.06889e-09	-1.87251
111189287	chr12:111189287:A:G	2.02918e-103	-1.06889e-09	-1.32685	6.56418e-51	-1.06889e-09	-1.87411
111189347	chr12:111189347:C:T	2.17778e-103	0.293923	-1.5501	1.12043e-51	-1.85723	-1.7848
111189523	chr12:111189523:G:C	1.38252e-103	-1.06889e-09	-1.71057	6.82006e-51	-1.06889e-09	-1.83587
111189564	chr12:111189564:G:A	1.47528e-103	-1.06889e-09	-1.64564	6.56423e-51	-1.06889e-09	-1.8741
111189585	chr12:111189585:C:T	6.92756e-103	1.73169	-1.83066	4.71916e-52	-2.67153	-1.83516
111190316	chr12:111190316:G:A	1.17394e-103	-1.06889e-09	-1.87411	6.58321e-51	-1.06889e-09	-1.87122
111190500	chr12:111190500:G:A	1.39593e-103	-1.06889e-09	-1.70092	3.21036e-50	-1.06889e-09	-0.286773
111191481	chr12:111191481:G:A	1.28657e-103	-1.06889e-09	-1.7825	1.3569e-50	-1.06889e-09	-1.14795
111191601	chr12:111191601:C:A	1.17894e-103	-1.06889e-09	-1.86987	7.34526e-51	-1.06889e-09	-1.76168
111191822	chr12:111191822:C:A	1.41916e-103	-1.06889e-09	-1.68442	1.42487e-50	-1.06889e-09	-1.09907
111192157	chr12:111192157:TACTC:T	5.53499e-104	-2.62598	-1.03578e-09	4.71288e-48	4.70231	-1.03578e-09
111192180	chr12:111192180:G:A	1.31736e-103	-1.06889e-09	-1.75885	1.31322e-50	-1.06889e-09	-1.18067
111192307	chr12:111192307:T:C	1.17206e-103	-1.87571	-1.03578e-09	4.6576e-51	-2.21724	-1.03578e-09
111192412	chr12:111192412:C:G	1.24523e-103	-1.06889e-09	-1.81516	7.73047e-51	-1.06889e-09	-1.71057
111192501	chr12:111192501:T:A	1.21546e-103	-1.06889e-09	-1.83936	8.11153e-51	-1.06889e-09	-1.66245
111192937	chr12:111192937:A:G	1.17626e-103	-1.06889e-09	-1.87214	9.9214e-51	-1.06889e-09	-1.46105
111193929	chr12:111193929:C:T	1.41453e-97	13.9362	-1.80842	9.6881e-50	0.284167	0.533577
111193945	chr12:111193945:A:ACTCTC	2.80013e-95	19.2619	-1.84601	1.69518e-46	4.83963	3.44535
111193947	chr12:111193947:G:GC	2.80383e-95	19.2656	-1.84839	1.74901e-46	4.83739	3.47885
111193961	chr12:111193961:G:A	2.01688e-100	5.57483	-1.03578e-09	1.37652e-48	3.47157	-1.03578e-09
111194002	chr12:111194002:C:T	1.27783e-103	-1.06889e-09	-1.78931	8.80558e-51	-1.06889e-09	-1.58035
111194031	chr12:111194031:A:G	1.25787e-103	-0.913628	-0.891431	7.88318e-52	-2.45583	-1.53777
111194098	chr12:111194098:A:G	1.79067e-103	-1.06889e-09	-1.45189	1.01703e-50	-1.06889e-09	-1.43627
111194134	chr12:111194134:A:G	3.12061e-103	-1.06889e-09	-0.896451	6.63666e-51	-1.06889e-09	-1.86313
111194146	chr12:111194146:G:T	1.96676e-103	-1.06889e-09	-1.35809	6.56487e-51	-1.06889e-09	-1.87401
111194315	chr12:111194315:C:T	3.69395e-102	3.43085	-1.85605	5.7211e-52	-2.67025	-1.64391
111194582	chr12:111194582:C:T	1.68502e-103	-1.06889e-09	-1.5127	2.60179e-50	-1.06889e-09	-0.496956
111195030	chr12:111195030:A:G	5.2794e-104	-0.832925	-1.84033	5.61091e-52	-2.59254	-1.74107
111195135	chr12:111195135:G:C	2.93856e-104	-1.38716	-1.87198	9.4638e-52	-1.94107	-1.86978
111195398	chr12:111195398:A:G	2.47451e-103	-1.06889e-09	-1.12844	1.72351e-50	-1.06889e-09	-0.908794
111195530	chr12:111195530:C:T	1.17918e-103	-1.06889e-09	-1.86966	9.16279e-51	-1.06889e-09	-1.54059
111195627	chr12:111195627:G:A	6.8053e-102	3.58459	-1.39878	6.37556e-52	-2.65496	-1.55089
111195919	chr12:111195919:T:A	1.31013e-103	-1.06889e-09	-1.76435	7.07099e-51	-1.06889e-09	-1.79974
111196260	chr12:111196260:T:C	1.21263e-103	-1.06889e-09	-1.84169	6.76647e-51	-1.06889e-09	-1.84376
111196617	chr12:111196617:T:A	1.40704e-103	-1.06889e-09	-1.69299	1.03572e-50	-1.06889e-09	-1.41806
111196953	chr12:111196953:A:G	2.21153e-102	2.50605	-1.44426	7.53124e-51	-0.271113	-1.46557
111196997	chr12:111196997:A:T	3.12507e-103	-1.06889e-09	-0.895022	6.63832e-51	-1.06889e-09	-1.86288
111197636	chr12:111197636:G:A	2.73663e-103	-1.06889e-09	-1.02775	8.76318e-51	-1.06889e-09	-1.58518
111198776	chr12:111198776:T:G	5.00333e-104	-0.910763	-1.8162	5.94483e-52	-2.57067	-1.70514
111199347	chr12:111199347:C:T	1.82906e-103	-1.43068	-1.03578e-09	6.33851e-50	0.393488	-1.03578e-09
111199909	chr12:111199909:CAG:C	3.8692e-103	-1.06889e-09	-0.681434	2.32261e-49	-1.06889e-09	1.69212
111199950	chr12:111199950:CTGTT:C	1.23162e-103	-1.06889e-09	-1.82615	7.41904e-51	-1.06889e-09	-1.75169
111200613	chr12:111200613:A:G	1.13198e-102	-1.06889e-09	0.392075	3.61099e-50	-1.06889e-09	-0.169172
111201030	chr12:111201030:G:A	6.85406e-102	3.949	-1.75605	4.97541e-52	-2.62188	-1.83194
111201090	chr12:111201090:G:A	1.44546e-102	2.36465	-1.72812	4.84787e-52	-2.67428	-1.8055
111201294	chr12:111201294:G:C	4.0345e-97	14.9716	-1.79567	1.11262e-48	3.22577	0.0329706
111201652	chr12:111201652:G:C	2.31794e-97	14.463	-1.84125	1.14933e-45	6.76394	3.435
111201744	chr12:111201744:C:T	1.58985e-101	4.90722	-1.87289	5.52116e-52	-2.51729	-1.83245
111202107	chr12:111202107:G:C	1.99251e-103	-1.06889e-09	-1.34508	2.90108e-50	-1.06889e-09	-0.388071
111202213	chr12:111202213:G:A	1.1744e-103	-1.06889e-09	-1.87372	1.2193e-50	-1.06889e-09	-1.25488
111202693	chr12:111202693:C:T	4.74522e-103	-1.06889e-09	-0.477342	5.00409e-50	-1.06889e-09	0.1571
111202870	chr12:111202870:G:A	1.22941e-103	-1.06889e-09	-1.82795	8.1391e-51	-1.06889e-09	-1.65906
111203105	chr12:111203105:G:A	1.42349e-103	-1.06889e-09	-1.68137	6.67658e-51	-1.06889e-09	-1.85713
111203835	chr12:111203835:A:G	2.64399e-103	-0.0722386	-0.989953	7.0867e-52	-2.45233	-1.64777
111204016	chr12:111204016:G:A	6.28685e-103	-1.06889e-09	-0.19602	2.3811e-50	-1.06889e-09	-0.58559
111204065	chr12:111204065:C:T	8.57605e-102	4.1849	-1.76783	1.10995e-51	-1.80526	-1.84616
111204088	chr12:111204088:C:G	1.241e-103	-1.06889e-09	-1.81856	9.51063e-51	-1.06889e-09	-1.50333
111204332	chr12:111204332:C:T	2.80692e-103	-1.06889e-09	-1.00239	1.45388e-50	-1.06889e-09	-1.07892
111204370	chr12:111204370:G:A	1.17389e-103	-1.06889e-09	-1.87416	1.05712e-50	-1.06889e-09	-1.39761
111204533	chr12:111204533:A:G	1.19297e-103	-1.06889e-09	-1.85803	8.93478e-51	-1.06889e-09	-1.56579
111204670	chr12:111204670:C:T	1.17909e-103	-1.06889e-09	-1.86974	9.03294e-51	-1.06889e-09	-1.55486
111204810	chr12:111204810:A:G	5.80601e-103	0.536524	-0.81211	1.71433e-51	-1.56398	-1.65274
111204818	chr12:111204818:T:C	1.18864e-103	-1.06889e-09	-1.86167	9.05285e-51	-1.06889e-09	-1.55266
111205124	chr12:111205124:C:T	2.28773e-103	-1.06889e-09	-1.20692	6.57133e-51	-1.06889e-09	-1.87302
111205320	chr12:111205320:C:T	2.87665e-103	-1.06889e-09	-0.977854	7.65754e-51	-1.06889e-09	-1.72005
111205948	chr12:111205948:T:C	2.51125e-103	-1.06889e-09	-1.1137	5.7062e-50	-1.06889e-09	0.288399
111206044	chr12:111206044:G:A	1.22926e-103	-1.06889e-09	-1.82807	7.36335e-51	-1.06889e-09	-1.75922
111206430	chr12:111206430:G:A	2.6918e-103	-1.06889e-09	-1.04427	1.38209e-50	-1.06889e-09	-1.12956
111206526	chr12:111206526:G:T	5.81888e-103	-1.06889e-09	-0.273373	2.91563e-50	-1.06889e-09	-0.383069
111206727	chr12:111206727:T:A	1.18333e-103	-1.06889e-09	-1.86615	9.34927e-51	-1.06889e-09	-1.52044
111206783	chr12:111206783:A:G	2.44168e-103	-1.14179	-1.03578e-09	3.07342e-50	-0.330365	-1.03578e-09
111206947	chr12:111206947:A:G	1.22982e-103	-1.06889e-09	-1.82761	1.00533e-50	-1.06889e-09	-1.44784
111206996	chr12:111206996:G:A	1.68564e-99	9.07713	-1.37913	2.70048e-48	5.48358	-1.33813
111207239	chr12:111207239:A:G	3.51716e-99	10.3034	-1.8699	3.7694e-49	2.97666	-0.800315
111208617	chr12:111208617:C:T	1.33927e-103	-1.06889e-09	-1.74236	6.83829e-51	-1.06889e-09	-1.8332
111208715	chr12:111208715:A:T	3.16488e-97	14.7647	-1.83155	6.69267e-46	9.00534	0.652862
111208725	chr12:111208725:G:T	2.10933e-103	0.50038	-1.78849	3.92607e-51	-1.60836	-0.779741
111209049	chr12:111209049:C:G	1.92477e-103	0.195984	-1.57566	1.1335e-51	-2.30155	-1.32888
111209061	chr12:111209061:G:C	7.47655e-103	-1.06889e-09	-0.0227091	2.976e-49	-1.06889e-09	1.94001
111209243	chr12:111209243:A:T	2.0726e-103	-1.06889e-09	-1.30568	1.11608e-50	-1.06889e-09	-1.34334
111209649	chr12:111209649:C:T	3.56916e-100	7.53621	-1.39061	4.03428e-48	5.8166	-1.26976
111210021	chr12:111210021:T:C	1.44917e-100	7.11654	-1.87227	2.35114e-48	4.65572	-0.648807
111210215	chr12:111210215:A:G	1.31101e-103	-1.06889e-09	-1.76368	1.39569e-50	-1.06889e-09	-1.11977
111210343	chr12:111210343:A:C	1.94223e-103	-1.06889e-09	-1.37064	6.6048e-51	-1.06889e-09	-1.86794
111210563	chr12:111210563:G:C	1.1989e-103	-1.06889e-09	-1.85307	6.86829e-51	-1.06889e-09	-1.82882
111210613	chr12:111210613:T:C	1.17949e-103	-1.06889e-09	-1.8694	9.71762e-51	-1.06889e-09	-1.4818
111210811	chr12:111210811:GACA:G	3.14778e-100	7.89391	-1.87394	7.73907e-49	3.66407	-0.768354
111211375	chr12:111211375:G:A	3.26698e-100	7.62583	-1.56869	4.73936e-48	5.67552	-0.967598
111211540	chr12:111211540:A:G	6.91616e-100	8.68077	-1.87363	3.57822e-49	2.7975	-0.673202
111211666	chr12:111211666:A:G	5.63446e-101	6.05324	-1.75364	1.6889e-51	-2.65192	-0.579746
111211778	chr12:111211778:G:A	2.60389e-103	-1.06889e-09	-1.07747	1.33551e-50	-1.06889e-09	-1.16384
111211882	chr12:111211882:G:A	3.26766e-100	7.91898	-1.86163	1.24368e-48	3.82729	-0.457204
111212014	chr12:111212014:A:G	1.18627e-103	-1.06889e-09	-1.86366	9.22763e-51	-1.06889e-09	-1.53354
111212455	chr12:111212455:C:T	1.48027e-103	-1.06889e-09	-1.64225	7.61879e-51	-1.06889e-09	-1.72512
111212535	chr12:111212535:A:G	1.02426e-99	9.0613	-1.86147	3.62542e-49	2.70471	-0.567306
111213302	chr12:111213302:T:C	1.37905e-103	-1.06889e-09	-1.71308	8.01159e-51	-1.06889e-09	-1.67485
111213476	chr12:111213476:A:T	1.21526e-103	-1.06889e-09	-1.83952	9.42736e-51	-1.06889e-09	-1.51212
111213804	chr12:111213804:C:A	1.22909e-103	-1.06889e-09	-1.8282	7.5087e-51	-1.06889e-09	-1.73968
111214072	chr12:111214072:T:G	8.24776e-101	6.52788	-1.84725	1.08588e-51	-2.60634	-1.06701
111214144	chr12:111214144:AG:A	1.37739e-103	-1.06889e-09	-1.71429	6.67162e-51	-1.06889e-09	-1.85788
111214145	chr12:111214145:G:A	5.96496e-96	17.7436	-1.87405	1.28555e-46	5.59507	2.4133
111214327	chr12:111214327:G:A	3.17528e-103	-1.06889e-09	-0.879084	8.73539e-51	-1.06889e-09	-1.58836
111214718	chr12:111214718:G:A	3.56475e-96	17.0395	-1.68479	1.90809e-46	6.40676	1.99653
111215031	chr12:111215031:ACT:A	1.11083e-95	18.1759	-1.68457	2.24838e-48	4.34522	-0.382994
111215132	chr12:111215132:G:C	2.34232e-103	-1.06889e-09	-1.18334	1.21083e-50	-1.06889e-09	-1.26185
111215135	chr12:111215135:C:T	1.33956e-103	-1.06889e-09	-1.74214	6.74657e-51	-1.06889e-09	-1.84671
111216018	chr12:111216018:C:T	5.5449e-104	-2.62419	-1.03578e-09	3.5589e-50	-0.183703	-1.03578e-09
111216417	chr12:111216417:T:A	1.17546e-103	-1.06889e-09	-1.87282	8.11057e-51	-1.06889e-09	-1.66257
111216559	chr12:111216559:C:T	1.61181e-95	18.5486	-1.68501	1.81735e-48	4.14025	-0.390858
111216771	chr12:111216771:A:G	1.049e-100	6.7762	-1.85509	5.69999e-52	-2.53852	-1.77934
111216785	chr12:111216785:TATCA:T	2.75878e-100	7.76039	-1.87232	8.10388e-49	3.79203	-0.850252
111217066	chr12:111217066:G:C	6.26735e-101	6.20657	-1.80053	6.60698e-52	-2.65811	-1.51209
111217657	chr12:111217657:GAA:G	1.34953e-103	-1.06889e-09	-1.73472	6.69027e-51	-1.06889e-09	-1.85509
111217709	chr12:111217709:C:T	3.73868e-100	7.80362	-1.61161	4.03708e-48	5.50703	-0.959487
111218044	chr12:111218044:G:A	1.33609e-103	-1.06889e-09	-1.74474	6.71402e-51	-1.06889e-09	-1.85154
111218285	chr12:111218285:G:A	1.20862e-103	-1.06889e-09	-1.845	8.51926e-51	-1.06889e-09	-1.61341
111218428	chr12:111218428:G:A	1.21691e-103	-1.06889e-09	-1.83816	9.54594e-51	-1.06889e-09	-1.49962
111218559	chr12:111218559:G:C	2.373e-103	-1.06889e-09	-1.17033	1.30001e-50	-1.06889e-09	-1.19078
111218683	chr12:111218683:T:G	1.93675e-103	-1.06889e-09	-1.37347	6.60348e-51	-1.06889e-09	-1.86814
111218765	chr12:111218765:C:A	2.73694e-103	-1.06889e-09	-1.02764	1.62419e-50	-1.06889e-09	-0.968148
111219095	chr12:111219095:T:C	2.30854e-103	-1.06889e-09	-1.19786	3.84304e-50	-1.06889e-09	-0.106891
111219276	chr12:111219276:G:T	1.41555e-103	-1.06889e-09	-1.68696	6.62213e-51	-1.06889e-09	-1.86532
111219460	chr12:111219460:A:G	1.50879e-103	-1.06889e-09	-1.62317	6.83273e-51	-1.06889e-09	-1.83402
111219580	chr12:111219580:G:A	2.00715e-101	5.04041	-1.773	1.65248e-51	-2.67984	-0.573624
111219941	chr12:111219941:C:T	6.77058e-101	6.11542	-1.63215	1.93488e-47	7.33554	-1.2209
111219976	chr12:111219976:T:A	1.14452e-103	-1.89949	-1.03578e-09	3.88914e-51	-2.39755	-1.03578e-09
111220010	chr12:111220010:A:T	1.31483e-103	-1.06889e-09	-1.76077	6.93149e-51	-1.06889e-09	-1.81967
111220331	chr12:111220331:C:T	1.91472e-102	0.917678	-1.03578e-09	3.1237e-51	-2.61672	-1.03578e-09
111220516	chr12:111220516:A:G	1.4846e-103	-1.06889e-09	-1.63934	6.60548e-51	-1.06889e-09	-1.86784
111220526	chr12:111220526:T:C	2.07512e-103	-1.06889e-09	-1.30446	1.32097e-50	-1.06889e-09	-1.17479
111220530	chr12:111220530:C:T	1.17634e-103	-1.06889e-09	-1.87207	9.61941e-51	-1.06889e-09	-1.49196
111220766	chr12:111220766:AAAAAAAAAAAAAAAT:A	1.20112e-103	-1.06889e-09	-1.85122	7.21475e-51	-1.06889e-09	-1.77961
111221107	chr12:111221107:A:G	1.17389e-103	-1.06889e-09	-1.87416	1.02443e-50	-1.06889e-09	-1.42902
111221231	chr12:111221231:G:A	5.98008e-103	-1.06889e-09	-0.246046	1.66393e-50	-1.06889e-09	-0.943973
111221261	chr12:111221261:C:G	1.44894e-100	6.97043	-1.72632	9.12716e-52	-2.61511	-1.23196
111221270	chr12:111221270:T:C	9.80334e-96	17.6835	-1.31713	1.48802e-47	5.67778	0.174263
111221292	chr12:111221292:T:C	5.75894e-96	17.6466	-1.81223	6.95796e-47	5.97854	1.41595
111221473	chr12:111221473:A:T	1.74965e-100	7.24345	-1.81075	1.61518e-51	-2.54886	-0.727438
111221562	chr12:111221562:C:T	1.84676e-103	-1.06889e-09	-1.42105	6.57805e-51	-1.06889e-09	-1.872
111222537	chr12:111222537:T:A	1.87363e-103	-1.06889e-09	-1.4066	6.60417e-51	-1.06889e-09	-1.86804
111222810	chr12:111222810:A:G	1.33003e-103	-1.06889e-09	-1.74928	6.87935e-51	-1.06889e-09	-1.82722
111223352	chr12:111223352:G:A	2.79504e-103	-1.06889e-09	-1.00663	1.41533e-50	-1.06889e-09	-1.10579
111223716	chr12:111223716:A:G	1.17424e-103	-1.06889e-09	-1.87386	1.03902e-50	-1.06889e-09	-1.41488
111223900	chr12:111223900:C:T	1.55293e-102	-1.06889e-09	0.70825	5.22062e-50	-1.06889e-09	0.199461
111223951	chr12:111223951:T:G	2.33526e-103	-1.06889e-09	-1.18636	3.85674e-50	-1.06889e-09	-0.103333
111224774	chr12:111224774:G:A	4.18103e-93	23.8526	-1.43072	3.18991e-46	10.01	-1.09282
111225607	chr12:111225607:G:A	6.36741e-104	-2.48587	-1.03578e-09	7.71429e-50	0.589919	-1.03578e-09
111226600	chr12:111226600:C:T	3.49069e-92	25.7914	-1.24737	1.73298e-46	9.83389	-1.52686
111226613	chr12:111226613:T:A	1.74434e-103	-1.06889e-09	-1.4781	9.89736e-51	-1.06889e-09	-1.46347
111226923	chr12:111226923:C:T	5.77144e-103	-1.06889e-09	-0.281559	2.12591e-49	-1.06889e-09	1.60363
111227288	chr12:111227288:C:G	1.25793e-103	-1.06889e-09	-1.80501	7.13549e-51	-1.06889e-09	-1.79066
111227396	chr12:111227396:C:G	1.17408e-103	-1.06889e-09	-1.87399	6.88771e-51	-1.06889e-09	-1.826
111227518	chr12:111227518:C:T	1.25619e-103	-1.06889e-09	-1.8064	7.14665e-51	-1.06889e-09	-1.7891
111227522	chr12:111227522:C:T	1.25624e-103	-1.06889e-09	-1.80636	7.1463e-51	-1.06889e-09	-1.78915
111227584	chr12:111227584:G:A	1.27643e-92	25.3593	-1.8213	4.10642e-46	10.3832	-1.21348
111227717	chr12:111227717:A:G	1.27481e-97	13.6347	-1.61087	3.35237e-48	5.49358	-1.1319
111228102	chr12:111228102:G:A	1.18572e-103	-1.06889e-09	-1.86413	8.13846e-51	-1.06889e-09	-1.65914
111228538	chr12:111228538:C:T	1.50315e-103	-1.06889e-09	-1.62691	1.9134e-50	-1.06889e-09	-0.804272
111228549	chr12:111228549:G:A	1.18628e-103	-1.06889e-09	-1.86366	7.93833e-51	-1.06889e-09	-1.68404
111228856	chr12:111228856:G:T	1.09116e-100	6.4502	-1.48968	2.19565e-50	-0.377907	-0.28877
111228921	chr12:111228921:T:C	1.64435e-103	-1.06889e-09	-1.53713	9.59347e-51	-1.06889e-09	-1.49466
111229041	chr12:111229041:C:T	1.43897e-103	-1.06889e-09	-1.67055	6.56406e-51	-1.06889e-09	-1.87413
111229171	chr12:111229171:G:A	2.1503e-103	-1.06889e-09	-1.26887	1.21382e-50	-1.06889e-09	-1.25938
111229390	chr12:111229390:C:T	1.18651e-103	-1.06889e-09	-1.86347	7.93136e-51	-1.06889e-09	-1.68492
111230086	chr12:111230086:G:A	1.18459e-103	-1.06889e-09	-1.86508	7.99127e-51	-1.06889e-09	-1.67739
111230091	chr12:111230091:T:C	1.51864e-103	-1.06889e-09	-1.61666	8.80639e-51	-1.06889e-09	-1.58026
111230598	chr12:111230598:T:C	3.98282e-100	7.76109	-1.50582	1.04896e-50	-1.0971	-0.308252
111231986	chr12:111231986:G:A	1.18083e-103	-1.06889e-09	-1.86827	8.42325e-51	-1.06889e-09	-1.62474
111232142	chr12:111232142:G:T	1.89414e-103	-1.06889e-09	-1.39572	3.7628e-50	-1.06889e-09	-0.127991
111232170	chr12:111232170:C:T	1.27488e-103	-1.06889e-09	-1.79163	6.96358e-51	-1.06889e-09	-1.81505
111232295	chr12:111232295:T:C	1.36026e-103	-1.06889e-09	-1.72681	3.93325e-50	-1.06889e-09	-0.0836898
111232565	chr12:111232565:A:G	1.17726e-103	-1.06889e-09	-1.87129	6.77548e-51	-1.06889e-09	-1.84243
111232683	chr12:111232683:G:A	1.51908e-103	-1.06889e-09	-1.61638	8.16694e-51	-1.06889e-09	-1.65565
111232716	chr12:111232716:G:A	2.12128e-100	7.14617	-1.52088	1.48348e-50	-0.710256	-0.348509
111232805	chr12:111232805:C:T	9.32501e-103	0.19822	-1.03578e-09	3.94457e-51	-2.3834	-1.03578e-09
111232878	chr12:111232878:G:T	3.27516e-93	23.7561	-1.57841	1.02407e-42	14.2132	2.77806
111232962	chr12:111232962:A:T	1.17802e-103	-1.06889e-09	-1.87065	9.65716e-51	-1.06889e-09	-1.48804
111232970	chr12:111232970:C:G	9.02688e-94	22.6886	-1.7996	1.2245e-43	13.6094	1.25808
111233033	chr12:111233033:T:C	1.17474e-103	-1.06889e-09	-1.87343	6.8392e-51	-1.06889e-09	-1.83307
111233272	chr12:111233272:G:A	5.99911e-102	3.92546	-1.86574	5.27251e-49	4.37233	-1.86039
111233283	chr12:111233283:T:C	1.25475e-103	-1.06889e-09	-1.80754	6.85541e-51	-1.06889e-09	-1.8307
111233769	chr12:111233769:A:G	7.22587e-101	4.54836	-1.03578e-09	3.03447e-51	-2.6457	-1.03578e-09
111233900	chr12:111233900:G:C	1.18495e-103	-1.06889e-09	-1.86478	1.23747e-50	-1.06889e-09	-1.24009
111233937	chr12:111233937:A:G	1.18215e-103	-1.06889e-09	-1.86715	9.93322e-51	-1.06889e-09	-1.45986
111234152	chr12:111234152:C:G	1.71817e-103	-1.06889e-09	-1.49322	6.57619e-51	-1.06889e-09	-1.87228
111234332	chr12:111234332:T:C	1.17457e-103	-1.06889e-09	-1.87357	6.84643e-51	-1.06889e-09	-1.83201
111234416	chr12:111234416:T:C	1.1826e-103	-1.06889e-09	-1.86676	8.6e-51	-1.06889e-09	-1.60398
111234781	chr12:111234781:T:C	1.75742e-103	-1.06889e-09	-1.47063	7.16306e-50	-1.06889e-09	0.515782
111235169	chr12:111235169:G:A	9.20255e-101	6.6007	-1.81053	6.77723e-51	-0.0191318	-1.82304
111235372	chr12:111235372:G:A	2.56189e-100	7.41569	-1.60167	1.12068e-50	-0.825614	-0.513606
111235440	chr12:111235440:C:T	1.79128e-98	11.7771	-1.71571	8.0806e-48	6.1324	-0.890914
111235583	chr12:111235583:T:C	2.82118e-98	12.0758	-1.56017	3.43263e-48	5.57969	-1.19434
111235773	chr12:111235773:G:A	1.17419e-103	-1.06889e-09	-1.8739	6.96701e-51	-1.06889e-09	-1.81455
111236317	chr12:111236317:T:C	2.64216e-100	7.38891	-1.54404	1.37684e-50	-0.732349	-0.401013
111236700	chr12:111236700:G:A	4.17901e-103	-0.604407	-1.03578e-09	5.48342e-51	-2.05401	-1.03578e-09
111237028	chr12:111237028:A:G	1.17848e-103	-1.06889e-09	-1.87025	9.68888e-51	-1.06889e-09	-1.48476
111237063	chr12:111237063:C:T	2.01903e-103	-1.06889e-09	-1.33186	6.62354e-51	-1.06889e-09	-1.86511
111237132	chr12:111237132:G:A	1.4655e-103	-1.06889e-09	-1.65228	1.05145e-50	-1.06889e-09	-1.40298
111237485	chr12:111237485:C:T	2.84138e-102	1.3124	-1.03578e-09	1.98065e-50	-0.769728	-1.03578e-09
111237515	chr12:111237515:G:A	2.73129e-103	-1.06889e-09	-1.02971	1.48144e-50	-1.06889e-09	-1.06014
111237709	chr12:111237709:A:G	1.91619e-102	0.918445	-1.03578e-09	3.26051e-51	-2.57386	-1.03578e-09
111237812	chr12:111237812:C:T	1.50524e-103	-1.06889e-09	-1.62553	6.5713e-51	-1.06889e-09	-1.87303
111237837	chr12:111237837:C:G	3.28989e-103	-1.06889e-09	-0.843624	1.79385e-50	-1.06889e-09	-0.868789
111238214	chr12:111238214:T:C	2.01715e-103	-1.06889e-09	-1.33279	6.71908e-51	-1.06889e-09	-1.85079
111238578	chr12:111238578:G:A	2.94226e-103	-1.06889e-09	-0.955302	7.84074e-50	-1.06889e-09	0.606179
111239148	chr12:111239148:G:A	1.74396e-103	-1.06889e-09	-1.47832	6.58222e-51	-1.06889e-09	-1.87137
111239606	chr12:111239606:C:T	1.19918e-103	-1.06889e-09	-1.85284	1.14519e-50	-1.06889e-09	-1.31758
111239758	chr12:111239758:G:GA	1.17495e-103	-1.06889e-09	-1.87325	7.05369e-51	-1.06889e-09	-1.80219
111239790	chr12:111239790:C:G	1.18832e-103	-1.06889e-09	-1.86194	8.80743e-51	-1.06889e-09	-1.58014
111241410	chr12:111241410:C:T	1.88633e-92	25.6336	-1.705	1.71632e-45	11.1334	-0.533465
111241591	chr12:111241591:C:T	1.17468e-103	-1.06889e-09	-1.87348	7.02429e-51	-1.06889e-09	-1.80637
111241605	chr12:111241605:A:G	1.70642e-103	-1.06889e-09	-1.50008	9.74712e-51	-1.06889e-09	-1.47877
111241808	chr12:111241808:C:A	1.18505e-103	-1.06889e-09	-1.86469	1.04484e-50	-1.06889e-09	-1.40929
111241943	chr12:111241943:C:G	2.38047e-102	-1.06889e-09	1.1354	8.06847e-50	-1.06889e-09	0.634809
111241952	chr12:111241952:T:G	2.59264e-102	-1.06889e-09	1.22078	8.66146e-50	-1.06889e-09	0.705728
111242022	chr12:111242022:T:G	1.17451e-103	-1.06889e-09	-1.87363	7.03421e-51	-1.06889e-09	-1.80496
111242347	chr12:111242347:A:G	1.1767e-103	-1.06889e-09	-1.87176	1.14672e-50	-1.06889e-09	-1.31625
111242551	chr12:111242551:C:T	7.68493e-93	24.7125	-1.68189	1.33267e-42	14.0144	3.24028
111243081	chr12:111243081:A:G	1.12211e-95	18.3696	-1.86816	2.36849e-47	6.16165	0.155197
111243371	chr12:111243371:T:G	1.47666e-103	-1.06889e-09	-1.6447	1.05771e-50	-1.06889e-09	-1.39704
111243775	chr12:111243775:T:C	1.16434e-103	-0.818477	-1.06385	2.04781e-48	3.78022	0.0885713
111244075	chr12:111244075:G:A	1.23978e-103	-1.06889e-09	-1.81955	6.79101e-50	-1.06889e-09	0.462445
111244093	chr12:111244093:T:G	4.13069e-103	-0.616037	-1.03578e-09	6.43998e-48	5.01454	-1.03578e-09
111244117	chr12:111244117:A:G	1.59167e-103	-1.06889e-09	-1.56969	7.79814e-51	-1.06889e-09	-1.70185
111244277	chr12:111244277:C:A	1.26587e-103	-1.06889e-09	-1.79872	8.1255e-51	-1.06889e-09	-1.66073
111245580	chr12:111245580:C:T	1.40369e-103	-1.06889e-09	-1.69538	1.08076e-50	-1.06889e-09	-1.37549
111246345	chr12:111246345:C:T	6.39955e-103	-1.06889e-09	-0.178252	8.19038e-50	-1.06889e-09	0.649806
111246360	chr12:111246360:C:T	1.42529e-103	-1.06889e-09	-1.6801	1.68395e-50	-1.06889e-09	-0.932016
111246449	chr12:111246449:A:G	3.98509e-92	26.4894	-1.81287	7.59187e-48	6.83893	-1.65984
111246729	chr12:111246729:A:G	1.61083e-103	-1.06889e-09	-1.55773	9.00953e-51	-1.06889e-09	-1.55746
111249548	chr12:111249548:C:G	1.40808e-103	-1.06889e-09	-1.69225	7.89317e-51	-1.06889e-09	-1.68974
111250117	chr12:111250117:A:T	1.28247e-103	-1.06889e-09	-1.7857	9.41595e-51	-1.06889e-09	-1.51334
111250335	chr12:111250335:C:T	8.13399e-104	-2.24101	-1.03578e-09	3.7757e-50	-0.124568	-1.03578e-09
111250999	chr12:111250999:G:A	8.34676e-103	0.0873932	-1.03578e-09	6.34416e-50	0.39438	-1.03578e-09
111252111	chr12:111252111:A:G	4.28626e-103	-1.06889e-09	-0.579066	1.17767e-50	-1.06889e-09	-1.28962
111252662	chr12:111252662:C:T	1.09796e-93	22.9543	-1.86949	4.06049e-39	17.2257	8.05087
111252775	chr12:111252775:T:C	1.0755e-93	22.9261	-1.86196	3.4954e-39	17.3583	7.76848
111252854	chr12:111252854:G:C	1.18215e-103	-1.06889e-09	-1.86715	6.96202e-51	-1.06889e-09	-1.81527
111252955	chr12:111252955:T:C	1.44906e-103	-1.06889e-09	-1.66357	9.51488e-51	-1.06889e-09	-1.50288
111252975	chr12:111252975:T:C	1.39891e-103	-1.06889e-09	-1.69878	1.03092e-50	-1.06889e-09	-1.42271
111253161	chr12:111253161:C:T	1.39865e-103	-1.06889e-09	-1.69897	7.26393e-51	-1.06889e-09	-1.77282
111253277	chr12:111253277:T:C	8.37999e-94	22.6722	-1.85758	3.6723e-39	17.5068	7.66932
111253694	chr12:111253694:C:CTGAT	1.19118e-103	-1.06889e-09	-1.85953	7.14646e-51	-1.06889e-09	-1.78912
111254004	chr12:111254004:G:C	1.3892e-103	-1.06889e-09	-1.70575	7.3235e-51	-1.06889e-09	-1.76465
111254320	chr12:111254320:C:T	4.48581e-93	24.3629	-1.87065	3.98301e-49	3.51665	-1.28518
111254349	chr12:111254349:A:G	1.80985e-103	-1.06889e-09	-1.44124	6.70623e-51	-1.06889e-09	-1.8527
111254449	chr12:111254449:ATC:A	1.23854e-103	-1.06889e-09	-1.82055	1.19953e-50	-1.06889e-09	-1.27123
111254584	chr12:111254584:A:G	1.21412e-103	-1.06889e-09	-1.84046	7.25673e-51	-1.06889e-09	-1.77381
111254727	chr12:111254727:A:G	1.2987e-103	-1.06889e-09	-1.77311	8.22583e-51	-1.06889e-09	-1.64846
111254846	chr12:111254846:G:T	2.1884e-103	-1.06889e-09	-1.25131	6.564e-51	-1.06889e-09	-1.87414
111254890	chr12:111254890:C:T	1.36112e-103	-1.06889e-09	-1.72618	1.64212e-50	-1.06889e-09	-0.957166
111255191	chr12:111255191:G:A	1.36994e-103	-1.06889e-09	-1.71972	6.91242e-51	-1.06889e-09	-1.82242
111255242	chr12:111255242:A:G	2.40884e-103	-1.15534	-1.03578e-09	1.22072e-50	-1.25371	-1.03578e-09
111255367	chr12:111255367:G:C	1.04371e-102	-1.06889e-09	0.310891	1.47908e-50	-1.06889e-09	-1.06174
111255479	chr12:111255479:G:A	5.27501e-103	-0.371499	-1.03578e-09	3.53808e-51	-2.49216	-1.03578e-09
111255698	chr12:111255698:A:G	1.39795e-103	-1.06889e-09	-1.69947	1.75081e-50	-1.06889e-09	-0.893074
111256861	chr12:111256861:T:C	1.22272e-103	-1.06889e-09	-1.8334	7.52665e-51	-1.06889e-09	-1.73729
111258288	chr12:111258288:G:A	1.95085e-103	-1.06889e-09	-1.36621	8.0482e-51	-1.06889e-09	-1.67029
111258442	chr12:111258442:G:A	1.34541e-103	-1.06889e-09	-1.73778	7.02702e-51	-1.06889e-09	-1.80598
111258571	chr12:111258571:A:T	2.34291e-103	-1.06889e-09	-1.18309	7.50264e-50	-1.06889e-09	0.5621
111258608	chr12:111258608:A:G	5.02385e-104	-0.952723	-1.77015	6.87183e-47	6.15817	1.22387
111258723	chr12:111258723:T:C	3.97898e-96	17.1257	-1.66103	3.89149e-48	4.95542	-0.444609
111258724	chr12:111258724:T:C	8.68918e-90	31.9342	-1.87302	4.1657e-38	20.1506	7.45415
111258766	chr12:111258766:G:A	3.46581e-103	-1.06889e-09	-0.791532	1.50302e-49	-1.06889e-09	1.25691
111258901	chr12:111258901:G:A	1.18482e-103	-1.06889e-09	-1.86489	1.04797e-50	-1.06889e-09	-1.4063
111259575	chr12:111259575:G:A	1.32168e-103	-1.06889e-09	-1.75558	2.52268e-49	-1.06889e-09	1.77475
111259612	chr12:111259612:C:T	8.14683e-101	4.66832	-1.03578e-09	3.18333e-51	-2.59781	-1.03578e-09
111259946	chr12:111259946:G:A	1.32802e-103	-1.06889e-09	-1.75079	1.44765e-50	-1.06889e-09	-1.08321
111259971	chr12:111259971:G:A	6.25477e-104	-0.629656	-1.87406	1.23259e-49	2.74547	-1.68693
111260168	chr12:111260168:T:A	1.28483e-103	-1.06889e-09	-1.78386	1.10341e-50	-1.06889e-09	-1.35475
111260191	chr12:111260191:G:A	1.33289e-103	-1.06889e-09	-1.74713	8.17776e-51	-1.06889e-09	-1.65432
111260333	chr12:111260333:G:A	1.17595e-103	-1.06889e-09	-1.8724	1.0901e-49	-1.06889e-09	0.935699
111260380	chr12:111260380:C:T	4.6446e-104	-0.929283	-1.87208	2.60289e-49	3.49877	-1.69272
111260437	chr12:111260437:C:A	1.33275e-103	-1.06889e-09	-1.74723	1.54992e-50	-1.06889e-09	-1.01495
111260512	chr12:111260512:T:A	4.24695e-104	-1.02075	-1.87012	2.47731e-49	3.48849	-1.73189
111260539	chr12:111260539:T:A	4.27809e-104	-1.01331	-1.87025	2.44919e-49	3.47641	-1.73122
111260653	chr12:111260653:G:A	1.05618e-92	25.0397	-1.69113	2.22405e-40	18.1496	4.22241
111260896	chr12:111260896:T:C	4.35281e-104	-0.995682	-1.87056	2.40052e-49	3.4545	-1.72938
111261215	chr12:111261215:C:T	4.51374e-104	-0.962272	-1.86767	2.20064e-49	3.38128	-1.7431
111261342	chr12:111261342:A:G	1.16955e-92	25.3089	-1.85835	6.97695e-37	20.9001	9.52298
111261564	chr12:111261564:T:C	1.39485e-103	-1.06889e-09	-1.7017	7.99016e-51	-1.06889e-09	-1.67753
111262913	chr12:111262913:A:G	5.71498e-103	-0.291389	-1.03578e-09	1.36593e-50	-1.14132	-1.03578e-09
111262985	chr12:111262985:A:C	1.20067e-103	-1.06889e-09	-1.8516	9.08803e-51	-1.06889e-09	-1.54878
111263186	chr12:111263186:A:T	4.51912e-103	-0.526164	-1.03578e-09	1.89019e-49	1.48611	-1.03578e-09
111263265	chr12:111263265:A:G	1.36699e-103	-1.06889e-09	-1.72187	6.9487e-51	-1.06889e-09	-1.81719
111263557	chr12:111263557:G:A	1.19684e-103	-1.06889e-09	-1.8548	8.79191e-51	-1.06889e-09	-1.58191
111264378	chr12:111264378:T:C	3.35989e-104	-1.27063	-1.85452	4.47113e-48	6.39272	-1.74307
111264842	chr12:111264842:A:G	1.36783e-89	32.364	-1.84909	6.33257e-44	14.4774	-0.269367
111265509	chr12:111265509:T:C	7.93314e-91	29.5139	-1.84636	7.38039e-43	15.7487	0.915078
111266635	chr12:111266635:G:A	1.89544e-104	-1.84681	-1.8508	1.97322e-48	4.84214	-1.01046
111267033	chr12:111267033:A:G	4.12446e-104	-1.1244	-1.79573	1.56585e-49	3.11537	-1.81751
111267378	chr12:111267378:G:A	3.82287e-104	-1.1788	-1.81727	1.86832e-49	3.28262	-1.80815
111267489	chr12:111267489:C:T	1.91732e-103	-1.06889e-09	-1.38355	7.11725e-51	-1.06889e-09	-1.79322
111267761	chr12:111267761:A:G	1.26827e-103	-1.06889e-09	-1.79682	7.27772e-51	-1.06889e-09	-1.77092
111267837	chr12:111267837:A:G	2.11977e-104	-1.71873	-1.86703	1.5884e-48	4.51002	-0.895282
111268085	chr12:111268085:C:T	2.16289e-104	-1.70813	-1.85749	1.41366e-48	4.47671	-0.978509
111268089	chr12:111268089:A:G	2.22238e-89	32.8223	-1.82201	2.38655e-38	22.4192	4.62853
111268532	chr12:111268532:T:C	5.36582e-103	-1.06889e-09	-0.35443	1.38154e-50	-1.06889e-09	-1.12996
111268863	chr12:111268863:C:T	1.55915e-103	-1.06889e-09	-1.59034	7.29069e-51	-1.06889e-09	-1.76914
111269158	chr12:111269158:G:T	3.00319e-103	-1.06889e-09	-0.934806	1.21378e-49	-1.06889e-09	1.04317
111269205	chr12:111269205:A:T	2.71007e-103	0.713588	-1.75109	1.28791e-50	0.672795	-1.87293
111269322	chr12:111269322:G:A	1.83553e-104	-1.87687	-1.85286	2.10494e-48	4.91468	-1.01838
111269485	chr12:111269485:G:A	1.17413e-103	-1.06889e-09	-1.87395	1.25882e-50	-1.06889e-09	-1.22298
111269571	chr12:111269571:A:G	2.18153e-103	-1.06889e-09	-1.25445	8.1988e-51	-1.06889e-09	-1.65175
111269752	chr12:111269752:G:A	1.29528e-93	22.7136	-1.46347	9.12442e-48	4.50327	0.859704
111269823	chr12:111269823:G:T	1.61095e-103	-1.06889e-09	-1.55766	7.48725e-51	-1.06889e-09	-1.74254
111269993	chr12:111269993:C:T	1.5659e-103	-1.06889e-09	-1.58602	3.38027e-50	-1.06889e-09	-0.235198
111271234	chr12:111271234:G:A	1.92723e-103	-1.06889e-09	-1.3784	1.76581e-50	-1.06889e-09	-0.884543
111271400	chr12:111271400:G:T	5.24586e-103	-1.06889e-09	-0.377042	2.30557e-49	-1.06889e-09	1.68476
111272662	chr12:111272662:C:T	2.56198e-103	0.775235	-1.86894	5.08691e-51	-0.254916	-1.87415
111272717	chr12:111272717:G:C	4.10411e-103	-0.622492	-1.03578e-09	1.91728e-49	1.50034	-1.03578e-09
111273169	chr12:111273169:G:C	1.17541e-103	-1.06889e-09	-1.87287	6.57532e-51	-1.06889e-09	-1.87242
111273590	chr12:111273590:C:A	1.06191e-103	-1.97441	-1.03578e-09	4.12865e-51	-2.33779	-1.03578e-09
111273814	chr12:111273814:G:A	5.52703e-103	-0.324829	-1.03578e-09	9.48851e-51	-1.50566	-1.03578e-09
111275488	chr12:111275488:T:C	1.18737e-103	-1.06889e-09	-1.86274	6.6064e-51	-1.06889e-09	-1.8677
111276101	chr12:111276101:A:T	1.17519e-103	-1.06889e-09	-1.87305	9.08098e-51	-1.06889e-09	-1.54956
111276123	chr12:111276123:C:T	1.21486e-103	-1.06889e-09	-1.83985	1.37847e-50	-1.06889e-09	-1.13218
111276808	chr12:111276808:C:T	1.72756e-103	0.364749	-1.85252	5.09901e-49	4.34128	-1.8628
111277350	chr12:111277350:C:T	1.45662e-103	-1.06889e-09	-1.65836	1.98083e-50	-1.06889e-09	-0.76964
111277393	chr12:111277393:C:T	8.18549e-61	94.2418	2.5347	4.52592e-45	11.4957	0.0738711
111277400	chr12:111277400:T:G	3.44814e-103	-1.06889e-09	-0.796646	1.09068e-48	-1.06889e-09	3.23882
111277700	chr12:111277700:A:G	1.17991e-103	-1.06889e-09	-1.86905	1.26535e-50	-1.06889e-09	-1.21781
111277763	chr12:111277763:C:A	5.51393e-103	1.44874	-1.77594	5.94658e-47	8.20327	-0.965858
111278554	chr12:111278554:G:A	2.00817e-103	-1.06889e-09	-1.33725	7.74944e-51	-1.06889e-09	-1.70812
111278572	chr12:111278572:C:T	2.50032e-81	51.2086	-1.66981	5.07859e-52	-2.65537	-1.77792
111278748	chr12:111278748:T:C	2.43849e-103	-1.1431	-1.03578e-09	1.14557e-48	3.28792	-1.03578e-09
111278914	chr12:111278914:G:A	1.45179e-95	18.5671	-1.80807	1.19123e-42	17.0582	0.0843484
111279022	chr12:111279022:A:G	3.11166e-102	-1.06889e-09	1.40326	4.78958e-50	-1.06889e-09	0.113287
111279371	chr12:111279371:A:G	1.23321e-103	-1.06889e-09	-1.82486	6.83349e-51	-1.06889e-09	-1.8339
111279585	chr12:111279585:G:A	4.20494e-104	-1.41578	-1.48503	1.79635e-47	7.90928	-1.86892
111279811	chr12:111279811:T:C	1.4785e-92	25.5172	-1.83221	1.3757e-48	4.89294	-1.42196
111279875	chr12:111279875:G:A	2.25167e-103	-1.22281	-1.03578e-09	2.53485e-50	-0.523019	-1.03578e-09
111280095	chr12:111280095:C:T	3.89844e-94	21.7781	-1.72873	4.53885e-47	8.316	-1.34873
111280204	chr12:111280204:G:A	1.75618e-102	0.831244	-1.03578e-09	9.88257e-51	-1.46497	-1.03578e-09
111280258	chr12:111280258:C:T	1.79261e-103	-1.06889e-09	-1.4508	1.02591e-50	-1.06889e-09	-1.42757
111280518	chr12:111280518:G:A	7.29594e-103	1.6386	-1.68576	3.10088e-51	-1.68532	-0.938735
111280578	chr12:111280578:G:A	5.24945e-103	-0.376357	-1.03578e-09	1.71377e-50	-0.914461	-1.03578e-09
111280613	chr12:111280613:G:A	4.6012e-92	26.6862	-1.86589	6.44752e-49	4.08686	-1.37374
111280617	chr12:111280617:G:A	1.21801e-103	-1.06889e-09	-1.83726	1.75234e-50	-1.06889e-09	-0.892203
111281256	chr12:111281256:T:A	1.07013e-90	29.8259	-1.859	1.5195e-36	23.7541	7.44729
111281359	chr12:111281359:G:C	1.20545e-103	-1.06889e-09	-1.84762	6.74743e-51	-1.06889e-09	-1.84658
111281523	chr12:111281523:G:A	4.25842e-103	-1.06889e-09	-0.585583	1.05693e-50	-1.06889e-09	-1.39779
111282061	chr12:111282061:C:T	1.7233e-103	-1.06889e-09	-1.49024	8.86982e-51	-1.06889e-09	-1.57309
111282106	chr12:111282106:G:A	1.17511e-103	-1.06889e-09	-1.87312	7.39168e-51	-1.06889e-09	-1.75539
111282328	chr12:111282328:A:G	1.25299e-103	-1.06889e-09	-1.80895	3.32664e-50	-1.06889e-09	-0.251192
111282349	chr12:111282349:G:A	1.27882e-103	-1.06889e-09	-1.78854	6.64111e-51	-1.06889e-09	-1.86246
111282369	chr12:111282369:G:A	1.2551e-103	-1.06889e-09	-1.80726	6.57588e-51	-1.06889e-09	-1.87233
111282402	chr12:111282402:A:G	2.66267e-104	-2.01918	-1.33855	1.92604e-46	8.92695	-0.514294
111282476	chr12:111282476:A:G	5.61939e-104	-0.825178	-1.78566	1.35399e-49	2.86758	-1.7151
111283340	chr12:111283340:G:A	6.08526e-103	1.6367	-1.86531	1.18835e-51	-1.79829	-1.78488
111283522	chr12:111283522:G:A	1.33425e-103	-1.06889e-09	-1.74611	6.67167e-51	-1.06889e-09	-1.85787
111283700	chr12:111283700:C:T	1.06704e-102	2.04563	-1.71263	2.68418e-51	-1.78769	-0.980671
111283940	chr12:111283940:C:T	1.27623e-102	-1.06889e-09	0.512016	1.00357e-48	-1.06889e-09	3.15558
111283971	chr12:111283971:A:T	2.51045e-103	-1.06889e-09	-1.11402	9.01987e-51	-1.06889e-09	-1.55631
111284293	chr12:111284293:A:G	1.44999e-103	-1.06889e-09	-1.66293	2.03421e-50	-1.06889e-09	-0.743049
111284452	chr12:111284452:C:T	4.9857e-103	1.42461	-1.85252	2.22317e-51	-1.39494	-1.56187
111284662	chr12:111284662:G:A	1.23003e-103	-1.06889e-09	-1.82744	6.60804e-51	-1.06889e-09	-1.86745
111284808	chr12:111284808:C:T	1.70967e-101	3.10699	-1.03578e-09	3.95818e-51	-2.37995	-1.03578e-09
111285740	chr12:111285740:G:A	1.17414e-103	-1.06889e-09	-1.87395	1.38544e-50	-1.06889e-09	-1.12713
111285935	chr12:111285935:G:A	1.17877e-103	-1.06889e-09	-1.87001	2.441e-50	-1.06889e-09	-0.560746
111286574	chr12:111286574:A:G	1.19848e-103	-1.06889e-09	-1.85343	8.8849e-51	-1.06889e-09	-1.57139
111286638	chr12:111286638:C:T	6.07816e-96	17.5089	-1.62061	1.00453e-46	9.61652	-1.85482
111286895	chr12:111286895:T:C	6.05951e-96	17.3105	-1.42529	2.65244e-46	10.6043	-1.87159
111287147	chr12:111287147:C:A	1.76545e-102	-1.06889e-09	0.836509	2.34716e-50	-1.06889e-09	-0.599949
111287269	chr12:111287269:C:A	1.31684e-103	-1.06889e-09	-1.75924	1.00203e-50	-1.06889e-09	-1.45112
111287302	chr12:111287302:C:T	4.60397e-104	-1.83527	-0.974875	1.79711e-48	1.65394	2.08425
111287381	chr12:111287381:C:A	2.46438e-95	19.0327	-1.7446	2.89723e-47	8.35704	-1.83869
111287810	chr12:111287810:G:A	1.22539e-103	-1.06889e-09	-1.83122	1.0618e-50	-1.06889e-09	-1.39319
111290275	chr12:111290275:T:C	1.22867e-103	-1.06889e-09	-1.82855	1.46176e-50	-1.06889e-09	-1.07352
111291363	chr12:111291363:C:T	1.63975e-103	-1.06889e-09	-1.53994	2.22237e-50	-1.06889e-09	-0.65458
111292067	chr12:111292067:A:G	1.18117e-103	-1.06889e-09	-1.86797	6.96389e-51	-1.06889e-09	-1.815
111292074	chr12:111292074:A:G	2.55107e-103	0.601291	-1.69926	6.48608e-43	16.6236	-0.0890137
111292352	chr12:111292352:GA:G	4.74137e-95	19.2796	-1.33708	4.58956e-47	8.81116	-1.83278
111292405	chr12:111292405:T:C	8.14482e-97	13.8784	-1.03578e-09	3.19465e-51	-2.59426	-1.03578e-09
111293360	chr12:111293360:A:G	1.4057e-103	-1.06889e-09	-1.69394	8.20121e-51	-1.06889e-09	-1.65146
111293472	chr12:111293472:G:A	5.70395e-102	2.00926	-1.03578e-09	7.39031e-51	-1.75557	-1.03578e-09
111293751	chr12:111293751:G:A	3.71579e-103	1.01883	-1.74072	3.66142e-51	-1.07399	-1.3839
111294048	chr12:111294048:A:G	1.21433e-103	-1.06889e-09	-1.84029	8.74354e-51	-1.06889e-09	-1.58742
111294613	chr12:111294613:C:T	1.31237e-103	-1.06889e-09	-1.76265	2.8533e-50	-1.06889e-09	-0.40468
111294630	chr12:111294630:C:T	2.93285e-103	-1.06889e-09	-0.958505	5.63966e-49	-1.06889e-09	2.57925
111294671	chr12:111294671:C:T	2.22126e-102	1.06618	-1.03578e-09	1.2046e-50	-1.26701	-1.03578e-09
111294978	chr12:111294978:G:A	3.27593e-103	1.02612	-1.87399	1.46359e-51	-1.54877	-1.82607
111295020	chr12:111295020:G:T	1.24573e-103	-1.06889e-09	-1.81476	2.9049e-50	-1.06889e-09	-0.386756
111295026	chr12:111295026:G:T	3.02954e-103	-1.06889e-09	-0.926069	5.9471e-49	-1.06889e-09	2.63233
111295273	chr12:111295273:G:A	1.30272e-103	-1.06889e-09	-1.77003	1.63888e-50	-1.06889e-09	-0.95914
111295470	chr12:111295470:C:T	4.04917e-90	30.0211	-0.723422	4.95529e-49	3.81527	-1.36538
111295488	chr12:111295488:G:A	2.79717e-103	0.864643	-1.87052	1.59936e-51	-1.43984	-1.8463
111295918	chr12:111295918:C:T	1.36738e-103	-1.06889e-09	-1.72158	1.64597e-50	-1.06889e-09	-0.954822
111296074	chr12:111296074:G:T	4.12777e-103	-1.06889e-09	-0.616743	9.19169e-51	-1.06889e-09	-1.53744
111296317	chr12:111296317:C:T	2.82047e-92	26.1668	-1.83594	6.39619e-41	17.8607	3.26511
111296649	chr12:111296649:C:A	1.17903e-103	-1.06889e-09	-1.86979	1.2088e-50	-1.06889e-09	-1.26353
111297394	chr12:111297394:G:A	1.37262e-103	-1.06889e-09	-1.71776	3.23275e-50	-1.06889e-09	-0.279821
111298043	chr12:111298043:T:C	8.40866e-102	4.01992	-1.62255	3.84755e-45	8.57968	2.82753
111298110	chr12:111298110:A:T	1.02761e-101	4.2364	-1.63848	2.89546e-45	8.40145	2.72147
111298150	chr12:111298150:C:G	9.56968e-90	32.0253	-1.86761	3.12207e-34	28.2875	8.23916
111298274	chr12:111298274:C:T	2.5072e-103	0.688868	-1.80418	2.27213e-48	4.4758	-0.503065
111298358	chr12:111298358:A:G	1.065e-101	4.35335	-1.71968	1.70324e-45	8.22815	2.36415
111298470	chr12:111298470:G:C	4.19126e-102	1.70111	-1.03578e-09	3.86455e-51	-2.40389	-1.03578e-09
111298613	chr12:111298613:G:A	1.6748e-103	-1.06889e-09	-1.51879	3.59851e-50	-1.06889e-09	-0.172636
111299311	chr12:111299311:T:C	6.61718e-102	3.90842	-1.75064	1.07396e-45	8.52802	1.6031
111299419	chr12:111299419:G:A	3.62631e-103	-1.06889e-09	-0.746266	8.90487e-49	-1.06889e-09	3.03603
111299551	chr12:111299551:C:T	1.54777e-103	-1.06889e-09	-1.59767	6.64782e-51	-1.06889e-09	-1.86145
111299839	chr12:111299839:C:T	2.30753e-103	0.147503	-1.3458	3.63103e-45	8.07072	3.27857
111300012	chr12:111300012:A:T	3.29508e-103	-1.06889e-09	-0.84205	8.89474e-51	-1.06889e-09	-1.57028
111300390	chr12:111300390:G:A	5.69064e-104	-0.724204	-1.87404	2.65191e-45	12.0119	-0.976889
111300483	chr12:111300483:G:A	2.75965e-103	-1.06889e-09	-1.01937	8.87073e-51	-1.06889e-09	-1.57298
111300505	chr12:111300505:C:T	1.17866e-103	-1.06889e-09	-1.8701	6.64018e-51	-1.06889e-09	-1.8626
111300560	chr12:111300560:A:G	2.28749e-101	4.78314	-1.385	2.63286e-43	9.40864	6.22437
111300589	chr12:111300589:G:T	1.27141e-103	-1.06889e-09	-1.79436	3.31732e-50	-1.06889e-09	-0.253997
111301432	chr12:111301432:T:C	3.49192e-95	19.2747	-1.63807	4.62743e-45	12.7697	-1.17796
111301576	chr12:111301576:G:A	4.45138e-103	-1.06889e-09	-0.541266	1.0303e-50	-1.06889e-09	-1.42331
111301696	chr12:111301696:A:G	6.14554e-90	31.578	-1.86312	3.98063e-35	26.791	7.67608
111301838	chr12:111301838:C:T	1.84909e-103	-1.06889e-09	-1.41979	7.03187e-51	-1.06889e-09	-1.80529
111302503	chr12:111302503:A:G	1.57942e-103	-1.06889e-09	-1.57742	7.50153e-51	-1.06889e-09	-1.74063
111302729	chr12:111302729:G:A	3.21669e-103	1.00783	-1.87396	1.60444e-51	-1.47153	-1.81144
111303087	chr12:111303087:A:G	5.03203e-101	5.55025	-1.36373	1.53542e-47	4.58041	1.303
111303296	chr12:111303296:C:T	1.21252e-103	-1.06889e-09	-1.84178	2.36017e-50	-1.06889e-09	-0.59442
111303502	chr12:111303502:G:A	1.38765e-103	-1.06889e-09	-1.70687	1.9023e-50	-1.06889e-09	-0.81009
111303511	chr12:111303511:T:C	1.91776e-90	30.4242	-1.87394	9.19132e-35	27.7207	7.58323
111304361	chr12:111304361:T:C	5.02763e-103	1.43208	-1.85162	4.88314e-52	-2.62642	-1.84611
111304761	chr12:111304761:G:A	3.28415e-103	0.551689	-1.39706	1.96334e-43	15.0627	0.276886
111305243	chr12:111305243:G:T	2.11649e-103	-1.06889e-09	-1.28472	9.18155e-51	-1.06889e-09	-1.53854
111305570	chr12:111305570:C:G	1.21393e-103	-1.06889e-09	-1.84062	1.4425e-50	-1.06889e-09	-1.08678
111306295	chr12:111306295:TG:T	1.06837e-102	2.13017	-1.79593	1.44363e-51	-1.81846	-1.57012
111307847	chr12:111307847:G:A	3.81685e-103	0.920261	-1.61531	7.89055e-48	4.58967	0.628008
111308695	chr12:111308695:A:G	4.7933e-90	31.3108	-1.84446	2.57002e-35	27.238	6.7915
111308794	chr12:111308794:C:T	1.56797e-103	0.151706	-1.73641	1.7048e-51	-1.3925	-1.8298
111308795	chr12:111308795:G:A	1.8187e-102	0.866228	-1.03578e-09	3.38859e-51	-2.53533	-1.03578e-09
111308874	chr12:111308874:T:G	4.30178e-90	31.2082	-1.85006	2.58754e-35	27.2391	6.79718
111309430	chr12:111309430:T:C	1.21951e-103	-1.83603	-1.03578e-09	7.97285e-51	-1.6797	-1.03578e-09
111309654	chr12:111309654:T:C	3.80126e-103	-1.06889e-09	-0.699147	9.50636e-51	-1.06889e-09	-1.50378
111310035	chr12:111310035:T:C	1.55176e-103	-1.06889e-09	-1.59509	7.22984e-51	-1.06889e-09	-1.77752
111310267	chr12:111310267:C:T	5.47511e-103	1.32206	-1.65633	2.52016e-43	16.292	-0.702752
111311605	chr12:111311605:T:TA	1.20717e-103	-1.06889e-09	-1.8462	9.17922e-51	-1.06889e-09	-1.5388
111311859	chr12:111311859:G:A	2.69164e-103	0.829661	-1.87399	9.34043e-50	1.01845	-0.237256
111312063	chr12:111312063:T:C	1.44632e-103	-1.06889e-09	-1.66546	2.10312e-50	-1.06889e-09	-0.709734
111312543	chr12:111312543:ATACAAAAT:A	1.29138e-98	11.5153	-1.78112	4.71867e-41	22.0833	-1.26167
111312825	chr12:111312825:G:A	6.21511e-96	17.1785	-1.26792	1.7975e-45	12.4994	-1.85323
111312875	chr12:111312875:C:T	3.28646e-103	-1.06889e-09	-0.84467	2.08112e-50	-1.06889e-09	-0.720249
111313305	chr12:111313305:G:A	1.21037e-103	-1.06889e-09	-1.84356	8.40486e-51	-1.06889e-09	-1.62693
111313323	chr12:111313323:C:T	5.37665e-99	10.6772	-1.81923	1.81364e-40	23.4731	-1.30511
111313564	chr12:111313564:C:T	1.19549e-103	-1.06889e-09	-1.85592	8.08361e-51	-1.06889e-09	-1.6659
111313613	chr12:111313613:G:T	1.49621e-103	-1.06889e-09	-1.63155	6.60649e-51	-1.06889e-09	-1.86769
111313785	chr12:111313785:G:A	3.23146e-103	-1.06889e-09	-0.861545	8.9216e-51	-1.06889e-09	-1.56726
111314037	chr12:111314037:GC:G	1.20439e-103	-1.06889e-09	-1.84851	2.03385e-50	-1.06889e-09	-0.743225
111314134	chr12:111314134:C:T	1.17468e-103	-1.06889e-09	-1.87348	9.63276e-51	-1.06889e-09	-1.49057
111314923	chr12:111314923:CAT:C	1.19293e-103	-1.06889e-09	-1.85807	1.13084e-50	-1.06889e-09	-1.33019
111315550	chr12:111315550:C:T	1.46e-103	-1.06889e-09	-1.65605	9.94483e-51	-1.06889e-09	-1.45869
111315699	chr12:111315699:A:G	7.62661e-97	14.8341	-1.0214	4.11251e-43	17.5869	-1.50795
111316004	chr12:111316004:T:C	1.17397e-103	-1.06889e-09	-1.87409	9.06408e-47	-1.06889e-09	7.65892
111316244	chr12:111316244:T:C	1.1772e-103	-1.06889e-09	-1.87134	1.16501e-46	-1.06889e-09	7.90992
111316413	chr12:111316413:TG:T	3.51982e-103	0.90293	-1.679	1.32271e-43	15.6867	-0.742048
111316442	chr12:111316442:G:A	1.4497e-102	0.639462	-1.03578e-09	2.44538e-50	-0.558956	-1.03578e-09
111316480	chr12:111316480:A:T	3.60422e-93	23.614	-1.34049	5.80827e-41	21.9685	-0.939131
111316617	chr12:111316617:T:A	6.82282e-103	1.71424	-1.82845	2.21113e-51	-1.44913	-1.5131
111316793	chr12:111316793:T:C	3.60143e-103	-1.06889e-09	-0.753149	9.89789e-51	-1.06889e-09	-1.46342
111316983	chr12:111316983:A:G	1.69512e-103	-1.06889e-09	-1.50673	2.84306e-49	-1.06889e-09	1.89431
111317374	chr12:111317374:T:C	1.19973e-103	-1.06889e-09	-1.85238	2.90559e-46	-1.06889e-09	8.82382
111317614	chr12:111317614:G:A	1.1835e-103	-1.06889e-09	-1.86601	2.29777e-50	-1.06889e-09	-0.621217
111317717	chr12:111317717:C:T	1.27753e-103	-1.06889e-09	-1.78955	2.87525e-50	-1.06889e-09	-0.397016
111317889	chr12:111317889:A:C	1.26636e-103	-1.06889e-09	-1.79834	2.76488e-50	-1.06889e-09	-0.436159
111318097	chr12:111318097:A:G	8.8767e-97	14.8648	-0.900313	1.91086e-43	17.0651	-1.75265
111318634	chr12:111318634:A:G	1.60443e-84	43.3395	-1.15206	2.71236e-38	20.7151	6.46054
111318810	chr12:111318810:G:A	3.30603e-104	-1.41274	-1.72858	9.27191e-52	-1.97252	-1.85881
111319184	chr12:111319184:C:T	1.27886e-103	-1.06889e-09	-1.78851	7.18413e-51	-1.06889e-09	-1.78387
111319433	chr12:111319433:A:G	3.3627e-104	-1.25538	-1.86894	1.47756e-51	-1.50374	-1.86161
111319694	chr12:111319694:T:G	1.26479e-103	-1.06889e-09	-1.79958	6.6093e-51	-1.06889e-09	-1.86726
111319780	chr12:111319780:G:A	1.41972e-103	-1.06889e-09	-1.68402	1.01905e-50	-1.06889e-09	-1.43428
111319843	chr12:111319843:A:C	1.05033e-92	24.6351	-1.29202	5.30244e-48	6.68108	-1.86089
111320279	chr12:111320279:C:T	1.29711e-103	-1.06889e-09	-1.77434	3.87258e-50	-1.06889e-09	-0.0992348
111320388	chr12:111320388:C:T	1.46326e-103	-1.06889e-09	-1.65381	1.11443e-50	-1.06889e-09	-1.34481
111320816	chr12:111320816:A:G	2.01539e-90	30.4562	-1.85624	4.44357e-33	28.794	10.3882
111320872	chr12:111320872:C:T	1.28288e-103	-1.06889e-09	-1.78537	8.80108e-51	-1.06889e-09	-1.58087
111320881	chr12:111320881:C:G	3.09843e-104	-1.36869	-1.83748	8.8392e-52	-2.00669	-1.87244
111320922	chr12:111320922:G:A	4.23381e-104	-1.02109	-1.87287	8.78285e-46	10.9467	-1.01672
111320987	chr12:111320987:A:G	5.26416e-103	1.37718	-1.75074	2.45885e-51	-1.3415	-1.51455
111321312	chr12:111321312:T:C	1.89743e-102	0.431608	0.476996	3.67393e-47	2.5418	4.21407
111321433	chr12:111321433:T:C	1.18705e-103	-1.06889e-09	-1.86301	3.15956e-46	-1.06889e-09	8.90762
111321732	chr12:111321732:T:C	7.25098e-85	42.4461	-1.05294	2.73052e-38	21.208	5.97435
111321944	chr12:111321944:G:A	1.38195e-103	-1.06889e-09	-1.71099	5.2394e-50	-1.06889e-09	0.203052
111322447	chr12:111322447:G:C	4.0327e-93	23.7602	-1.37438	1.00951e-47	7.33559	-1.87153
111322745	chr12:111322745:C:T	1.3522e-103	-1.06889e-09	-1.73274	1.09391e-50	-1.06889e-09	-1.3634
111323136	chr12:111323136:G:A	4.60599e-104	-0.969622	-1.84009	3.01012e-45	12.1125	-0.950735
111323530	chr12:111323530:G:A	6.53629e-104	-2.4597	-1.03578e-09	1.68335e-49	1.37022	-1.03578e-09
111323592	chr12:111323592:G:A	7.43247e-97	15.0997	-1.31278	1.74462e-44	14.7921	-1.87318
111323613	chr12:111323613:GA:G	1.23997e-103	-1.06889e-09	-1.81939	7.39684e-51	-1.06889e-09	-1.75469
111323650	chr12:111323650:G:A	1.4555e-102	0.567447	0.0760048	2.48757e-47	2.52437	3.84154
111323694	chr12:111323694:C:A	6.5078e-103	1.51202	-1.67349	2.5735e-51	-1.43153	-1.37895
111324091	chr12:111324091:C:T	1.03409e-100	4.9068	-1.03578e-09	6.80018e-50	0.463794	-1.03578e-09
111324105	chr12:111324105:C:G	3.34832e-103	-1.06889e-09	-0.826022	7.84659e-51	-1.06889e-09	-1.69566
111324119	chr12:111324119:G:A	1.77191e-103	-1.06889e-09	-1.46242	1.06162e-50	-1.06889e-09	-1.39336
111324220	chr12:111324220:T:C	1.9409e-102	0.923397	0.00786106	4.24861e-46	3.33088	5.8729
111324225	chr12:111324225:A:C	1.53997e-103	-1.06889e-09	-1.60272	4.77045e-50	-1.06889e-09	0.109285
111324534	chr12:111324534:TC:T	1.37378e-103	-1.06889e-09	-1.71692	2.0628e-50	-1.06889e-09	-0.72909
111324625	chr12:111324625:C:T	1.15237e-102	0.603358	-0.193434	5.85649e-48	2.29489	2.62467
111324626	chr12:111324626:G:A	3.77122e-104	-1.27904	-1.73062	5.8494e-51	-1.11991	-0.869496
111324719	chr12:111324719:T:G	3.74385e-103	1.08341	-1.79778	2.45781e-51	-1.02021	-1.83626
111324734	chr12:111324734:A:C	1.78101e-102	0.713432	0.131855	3.21888e-48	2.22777	2.09328
111324948	chr12:111324948:A:G	4.93984e-103	-1.06889e-09	-0.437148	1.4284e-50	-1.06889e-09	-1.0966
111324982	chr12:111324982:G:A	1.24619e-103	-1.06889e-09	-1.81439	6.68014e-51	-1.06889e-09	-1.8566
111325104	chr12:111325104:T:C	1.9973e-104	-1.78104	-1.86423	3.30765e-51	-0.962898	-1.59661
111325234	chr12:111325234:C:A	3.24483e-102	0.456408	0.988759	4.85892e-47	2.8127	4.22272
111325335	chr12:111325335:G:A	4.34333e-102	0.62888	1.10787	4.42279e-47	2.57144	4.36994
111325560	chr12:111325560:G:A	6.69752e-102	0.969627	1.20022	6.40871e-47	2.6942	4.61806
111326590	chr12:111326590:T:C	1.37203e-103	-1.06889e-09	-1.71819	1.22989e-50	-1.06889e-09	-1.24623
111326658	chr12:111326658:C:G	6.43426e-90	31.6265	-1.86578	1.24532e-36	26.5122	4.49022
111326729	chr12:111326729:T:C	8.9956e-90	31.9237	-1.82788	1.43679e-37	26.91	1.93286
111326867	chr12:111326867:C:T	1.81669e-103	-1.43746	-1.03578e-09	5.12021e-51	-2.12255	-1.03578e-09
111327038	chr12:111327038:C:T	1.31311e-103	-1.06889e-09	-1.76208	6.57877e-51	-1.06889e-09	-1.87189
111327061	chr12:111327061:C:A	1.17649e-103	-1.06889e-09	-1.87195	7.46022e-51	-1.06889e-09	-1.74616
111327660	chr12:111327660:C:T	2.8825e-84	44.4621	-1.68881	6.15707e-38	20.0322	7.96332
111327711	chr12:111327711:C:T	1.17432e-103	-1.06889e-09	-1.87379	8.82257e-51	-1.06889e-09	-1.57843
111327860	chr12:111327860:C:T	1.18977e-103	-1.06889e-09	-1.86072	7.50851e-51	-1.06889e-09	-1.7397
111328491	chr12:111328491:A:C	2.08442e-103	-1.06889e-09	-1.29999	6.80373e-51	-1.06889e-09	-1.83827
111328642	chr12:111328642:C:T	1.67009e-92	24.5017	-0.694886	1.28732e-46	0.097506	7.91225
111328884	chr12:111328884:A:AT	1.37809e-103	-1.06889e-09	-1.71378	2.06413e-50	-1.06889e-09	-0.728447
111328885	chr12:111328885:GTCA:G	1.36205e-103	-1.06889e-09	-1.72549	2.00418e-50	-1.06889e-09	-0.75792
111328890	chr12:111328890:CTCCAT:C	1.38525e-103	-1.06889e-09	-1.7086	2.10268e-50	-1.06889e-09	-0.709942
111329137	chr12:111329137:T:C	1.41686e-103	-1.06889e-09	-1.68604	3.76239e-50	-1.06889e-09	-0.128101
111329249	chr12:111329249:C:T	3.08622e-104	-1.5841	-1.62601	1.68429e-51	-1.6357	-1.59869
111329397	chr12:111329397:T:A	1.37076e-103	-1.06889e-09	-1.71911	3.19427e-50	-1.06889e-09	-0.291797
111329615	chr12:111329615:C:T	1.78709e-92	24.618	-0.743418	1.04072e-46	0.0674492	7.72964
111329657	chr12:111329657:G:A	2.38168e-102	-1.06889e-09	1.13591	8.53082e-48	-1.06889e-09	5.2957
111329758	chr12:111329758:C:T	1.54369e-103	-1.06889e-09	-1.6003	4.31047e-50	-1.06889e-09	0.007892
111329797	chr12:111329797:G:A	1.54111e-103	-1.06889e-09	-1.60198	4.29152e-50	-1.06889e-09	0.00348656
111329898	chr12:111329898:A:C	1.54251e-103	-1.06889e-09	-1.60107	4.32207e-50	-1.06889e-09	0.010579
111329932	chr12:111329932:C:T	2.33822e-103	-1.06889e-09	-1.18509	9.83706e-51	-1.06889e-09	-1.46958
111330006	chr12:111330006:CAG:C	5.39747e-96	16.7101	-0.94057	4.76593e-47	-0.914303	7.9304
111330087	chr12:111330087:G:A	7.01042e-84	44.8456	-1.1836	8.19582e-36	18.372	14.5146
111330131	chr12:111330131:A:T	2.76104e-103	-1.01887	-1.03578e-09	4.46823e-51	-2.25875	-1.03578e-09
111330190	chr12:111330190:A:G	1.21025e-91	27.1013	-1.31389	8.00844e-46	1.92534	7.91235
111330375	chr12:111330375:G:A	1.55477e-103	-1.06889e-09	-1.59315	4.41316e-50	-1.06889e-09	0.0314358
111330541	chr12:111330541:T:C	1.26786e-103	-1.06889e-09	-1.79715	1.0415e-50	-1.06889e-09	-1.41249
111331050	chr12:111331050:C:T	2.05747e-103	-1.06889e-09	-1.313	9.76826e-51	-1.06889e-09	-1.4766
111331329	chr12:111331329:A:G	1.53854e-103	-1.06889e-09	-1.60365	7.366e-51	-1.06889e-09	-1.75887
111331445	chr12:111331445:C:A	1.51898e-103	-1.06889e-09	-1.61644	4.15011e-50	-1.06889e-09	-0.0300198
111331488	chr12:111331488:T:C	4.0973e-84	44.6836	-1.55867	1.29267e-39	17.7499	6.38214
111331657	chr12:111331657:G:A	1.5009e-103	-1.06889e-09	-1.62842	3.88201e-50	-1.06889e-09	-0.0968025
111331761	chr12:111331761:T:C	1.45878e-103	-1.06889e-09	-1.65688	7.12106e-51	-1.06889e-09	-1.79268
111331826	chr12:111331826:C:G	1.18698e-103	-1.06889e-09	-1.86307	1.54187e-50	-1.06889e-09	-1.02016
111331837	chr12:111331837:G:T	6.02549e-84	44.789	-1.27834	5.47368e-41	15.1301	5.83994
111332212	chr12:111332212:G:A	1.22599e-103	-1.06889e-09	-1.83073	4.2526e-50	-1.06889e-09	-0.0056237
111332630	chr12:111332630:TA:T	1.03571e-84	42.7071	-0.957351	2.74088e-41	13.0803	7.19812
111332721	chr12:111332721:G:A	1.18369e-103	-1.06889e-09	-1.86584	8.17971e-51	-1.06889e-09	-1.65408
111333134	chr12:111333134:G:A	4.46711e-85	41.896	-0.987163	3.70762e-41	13.5575	7.02304
111333203	chr12:111333203:A:T	1.2596e-103	-1.06889e-09	-1.80369	8.59826e-51	-1.06889e-09	-1.60418
111333540	chr12:111333540:C:T	1.42476e-103	-1.06889e-09	-1.68048	7.02056e-51	-1.06889e-09	-1.8069
111333711	chr12:111333711:GT:G	1.88658e-103	-1.06889e-09	-1.39971	7.81674e-50	-1.06889e-09	0.603113
111333805	chr12:111333805:C:T	2.68111e-85	41.7417	-1.34345	4.07752e-42	13.2086	5.16442
111333838	chr12:111333838:CAG:C	1.28849e-103	-1.06889e-09	-1.78101	1.3784e-50	-1.06889e-09	-1.13223
111333895	chr12:111333895:TA:T	6.18705e-104	-0.856197	-1.65841	1.89627e-51	-1.58004	-1.53581
111333959	chr12:111333959:G:A	3.87518e-91	28.5076	-1.5565	1.40294e-45	7.22014	3.1782
111333983	chr12:111333983:T:C	5.78668e-104	-1.02644	-1.55507	3.49893e-51	-1.84578	-0.657504
111334174	chr12:111334174:G:A	1.17894e-103	-1.06889e-09	-1.86987	1.03391e-50	-1.06889e-09	-1.41981
111334316	chr12:111334316:T:C	3.55034e-103	-1.06889e-09	-0.767437	7.32653e-51	-1.06889e-09	-1.76424
111334966	chr12:111334966:A:C	1.0622e-81	50.1029	-1.42018	1.15902e-44	13.653	-1.14303
111335253	chr12:111335253:C:T	1.05857e-102	-1.06889e-09	0.325027	3.83765e-49	-1.06889e-09	2.19429
111335340	chr12:111335340:C:A	1.29559e-103	-1.06889e-09	-1.77551	6.81031e-51	-1.06889e-09	-1.8373
111335342	chr12:111335342:G:A	1.83654e-103	-1.06889e-09	-1.4266	7.78645e-50	-1.06889e-09	0.59923
111335368	chr12:111335368:A:G	1.27982e-103	-1.06889e-09	-1.78776	1.97487e-47	-1.06889e-09	6.1351
111335541	chr12:111335541:T:C	9.97062e-86	40.359	-0.949883	4.70047e-38	20.6357	7.08981
111335544	chr12:111335544:C:T	1.38255e-103	-1.06889e-09	-1.71055	9.11729e-51	-1.06889e-09	-1.54557
111335663	chr12:111335663:T:C	1.18397e-103	-1.06889e-09	-1.8656	2.7292e-46	-1.06889e-09	8.76119
111335713	chr12:111335713:A:C	5.64355e-103	0.463776	-0.767743	6.89803e-43	17.7118	-1.11565
111335883	chr12:111335883:A:G	2.85759e-103	-0.399291	-0.585211	6.57699e-43	18.4183	-1.86983
111336121	chr12:111336121:G:A	1.29381e-103	-1.06889e-09	-1.77689	2.91577e-46	-1.06889e-09	8.82732
111336264	chr12:111336264:A:C	1.1881e-103	-1.06889e-09	-1.86213	1.31144e-46	-1.06889e-09	8.02831
111336851	chr12:111336851:A:G	1.36825e-103	-1.06889e-09	-1.72095	6.70684e-51	-1.06889e-09	-1.85261
111337200	chr12:111337200:A:G	4.75311e-102	3.59834	-1.77144	5.66466e-52	-2.57259	-1.75149
111337689	chr12:111337689:G:C	3.76876e-102	3.42805	-1.8332	5.65309e-52	-2.56762	-1.7585
111338046	chr12:111338046:A:C	1.22419e-103	-1.06889e-09	-1.8322	8.52088e-51	-1.06889e-09	-1.61322
111338130	chr12:111338130:G:A	1.20803e-103	-1.06889e-09	-1.84549	6.75383e-51	-1.06889e-09	-1.84563
111338519	chr12:111338519:T:G	1.17865e-103	-1.06889e-09	-1.87011	1.12179e-50	-1.06889e-09	-1.33823
111338523	chr12:111338523:C:T	1.24451e-103	-1.06889e-09	-1.81574	9.70449e-51	-1.06889e-09	-1.48315
111339210	chr12:111339210:C:T	6.15492e-104	-2.51981	-1.03578e-09	3.10049e-51	-2.62418	-1.03578e-09
111339241	chr12:111339241:G:A	2.63599e-102	1.57582	-0.338458	5.8464e-44	15.1967	-1.0685
111339341	chr12:111339341:A:C	4.15215e-102	3.42533	-1.73359	1.77977e-51	-2.46969	-0.709564
111339678	chr12:111339678:G:A	7.4628e-100	8.54373	-1.66053	1.87053e-50	0.474538	-1.30147
111339792	chr12:111339792:C:T	1.52986e-103	-1.06889e-09	-1.6093	7.67193e-51	-1.06889e-09	-1.71817
111340374	chr12:111340374:T:C	1.17395e-103	-1.06889e-09	-1.8741	6.93308e-47	-1.06889e-09	7.3909
111340602	chr12:111340602:A:G	3.41922e-102	1.98095	-0.483439	1.33442e-43	16.1201	-1.1667
111340839	chr12:111340839:T:C	4.35562e-102	2.32857	-0.588996	2.88082e-43	16.8308	-1.10779
111340844	chr12:111340844:T:G	1.17389e-103	-1.06889e-09	-1.87416	1.03428e-50	-1.06889e-09	-1.41945
111340885	chr12:111340885:T:C	1.53588e-103	-1.06889e-09	-1.60538	3.33831e-50	-1.06889e-09	-0.247691
111340937	chr12:111340937:A:G	1.18511e-103	-1.06889e-09	-1.86465	1.18661e-50	-1.06889e-09	-1.28205
111341470	chr12:111341470:A:C	1.59222e-103	-1.06889e-09	-1.56935	6.58101e-51	-1.06889e-09	-1.87155
111341988	chr12:111341988:C:T	1.9442e-101	5.07518	-1.83964	1.03784e-51	-2.3075	-1.41109
111342116	chr12:111342116:C:T	1.34358e-103	-1.06889e-09	-1.73914	9.60069e-51	-1.06889e-09	-1.4939
111342127	chr12:111342127:G:C	1.34917e-103	-1.06889e-09	-1.73499	9.5347e-51	-1.06889e-09	-1.5008
111342317	chr12:111342317:A:G	1.54542e-102	-1.06889e-09	0.703399	6.73436e-49	-1.06889e-09	2.75665
111342828	chr12:111342828:G:A	1.27048e-103	-1.06889e-09	-1.79509	1.46198e-50	-1.06889e-09	-1.07337
111343251	chr12:111343251:A:G	8.34955e-86	41.1043	-1.87258	8.75919e-39	23.798	2.24734
111344124	chr12:111344124:G:A	1.85479e-103	-1.06889e-09	-1.41671	7.93626e-51	-1.06889e-09	-1.6843
111344318	chr12:111344318:C:A	5.88534e-102	2.27467	-0.234096	2.85912e-43	16.6291	-0.913651
111344495	chr12:111344495:T:C	1.31515e-103	-1.06889e-09	-1.76053	1.91217e-50	-1.06889e-09	-0.804916
111344982	chr12:111344982:T:A	1.33822e-103	-1.06889e-09	-1.74314	6.99626e-51	-1.06889e-09	-1.81036
111345216	chr12:111345216:A:G	3.23848e-103	-1.06889e-09	-0.859375	1.2855e-48	-1.06889e-09	3.40316
111345465	chr12:111345465:C:T	1.23703e-103	-1.06889e-09	-1.82177	1.22092e-50	-1.06889e-09	-1.25355
111345466	chr12:111345466:G:A	1.65681e-103	-1.06889e-09	-1.52958	6.61757e-51	-1.06889e-09	-1.86601
111345851	chr12:111345851:T:C	5.14528e-102	1.92298	-0.0167943	2.15021e-43	16.1918	-0.76133
111345974	chr12:111345974:A:G	5.10518e-79	55.6359	-0.778107	1.90681e-40	18.502	3.71611
111346027	chr12:111346027:C:T	1.37255e-103	-1.06889e-09	-1.71781	6.61938e-51	-1.06889e-09	-1.86574
111346051	chr12:111346051:G:A	1.21968e-103	-1.06889e-09	-1.83589	8.9958e-51	-1.06889e-09	-1.55898
111346850	chr12:111346850:A:G	1.17409e-103	-1.06889e-09	-1.87398	1.14718e-50	-1.06889e-09	-1.31585
111347243	chr12:111347243:G:T	1.20968e-103	-1.06889e-09	-1.84412	8.76585e-51	-1.06889e-09	-1.58488
111347511	chr12:111347511:G:A	1.86113e-103	-1.06889e-09	-1.4133	3.16883e-50	-1.06889e-09	-0.299794
111347782	chr12:111347782:T:C	2.6577e-103	-1.06889e-09	-1.05702	7.4809e-49	-1.06889e-09	2.86178
111348398	chr12:111348398:TG:T	7.30378e-101	4.55908	-1.03578e-09	2.93333e-51	-2.6796	-1.03578e-09
111348810	chr12:111348810:T:G	1.2679e-103	-1.06889e-09	-1.79712	1.08908e-50	-1.06889e-09	-1.36783
111348872	chr12:111348872:G:A	2.10866e-103	-1.28904	0.000611603	4.78231e-47	7.65608	-0.63656
111349088	chr12:111349088:T:C	1.35596e-103	-1.06889e-09	-1.72997	6.25517e-46	-1.06889e-09	9.59059
111349563	chr12:111349563:C:T	2.66877e-103	-1.06889e-09	-1.05286	6.16523e-50	-1.06889e-09	0.365771
111349903	chr12:111349903:GC:G	1.18656e-103	-1.06889e-09	-1.86342	8.21715e-51	-1.06889e-09	-1.64952
111350364	chr12:111350364:C:T	1.18245e-103	-1.06889e-09	-1.86689	1.16727e-50	-1.06889e-09	-1.29849
111350598	chr12:111350598:C:T	1.33259e-85	41.1951	-1.4959	1.58482e-37	24.7539	4.18704
111351536	chr12:111351536:G:A	1.25249e-103	-1.06889e-09	-1.80934	2.06649e-50	-1.06889e-09	-0.727303
111351723	chr12:111351723:T:TG	1.42396e-103	-1.06889e-09	-1.68104	7.38154e-51	-1.06889e-09	-1.75676
111351954	chr12:111351954:G:A	5.16176e-102	2.26593	-0.356546	2.94661e-43	16.7428	-0.997178
111352173	chr12:111352173:T:C	5.09885e-86	40.2356	-1.49717	3.52275e-37	25.58	4.15969
111352707	chr12:111352707:C:T	7.22282e-86	40.6106	-1.52394	2.20503e-37	25.2187	4.0525
111353276	chr12:111353276:G:A	1.21736e-101	4.58676	-1.81938	1.87492e-51	-2.31853	-0.808648
111353381	chr12:111353381:G:A	6.98794e-104	-2.39288	-1.03578e-09	4.49372e-49	2.35211	-1.03578e-09
111353772	chr12:111353772:G:T	1.34107e-103	-1.06889e-09	-1.74102	7.00607e-51	-1.06889e-09	-1.80896
111353873	chr12:111353873:C:A	1.28171e-103	-1.06889e-09	-1.78628	2.70789e-46	-1.06889e-09	8.75336
111354331	chr12:111354331:C:T	1.8287e-103	-1.06889e-09	-1.43088	7.30681e-50	-1.06889e-09	0.535651
111354577	chr12:111354577:C:T	1.18774e-103	-1.06889e-09	-1.86243	1.17873e-50	-1.06889e-09	-1.28872
111354610	chr12:111354610:G:T	5.44029e-103	-1.06889e-09	-0.340647	2.26377e-49	-1.06889e-09	1.66646
111354623	chr12:111354623:A:G	3.69034e-85	42.3234	-1.60559	4.2444e-38	23.9778	3.64562
111355044	chr12:111355044:G:A	6.1491e-86	40.512	-1.58623	1.89174e-37	25.331	3.78693
111355154	chr12:111355154:A:G	1.92321e-101	4.88424	-1.65956	5.55104e-52	-2.52272	-1.82162
111355235	chr12:111355235:C:T	2.55632e-101	5.32692	-1.81766	1.01651e-51	-2.25752	-1.48185
111355748	chr12:111355748:A:G	1.26695e-85	41.1854	-1.53673	1.28365e-37	24.7106	4.01958
111355783	chr12:111355783:G:A	1.31299e-103	-1.06889e-09	-1.76217	1.93294e-50	-1.06889e-09	-0.794114
111356008	chr12:111356008:G:A	1.23137e-103	-1.06889e-09	-1.82635	9.18897e-51	-1.06889e-09	-1.53774
111356159	chr12:111356159:C:T	2.06264e-103	-1.06889e-09	-1.31049	7.40767e-51	-1.06889e-09	-1.75322
111356471	chr12:111356471:G:A	1.33633e-103	-1.06889e-09	-1.74455	6.99438e-51	-1.06889e-09	-1.81063
111356496	chr12:111356496:T:A	1.13521e-101	4.50008	-1.80257	1.71985e-51	-2.33657	-0.876927
111357198	chr12:111357198:C:G	1.49227e-103	-1.06889e-09	-1.63418	6.56537e-51	-1.06889e-09	-1.87393
111357453	chr12:111357453:A:C	2.0338e-103	-1.32458	-1.03578e-09	1.8156e-50	-0.856742	-1.03578e-09
111358587	chr12:111358587:G:T	2.35803e-102	1.12593	-1.03578e-09	1.0205e-50	-1.43286	-1.03578e-09
111358745	chr12:111358745:AC:A	1.34016e-103	-1.06889e-09	-1.74169	7.00312e-51	-1.06889e-09	-1.80938
111358863	chr12:111358863:T:C	1.24129e-103	-1.06889e-09	-1.81833	2.29402e-50	-1.06889e-09	-0.622847
111359208	chr12:111359208:C:T	1.17438e-103	-1.06889e-09	-1.87374	1.01204e-50	-1.06889e-09	-1.44119
111359209	chr12:111359209:A:G	1.40291e-103	-1.06889e-09	-1.69593	8.20429e-46	-1.06889e-09	9.86184
111359761	chr12:111359761:C:T	4.32087e-103	-1.06889e-09	-0.571023	3.37521e-50	-1.06889e-09	-0.236697
111359932	chr12:111359932:A:G	1.965e-101	5.07589	-1.8297	2.18122e-51	-2.22177	-0.754089
111360373	chr12:111360373:T:C	1.20741e-103	-1.06889e-09	-1.846	2.64696e-50	-1.06889e-09	-0.479745
111360500	chr12:111360500:C:CTGTT	1.62155e-103	-1.06889e-09	-1.5511	6.5912e-51	-1.06889e-09	-1.87
111360552	chr12:111360552:G:A	1.2204e-103	-1.06889e-09	-1.8353	2.47571e-50	-1.06889e-09	-0.546627
111360749	chr12:111360749:A:G	1.41896e-103	-1.06889e-09	-1.68456	1.16625e-48	-1.06889e-09	3.30581
111361037	chr12:111361037:G:A	1.29781e-103	-1.06889e-09	-1.7738	1.01344e-50	-1.06889e-09	-1.4398
111361877	chr12:111361877:T:C	1.509e-103	-1.06889e-09	-1.62303	1.9776e-47	-1.06889e-09	6.13649
111362054	chr12:111362054:C:T	1.17425e-103	-1.06889e-09	-1.87385	1.06266e-50	-1.06889e-09	-1.39238
111362255	chr12:111362255:T:C	1.3693e-103	-1.06889e-09	-1.72018	1.50921e-47	-1.06889e-09	5.86619
111362594	chr12:111362594:T:A	2.32235e-103	-1.06889e-09	-1.1919	7.4869e-51	-1.06889e-09	-1.74258
111362992	chr12:111362992:G:A	1.28946e-103	-1.06889e-09	-1.78026	1.06282e-50	-1.06889e-09	-1.39223
111363334	chr12:111363334:C:T	1.30728e-103	-1.06889e-09	-1.76653	6.89653e-51	-1.06889e-09	-1.82472
111363537	chr12:111363537:C:T	1.9596e-103	-1.06889e-09	-1.36174	5.28289e-50	-1.06889e-09	0.211318
111363876	chr12:111363876:G:A	1.17436e-103	-1.06889e-09	-1.87376	1.72954e-50	-1.06889e-09	-0.905298
111363890	chr12:111363890:C:T	1.18425e-103	-1.06889e-09	-1.86537	8.11123e-51	-1.06889e-09	-1.66249
111364147	chr12:111364147:T:A	1.27933e-103	-1.06889e-09	-1.78814	2.73392e-46	-1.06889e-09	8.76292
111364377	chr12:111364377:T:C	2.04033e-101	5.10481	-1.82101	9.7055e-52	-2.31038	-1.47525
111364471	chr12:111364471:G:T	7.24008e-102	2.24774	-1.03578e-09	2.12691e-50	-0.698485	-1.03578e-09
111364876	chr12:111364876:C:T	1.95926e-103	-1.06889e-09	-1.36191	3.55708e-49	-1.06889e-09	2.11837
111364882	chr12:111364882:T:C	8.61629e-101	6.43617	-1.71182	7.2371e-52	-2.52843	-1.55067
111365204	chr12:111365204:C:T	1.89909e-101	5.03197	-1.81991	9.70479e-52	-2.31115	-1.47455
111365395	chr12:111365395:CT:C	9.80014e-103	0.247916	-1.03578e-09	4.9535e-51	-2.15565	-1.03578e-09
111365417	chr12:111365417:G:A	3.07443e-103	-1.06889e-09	-0.911361	9.08182e-51	-1.06889e-09	-1.54947
111366284	chr12:111366284:T:C	1.27412e-103	-1.06889e-09	-1.79222	1.06112e-50	-1.06889e-09	-1.39383
111366667	chr12:111366667:C:T	1.19433e-101	4.4739	-1.72562	6.43441e-52	-2.52341	-1.67325
111366800	chr12:111366800:C:T	1.19761e-103	-1.06889e-09	-1.85415	7.43109e-51	-1.06889e-09	-1.75007
111367138	chr12:111367138:C:T	1.62078e-103	-1.06889e-09	-1.55157	6.60394e-51	-1.06889e-09	-1.86807
111368348	chr12:111368348:T:A	3.32809e-101	5.54018	-1.76709	6.65148e-52	-2.63073	-1.53276
111368499	chr12:111368499:A:G	1.17582e-103	-1.06889e-09	-1.87251	7.74608e-51	-1.06889e-09	-1.70855
111369162	chr12:111369162:G:A	9.80251e-102	4.38574	-1.835	1.99578e-51	-2.35142	-0.713285
111369171	chr12:111369171:A:G	1.17547e-103	-1.06889e-09	-1.87281	7.72132e-51	-1.06889e-09	-1.71176
111369447	chr12:111369447:C:G	3.25026e-101	5.55681	-1.80739	5.72774e-52	-2.59701	-1.716
111369596	chr12:111369596:G:T	1.17554e-103	-1.06889e-09	-1.87275	7.72627e-51	-1.06889e-09	-1.71111
111369695	chr12:111369695:G:A	1.55315e-103	-1.06889e-09	-1.59419	3.81153e-46	-1.06889e-09	9.09522
111370280	chr12:111370280:C:T	1.17738e-103	-1.06889e-09	-1.87119	7.83537e-51	-1.06889e-09	-1.69709
111370550	chr12:111370550:G:A	1.2924e-103	-1.06889e-09	-1.77798	1.02459e-50	-1.06889e-09	-1.42886
111370661	chr12:111370661:T:C	1.17597e-103	-1.06889e-09	-1.87239	7.75682e-51	-1.06889e-09	-1.70717
111370926	chr12:111370926:A:C	1.35368e-103	-1.06889e-09	-1.73166	7.0084e-51	-1.06889e-09	-1.80863
111370944	chr12:111370944:A:C	1.30244e-103	-1.06889e-09	-1.77024	1.01031e-50	-1.06889e-09	-1.4429
111371378	chr12:111371378:G:A	4.15356e-101	5.80742	-1.81277	5.98581e-52	-2.55837	-1.71056
111371400	chr12:111371400:C:A	1.33752e-103	-1.06889e-09	-1.74366	7.0257e-51	-1.06889e-09	-1.80616
111371810	chr12:111371810:C:A	1.17554e-103	-1.06889e-09	-1.87275	7.72627e-51	-1.06889e-09	-1.71111
111371843	chr12:111371843:G:A	1.37702e-103	-1.06889e-09	-1.71456	7.25213e-51	-1.06889e-09	-1.77444
111372107	chr12:111372107:G:C	1.3256e-103	-1.06889e-09	-1.75262	8.38086e-49	-1.06889e-09	2.97538
111372122	chr12:111372122:A:G	6.50876e-103	-0.161331	-1.03578e-09	5.35458e-51	-2.07779	-1.03578e-09
111372130	chr12:111372130:A:G	1.17554e-103	-1.06889e-09	-1.87275	7.72627e-51	-1.06889e-09	-1.71111
111372538	chr12:111372538:T:G	1.18587e-103	-1.06889e-09	-1.86401	2.97445e-50	-1.06889e-09	-0.363096
111372874	chr12:111372874:C:T	1.2052e-103	-1.06889e-09	-1.84783	7.15615e-51	-1.06889e-09	-1.78777
111373209	chr12:111373209:C:T	1.17499e-103	-1.06889e-09	-1.87322	7.68435e-51	-1.06889e-09	-1.71655
111373315	chr12:111373315:A:C	1.64843e-101	3.07051	-1.03578e-09	2.64104e-50	-0.481984	-1.03578e-09
111373538	chr12:111373538:G:T	2.42137e-103	-1.06889e-09	-1.15014	6.57026e-51	-1.06889e-09	-1.87319
111373670	chr12:111373670:C:T	3.15586e-102	1.41736	-1.03578e-09	1.23224e-50	-1.24432	-1.03578e-09
111373760	chr12:111373760:T:A	1.19422e-103	-1.06889e-09	-1.85699	6.53189e-50	-1.06889e-09	0.423542
111373800	chr12:111373800:G:A	3.13709e-86	40.0853	-1.83251	5.50095e-39	24.2224	1.35785
111374079	chr12:111374079:G:A	1.81139e-103	-1.06889e-09	-1.44039	6.71321e-51	-1.06889e-09	-1.85166
111374099	chr12:111374099:G:A	1.21303e-101	4.44535	-1.68154	3.22405e-51	-1.48527	-1.09983
111374460	chr12:111374460:G:C	1.17798e-103	-1.06889e-09	-1.87068	1.15155e-50	-1.06889e-09	-1.31205
111374524	chr12:111374524:T:C	2.0563e-103	-1.06889e-09	-1.31357	1.56553e-45	-1.06889e-09	10.508
111374740	chr12:111374740:AAAAAG:A	1.18393e-103	-1.06889e-09	-1.86564	7.84515e-51	-1.06889e-09	-1.69584
111374891	chr12:111374891:G:A	1.18688e-103	-1.06889e-09	-1.86316	7.73171e-51	-1.06889e-09	-1.71041
111374954	chr12:111374954:G:A	1.51048e-103	-1.06889e-09	-1.62205	1.4066e-50	-1.06889e-09	-1.11198
111374963	chr12:111374963:G:A	2.33823e-103	-1.06889e-09	-1.18509	5.01067e-50	-1.06889e-09	0.158414
111375225	chr12:111375225:G:A	1.43099e-103	-1.06889e-09	-1.67611	1.21608e-50	-1.06889e-09	-1.25752
111375229	chr12:111375229:T:G	1.18372e-103	-1.06889e-09	-1.86581	7.851e-51	-1.06889e-09	-1.6951
111375495	chr12:111375495:T:G	1.63478e-103	-1.06889e-09	-1.54297	6.56489e-51	-1.06889e-09	-1.874
111375552	chr12:111375552:C:T	1.66223e-103	-1.06889e-09	-1.52632	6.10644e-45	-1.06889e-09	11.8691
111376049	chr12:111376049:T:TGGA	3.79708e-102	1.60234	-1.03578e-09	7.69829e-43	16.7059	-1.03578e-09
111376298	chr12:111376298:G:A	2.14571e-103	-1.06889e-09	-1.27101	4.32204e-50	-1.06889e-09	0.0105734
111376351	chr12:111376351:T:C	8.02499e-103	-1.06889e-09	0.0480802	4.10593e-48	-1.06889e-09	4.56445
111376752	chr12:111376752:A:T	4.30525e-104	-1.06347	-1.81376	7.13412e-44	13.0661	1.26117
111377302	chr12:111377302:G:A	1.44125e-103	-1.06889e-09	-1.66897	1.62251e-50	-1.06889e-09	-0.969178
111377922	chr12:111377922:G:A	1.17618e-103	-1.06889e-09	-1.87221	1.1191e-50	-1.06889e-09	-1.34063
111378073	chr12:111378073:C:T	1.18363e-103	-1.06889e-09	-1.8659	7.86453e-51	-1.06889e-09	-1.69338
111378612	chr12:111378612:A:G	1.18517e-103	-1.06889e-09	-1.86459	7.81113e-51	-1.06889e-09	-1.70019
111379563	chr12:111379563:G:A	1.26542e-83	46.1268	-1.87416	3.57114e-39	22.631	2.51717
111379614	chr12:111379614:C:T	8.37676e-100	6.99874	-1.03578e-09	9.32512e-51	-1.52303	-1.03578e-09
111379649	chr12:111379649:AC:A	1.17529e-103	-1.06889e-09	-1.87296	7.82749e-51	-1.06889e-09	-1.6981
111379812	chr12:111379812:G:A	9.80783e-103	0.248701	-1.03578e-09	3.76975e-50	-0.126146	-1.03578e-09
111379853	chr12:111379853:C:T	1.62795e-103	0.283279	-1.83043	1.20845e-42	17.9884	-0.831575
111380135	chr12:111380135:G:GA	1.33633e-103	-0.0420621	-1.70249	6.19872e-50	1.00547	-0.634287
111380311	chr12:111380311:T:C	1.35458e-103	-1.06889e-09	-1.73099	7.4894e-51	-1.06889e-09	-1.74225
111380573	chr12:111380573:G:C	2.42171e-101	3.45516	-1.03578e-09	5.5016e-50	0.251884	-1.03578e-09
111380683	chr12:111380683:T:A	4.14288e-88	35.7354	-1.80967	5.79295e-23	59.6456	2.82765
111380833	chr12:111380833:T:C	3.62274e-88	35.6628	-1.87122	1.50413e-13	65.1636	18.9872
111380897	chr12:111380897:A:G	5.94846e-88	36.1616	-1.87413	1.34969e-13	64.6643	19.3781
111380999	chr12:111380999:C:G	1.85436e-103	-1.06889e-09	-1.41694	6.58493e-51	-1.06889e-09	-1.87096
111381567	chr12:111381567:G:A	1.4163e-103	-1.06889e-09	-1.68643	6.61588e-51	-1.06889e-09	-1.86627
111381752	chr12:111381752:A:C	2.16737e-103	-1.06889e-09	-1.26096	3.57244e-49	-1.06889e-09	2.12268
111381785	chr12:111381785:C:T	4.98911e-89	33.6298	-1.82081	1.65593e-13	66.786	17.4609
111381992	chr12:111381992:C:G	1.23914e-103	-1.06889e-09	-1.82006	1.04198e-50	-1.06889e-09	-1.41203
111382353	chr12:111382353:G:T	1.23784e-103	-1.06889e-09	-1.82111	1.04929e-50	-1.06889e-09	-1.40504
111384055	chr12:111384055:G:A	1.34867e-103	-1.06889e-09	-1.73536	8.37036e-51	-1.06889e-09	-1.63104
111384618	chr12:111384618:C:T	2.45149e-103	-1.06889e-09	-1.13779	4.72476e-49	-1.06889e-09	2.40225
111385375	chr12:111385375:G:A	1.2397e-103	-1.06889e-09	-1.81961	1.03807e-50	-1.06889e-09	-1.41579
111385844	chr12:111385844:G:A	1.81686e-103	-1.06889e-09	-1.43737	9.92693e-51	-1.06889e-09	-1.46049
111387541	chr12:111387541:A:G	1.36769e-103	-1.06889e-09	-1.72136	5.76155e-50	-1.06889e-09	0.298051
111387613	chr12:111387613:G:A	1.8433e-103	-1.06889e-09	-1.42293	1.54158e-49	-1.06889e-09	1.28224
111389765	chr12:111389765:C:T	3.97154e-86	38.2865	0.202146	7.34801e-28	53.0649	-1.8668
111390269	chr12:111390269:T:C	1.70745e-103	-1.06889e-09	-1.49948	4.43938e-50	-1.06889e-09	0.0373586
111390480	chr12:111390480:G:A	1.99555e-103	-1.06889e-09	-1.34356	6.56524e-51	-1.06889e-09	-1.87395
111390701	chr12:111390701:C:T	1.25092e-103	-1.06889e-09	-1.8106	1.75245e-50	-1.06889e-09	-0.892142
111390808	chr12:111390808:C:T	1.29976e-103	-1.06889e-09	-1.7723	6.97143e-51	-1.06889e-09	-1.81392
111390859	chr12:111390859:G:C	1.95722e-87	37.3526	-1.87415	5.85793e-24	58.9992	1.18269
111391709	chr12:111391709:G:A	1.48432e-87	37.0755	-1.87369	8.03857e-24	59.2396	1.25871
111391752	chr12:111391752:T:A	1.32185e-88	34.6542	-1.87092	1.58481e-12	69.424	17.0815
111392082	chr12:111392082:A:T	1.25625e-103	-1.06889e-09	-1.80635	1.80968e-49	-1.06889e-09	1.44258
111392419	chr12:111392419:G:A	2.02922e-103	-1.06889e-09	-1.32683	6.56832e-51	-1.06889e-09	-1.87348
111392961	chr12:111392961:G:A	2.5684e-87	37.6237	-1.8735	5.00952e-24	58.9202	1.10522
111393647	chr12:111393647:T:C	3.23496e-103	-1.06889e-09	-0.860464	8.64883e-49	-1.06889e-09	3.00685
111393664	chr12:111393664:C:T	3.22894e-103	-1.06889e-09	-0.862326	8.66391e-49	-1.06889e-09	3.0086
111393717	chr12:111393717:GA:G	1.82154e-87	37.2768	-1.87025	5.53828e-24	59.1474	0.978316
111394104	chr12:111394104:C:T	3.19801e-103	-1.06889e-09	-0.871951	8.48716e-49	-1.06889e-09	2.98798
111394189	chr12:111394189:A:G	6.55718e-89	33.9474	-1.86517	3.2696e-10	71.3147	20.5202
111394568	chr12:111394568:C:T	1.03967e-87	36.7034	-1.85758	1.07971e-25	57.1898	-1.00161
111395260	chr12:111395260:G:A	1.32253e-103	-1.06889e-09	-1.75493	6.93597e-51	-1.06889e-09	-1.81902
111395261	chr12:111395261:C:T	1.27097e-103	-1.06889e-09	-1.7947	1.90708e-50	-1.06889e-09	-0.807584
111395544	chr12:111395544:C:T	2.71377e-87	37.6761	-1.87088	4.27828e-24	58.909	0.958633
111395984	chr12:111395984:G:A	4.99195e-08	213.464	4.85466	2.61343e-44	12.1062	1.21678
111396580	chr12:111396580:A:G	3.16087e-87	37.7875	-1.82977	3.91715e-24	59.0524	0.727059
111396943	chr12:111396943:C:A	1.35416e-101	2.87387	-1.03578e-09	6.5226e-51	-1.88047	-1.03578e-09
111397050	chr12:111397050:G:A	1.25022e-103	-1.06889e-09	-1.81116	7.27008e-51	-1.06889e-09	-1.77197
111397205	chr12:111397205:A:G	1.63671e-87	37.1112	-1.81164	7.10059e-27	55.1387	-1.67226
111397741	chr12:111397741:G:A	1.07112e-102	-1.06889e-09	0.336813	1.68959e-49	-1.06889e-09	1.37391
111397845	chr12:111397845:A:C	1.17478e-103	-1.06889e-09	-1.8734	1.69106e-48	-1.06889e-09	3.67737
111398186	chr12:111398186:A:G	6.76587e-80	52.4168	0.42004	3.03435e-36	33.7665	-1.87346
111398205	chr12:111398205:A:C	1.27679e-103	-1.06889e-09	-1.79013	3.83443e-49	-1.06889e-09	2.19345
111398326	chr12:111398326:A:C	1.32366e-103	-1.06889e-09	-1.75408	2.82498e-50	-1.06889e-09	-0.414654
111398854	chr12:111398854:T:C	2.29289e-103	-1.06889e-09	-1.20467	4.19503e-49	-1.06889e-09	2.28333
111399481	chr12:111399481:A:G	2.84485e-89	32.2836	-1.03638	6.85256e-16	71.1883	7.57107
111400632	chr12:111400632:G:A	1.25814e-103	-1.06889e-09	-1.80485	1.89925e-49	-1.06889e-09	1.49089
111401336	chr12:111401336:G:A	3.53101e-103	-1.06889e-09	-0.772897	2.15551e-49	-1.06889e-09	1.61746
111401807	chr12:111401807:G:A	1.25987e-102	-1.06889e-09	0.499116	6.57598e-51	-1.06889e-09	-1.87232
111404117	chr12:111404117:T:C	2.11375e-103	-1.06889e-09	-1.28602	2.35854e-47	-1.06889e-09	6.31264
111404275	chr12:111404275:G:C	1.18679e-103	-1.06889e-09	-1.86323	1.68358e-50	-1.06889e-09	-0.932235
111404660	chr12:111404660:G:A	2.29894e-103	-1.06889e-09	-1.20203	8.45457e-51	-1.06889e-09	-1.62103
111405075	chr12:111405075:G:A	2.07095e-103	-1.06889e-09	-1.30647	2.17274e-47	-1.06889e-09	6.23059
111405196	chr12:111405196:T:C	1.9177e-103	-1.06889e-09	-1.38335	1.58349e-47	-1.06889e-09	5.91423
111405260	chr12:111405260:A:G	2.00092e-103	-1.06889e-09	-1.34087	1.91112e-47	-1.06889e-09	6.10229
111405393	chr12:111405393:TG:T	2.29649e-82	46.1549	0.996298	4.20266e-21	67.7244	-0.966882
111406220	chr12:111406220:A:G	1.98489e-103	-1.06889e-09	-1.34891	1.87281e-47	-1.06889e-09	6.08204
111406414	chr12:111406414:G:A	1.40166e-103	-1.06889e-09	-1.69683	1.29796e-37	-1.06889e-09	28.7412
111407587	chr12:111407587:G:A	1.55096e-101	3.00956	-1.03578e-09	6.94875e-51	-1.81718	-1.03578e-09
111408224	chr12:111408224:C:T	2.02021e-82	46.1431	0.879954	5.01839e-21	67.8244	-0.889485
111409432	chr12:111409432:C:T	1.44772e-102	-1.06889e-09	0.638092	6.56393e-51	-1.06889e-09	-1.87415
111409936	chr12:111409936:A:G	1.44925e-103	-1.06889e-09	-1.66344	3.59141e-37	-1.06889e-09	29.759
111409960	chr12:111409960:C:A	1.15233e-102	-1.06889e-09	0.409895	6.60375e-51	-1.06889e-09	-1.8681
111411030	chr12:111411030:C:G	1.61963e-104	-2.40049	-1.45438	1.14945e-34	16.1741	19.3534
111411175	chr12:111411175:G:A	3.41246e-103	-1.06889e-09	-0.807046	1.22771e-48	-1.06889e-09	3.35716
111411396	chr12:111411396:G:C	1.32454e-103	-1.06889e-09	-1.75342	3.61353e-50	-1.06889e-09	-0.168471
111411848	chr12:111411848:A:G	9.34685e-103	-1.06889e-09	0.20056	6.70614e-51	-1.06889e-09	-1.85272
111412722	chr12:111412722:C:T	1.28812e-103	-1.06889e-09	-1.78129	8.12813e-51	-1.06889e-09	-1.66041
111413283	chr12:111413283:A:G	1.50493e-104	-2.41684	-1.51148	6.3552e-35	16.0478	18.8871
111414902	chr12:111414902:T:A	1.3886e-104	-2.43331	-1.57546	3.39193e-35	15.8952	18.4118
111415219	chr12:111415219:A:G	1.44893e-103	-1.06889e-09	-1.66365	8.06448e-50	-1.06889e-09	0.634314
111415964	chr12:111415964:C:T	6.69459e-101	4.47199	-1.03578e-09	5.24828e-49	2.50733	-1.03578e-09
111416280	chr12:111416280:C:T	1.30268e-101	-1.06889e-09	2.83511	7.84683e-50	-1.06889e-09	0.606955
111416599	chr12:111416599:T:A	9.59566e-104	-2.07575	-1.03578e-09	3.09066e-50	-0.32477	-1.03578e-09
111417050	chr12:111417050:GGT:G	1.38934e-103	-1.06889e-09	-1.70565	1.07023e-49	-1.06889e-09	0.917301
111417184	chr12:111417184:C:T	2.09175e-103	-1.06889e-09	-1.29648	6.66039e-51	-1.06889e-09	-1.85956
111419171	chr12:111419171:T:C	1.59704e-104	-2.43025	-1.43867	1.03235e-34	15.9379	19.4822
111419254	chr12:111419254:G:A	4.06295e-103	-0.632571	-1.03578e-09	4.58693e-51	-2.23253	-1.03578e-09
111419683	chr12:111419683:T:C	1.04312e-102	-1.06889e-09	0.310317	6.72084e-51	-1.06889e-09	-1.85053
111420282	chr12:111420282:C:T	7.77383e-83	45.778	0.290027	1.74124e-20	68.7984	-0.619403
111421103	chr12:111421103:A:G	1.41722e-104	-2.47508	-1.51329	3.55546e-35	15.4207	18.9334
111421125	chr12:111421125:GT:G	1.62941e-103	-1.06889e-09	-1.54626	9.55925e-51	-1.06889e-09	-1.49823
111421636	chr12:111421636:C:T	1.99553e-103	-1.06889e-09	-1.34357	6.81856e-51	-1.06889e-09	-1.83609
111422710	chr12:111422710:G:A	1.34742e-102	-1.06889e-09	0.566297	6.60349e-51	-1.06889e-09	-1.86814
111423786	chr12:111423786:C:T	1.44687e-104	-2.44896	-1.51871	4.9112e-35	15.7642	18.9129
111424100	chr12:111424100:G:A	1.1833e-103	-1.06889e-09	-1.86617	1.35138e-50	-1.06889e-09	-1.15203
111424294	chr12:111424294:C:G	6.61897e-99	9.0658	-1.03578e-09	4.62218e-49	2.3803	-1.03578e-09
111424415	chr12:111424415:G:A	1.31203e-104	-2.6045	-1.46099	2.90191e-36	13.8042	18.0442
111424572	chr12:111424572:C:T	2.95478e-103	-1.06889e-09	-0.951056	1.5942e-49	-1.06889e-09	1.3158
111424771	chr12:111424771:C:T	2.42895e-81	49.2918	0.218056	4.19073e-23	62.8458	-0.696321
111424932	chr12:111424932:A:C	1.39599e-104	-2.46013	-1.54333	3.63472e-35	15.6647	18.7115
111425229	chr12:111425229:AG:A	1.29252e-103	-1.06889e-09	-1.77789	7.14702e-51	-1.06889e-09	-1.78904
111425381	chr12:111425381:G:T	1.30702e-103	-1.06889e-09	-1.76673	2.02099e-50	-1.06889e-09	-0.749567
111425712	chr12:111425712:G:A	1.00009e-101	2.57078	-1.03578e-09	3.90214e-51	-2.39421	-1.03578e-09
111425785	chr12:111425785:C:T	1.29512e-104	-2.50545	-1.57301	1.83734e-35	15.2222	18.4717
111426229	chr12:111426229:G:A	2.38776e-103	-1.06889e-09	-1.16413	6.19576e-50	-1.06889e-09	0.37071
111426397	chr12:111426397:T:G	1.44089e-102	-1.06889e-09	0.633367	6.56958e-51	-1.06889e-09	-1.87329
111426400	chr12:111426400:T:G	1.90204e-102	-1.06889e-09	0.911033	6.59641e-51	-1.06889e-09	-1.86921
111426880	chr12:111426880:T:C	1.37844e-103	-1.06889e-09	-1.71352	1.95268e-37	-1.06889e-09	29.1497
111427049	chr12:111427049:T:C	1.35206e-104	-2.49833	-1.5371	3.2563e-35	15.3271	18.9391
111427245	chr12:111427245:C:G	0.00333927	223.989	5.4412	7.90892e-43	15.5818	1.15111
111427431	chr12:111427431:G:A	1.69363e-103	-1.06889e-09	-1.5076	4.24517e-50	-1.06889e-09	-0.00737265
111427460	chr12:111427460:C:G	7.74603e-101	4.61787	-1.03578e-09	9.84713e-50	0.834025	-1.03578e-09
111427761	chr12:111427761:C:T	1.17998e-82	45.656	0.829275	1.7003e-20	69.0036	-0.848365
111428048	chr12:111428048:T:C	1.27551e-103	-1.79113	-1.03578e-09	2.91147e-50	-0.384498	-1.03578e-09
111428283	chr12:111428283:G:A	7.60939e-83	45.1304	0.916245	3.57077e-20	69.7958	-0.89858
111428734	chr12:111428734:A:G	1.97911e-102	-1.06889e-09	0.950752	1.02111e-42	-1.06889e-09	16.9884
111428832	chr12:111428832:C:T	1.43087e-103	-1.06889e-09	-1.6762	6.88288e-51	-1.06889e-09	-1.8267
111429406	chr12:111429406:A:G	1.85165e-103	-1.06889e-09	-1.4184	6.70592e-51	-1.06889e-09	-1.85275
111429489	chr12:111429489:A:C	4.35036e-101	4.04095	-1.03578e-09	3.04776e-51	-2.64133	-1.03578e-09
111429629	chr12:111429629:C:T	2.37636e-102	1.13368	-1.03578e-09	8.38195e-51	-1.62966	-1.03578e-09
111429683	chr12:111429683:C:T	7.07655e-83	45.7365	0.237556	1.524e-20	68.6521	-0.606315
111430176	chr12:111430176:G:T	1.17592e-103	-1.06889e-09	-1.87243	2.64065e-47	-1.06889e-09	6.42562
111431658	chr12:111431658:T:C	3.26761e-101	3.75475	-1.03578e-09	1.00982e-48	3.16179	-1.03578e-09
111431845	chr12:111431845:G:A	1.22298e-103	-1.06889e-09	-1.83319	7.64456e-51	-1.06889e-09	-1.72175
111432487	chr12:111432487:G:A	1.3167e-103	-1.06889e-09	-1.75935	1.07114e-50	-1.06889e-09	-1.38443
111432966	chr12:111432966:T:C	1.32284e-103	-1.06889e-09	-1.7547	9.64463e-50	-1.06889e-09	0.813246
111432969	chr12:111432969:G:A	1.75622e-103	-1.06889e-09	-1.47132	8.84633e-51	-1.06889e-09	-1.57574
111432986	chr12:111432986:T:A	7.21449e-102	2.2442	-1.03578e-09	4.69946e-51	-2.20829	-1.03578e-09
111433154	chr12:111433154:C:T	9.37228e-103	-1.06889e-09	0.203277	6.72254e-51	-1.06889e-09	-1.85027
111434872	chr12:111434872:G:C	1.66881e-104	-2.46165	-1.36331	1.15551e-34	15.6854	19.8474
111434918	chr12:111434918:T:C	4.98986e-97	13.3884	-1.03578e-09	3.81887e-51	-2.41579	-1.03578e-09
111435363	chr12:111435363:G:A	3.36063e-97	14.3036	-1.31048	9.60517e-48	1.82219	3.59213
111435430	chr12:111435430:G:A	3.23913e-96	15.2589	-1.03578e-09	5.67441e-50	0.282812	-1.03578e-09
111435859	chr12:111435859:G:T	3.94215e-102	1.63983	-1.03578e-09	4.01072e-51	-2.36677	-1.03578e-09
111436129	chr12:111436129:G:A	6.44893e-102	-1.06889e-09	2.13202	6.73541e-48	-1.06889e-09	5.05939
111436465	chr12:111436465:C:G	1.65137e-104	-2.47451	-1.36095	1.00678e-34	15.5675	19.8274
111436668	chr12:111436668:C:T	1.42484e-103	-1.06889e-09	-1.68042	1.25148e-49	-1.06889e-09	1.07376
111437840	chr12:111437840:T:C	1.20831e-103	-1.06889e-09	-1.84526	8.19019e-51	-1.06889e-09	-1.6528
111439498	chr12:111439498:C:A	5.16234e-97	14.6933	-1.27086	1.19056e-47	1.90534	3.72368
111439535	chr12:111439535:C:T	1.36962e-103	-1.06889e-09	-1.71995	7.8953e-51	-1.06889e-09	-1.68947
111439933	chr12:111439933:A:G	1.70684e-104	-2.48136	-1.32106	1.10903e-34	15.4908	20.0009
111440130	chr12:111440130:G:A	1.72283e-104	-2.48084	-1.31225	1.16634e-34	15.4946	20.0475
111440175	chr12:111440175:A:T	8.43601e-99	9.30837	-1.03578e-09	5.04204e-49	2.46724	-1.03578e-09
111440722	chr12:111440722:T:C	1.67143e-103	-1.06889e-09	-1.5208	7.60258e-39	-1.06889e-09	25.9038
111441170	chr12:111441170:G:GT	1.71909e-104	-2.47582	-1.31945	1.33299e-34	15.5491	20.1265
111441614	chr12:111441614:G:A	1.66329e-104	-2.49234	-1.33593	1.00015e-34	15.3734	20.015
111443504	chr12:111443504:C:T	1.6964e-104	-2.48422	-1.32433	1.13441e-34	15.4566	20.0577
111443527	chr12:111443527:G:T	1.67082e-104	-2.48282	-1.34093	1.07273e-34	15.4871	19.9713
111443631	chr12:111443631:T:C	1.89543e-103	-1.06889e-09	-1.39504	6.73326e-51	-1.06889e-09	-1.84868
111443913	chr12:111443913:C:T	1.62192e-103	-1.06889e-09	-1.55087	6.62705e-51	-1.06889e-09	-1.86458
111444092	chr12:111444092:A:G	1.67512e-104	-2.48428	-1.3369	1.11582e-34	15.477	20.0208
111444315	chr12:111444315:G:A	2.06658e-102	-1.06889e-09	0.994	2.15855e-42	-1.06889e-09	17.737
111444550	chr12:111444550:A:G	1.69622e-104	-2.48265	-1.32601	1.20646e-34	15.4882	20.0877
111445527	chr12:111445527:C:T	1.31965e-103	-1.06889e-09	-1.75712	3.94174e-50	-1.06889e-09	-0.0815329
111445770	chr12:111445770:C:A	6.75199e-102	2.17794	-1.03578e-09	1.52043e-48	3.57101	-1.03578e-09
111445915	chr12:111445915:C:G	4.61848e-103	-1.06889e-09	-0.504415	9.82418e-50	-1.06889e-09	0.831691
111445975	chr12:111445975:C:T	2.60545e-99	7.67573	0.457732	3.71779e-36	33.148	-1.05188
111446485	chr12:111446485:G:C	1.68285e-104	-2.50483	-1.31175	1.00424e-34	15.2314	20.161
111446611	chr12:111446611:T:C	2.39629e-83	45.3675	-0.476314	2.42978e-20	69.0022	-0.490018
111446743	chr12:111446743:G:C	2.27336e-103	-1.06889e-09	-1.21322	7.15719e-51	-1.06889e-09	-1.78762
111448480	chr12:111448480:G:A	1.74503e-104	-2.47056	-1.30973	1.44978e-34	15.605	20.1546
111449163	chr12:111449163:T:A	1.65163e-103	-1.06889e-09	-1.53271	8.4005e-51	-1.06889e-09	-1.62745
111449768	chr12:111449768:G:T	1.69156e-104	-2.48226	-1.32915	1.17403e-34	15.4942	20.0544
111449855	chr12:111449855:A:G	3.94656e-91	28.794	-1.82458	2.98942e-08	97.6395	-1.28898
111450029	chr12:111450029:C:T	7.76991e-103	-1.06889e-09	0.0157785	2.32926e-49	-1.06889e-09	1.69498
111450170	chr12:111450170:G:A	6.61514e-103	-1.06889e-09	-0.145119	7.2979e-51	-1.06889e-09	-1.76815
111450752	chr12:111450752:A:C	1.25659e-103	-1.06889e-09	-1.80608	2.71263e-47	-1.06889e-09	6.45252
111451004	chr12:111451004:T:C	1.71869e-101	3.11225	-1.03578e-09	9.2309e-51	-1.53318	-1.03578e-09
111451098	chr12:111451098:C:A	2.99619e-102	1.36545	-1.03578e-09	3.879e-51	-2.40016	-1.03578e-09
111451512	chr12:111451512:A:T	1.77305e-104	-2.42355	-1.34081	1.88283e-34	16.0168	20.0042
111451687	chr12:111451687:G:A	3.19335e-103	-1.06889e-09	-0.873408	1.0368e-48	-1.06889e-09	3.18815
111451737	chr12:111451737:C:T	1.69401e-104	-2.47012	-1.33984	1.21526e-34	15.6094	19.9738
111453544	chr12:111453544:C:T	1.74493e-103	-1.06889e-09	-1.47776	1.42519e-49	-1.06889e-09	1.20373
111453584	chr12:111453584:C:T	2.95845e-103	-1.06889e-09	-0.949813	5.08524e-50	-1.06889e-09	0.173187
111455733	chr12:111455733:A:G	1.4159e-103	-1.06889e-09	-1.68671	3.2928e-37	-1.06889e-09	29.6722
111456268	chr12:111456268:C:T	1.33479e-82	46.0649	0.543719	1.68559e-20	68.9634	-0.816906
111456374	chr12:111456374:C:T	1.17672e-103	-1.06889e-09	-1.87175	2.02633e-50	-1.06889e-09	-0.746926
111456406	chr12:111456406:T:G	2.39573e-103	-1.06889e-09	-1.16079	1.00311e-50	-1.06889e-09	-1.45005
111456427	chr12:111456427:CA:C	1.36448e-103	-1.06889e-09	-1.72371	2.00288e-37	-1.06889e-09	29.175
111456483	chr12:111456483:G:A	6.24375e-103	-1.06889e-09	-0.202899	7.41884e-51	-1.06889e-09	-1.75172
111457399	chr12:111457399:C:G	1.35773e-103	-1.06889e-09	-1.72867	1.8614e-37	-1.06889e-09	29.1018
111457925	chr12:111457925:G:A	1.62428e-103	-1.06889e-09	-1.54942	6.62529e-51	-1.06889e-09	-1.86485
111458095	chr12:111458095:A:G	1.72778e-104	-2.4916	-1.29863	1.34458e-34	15.4191	20.2652
111458166	chr12:111458166:G:GAGATATAAGTCTCACTCACTCTGTTGCCC	1.33515e-103	-1.06889e-09	-1.74543	2.4838e-50	-1.06889e-09	-0.543367
111458275	chr12:111458275:G:A	1.1751e-103	-1.06889e-09	-1.87312	1.23896e-50	-1.06889e-09	-1.23888
111458558	chr12:111458558:G:C	1.18692e-103	-1.06889e-09	-1.86312	1.81747e-50	-1.06889e-09	-0.855712
111459858	chr12:111459858:C:T	9.03102e-103	-1.06889e-09	0.166185	6.96712e-51	-1.06889e-09	-1.81454
111460158	chr12:111460158:C:T	4.68419e-101	4.11488	-1.03578e-09	1.58514e-50	-0.992485	-1.03578e-09
111460311	chr12:111460311:T:C	1.43698e-104	-2.50785	-1.46667	5.15889e-35	15.2475	19.4788
111460338	chr12:111460338:T:C	1.54482e-82	46.0189	0.735826	2.69868e-20	69.4024	-0.785284
111461514	chr12:111461514:A:T	1.06e-101	2.62896	-1.03578e-09	7.56904e-51	-1.73167	-1.03578e-09
111461516	chr12:111461516:T:A	2.17001e-103	-1.06889e-09	-1.25975	6.89613e-51	-1.06889e-09	-1.82478
111461598	chr12:111461598:C:G	1.44484e-104	-2.50743	-1.46164	5.26231e-35	15.23	19.5162
111461684	chr12:111461684:G:A	1.44125e-104	-2.50053	-1.47103	5.28942e-35	15.3061	19.4452
111462030	chr12:111462030:A:G	1.44403e-104	-2.52433	-1.44529	5.08069e-35	15.0786	19.6325
111462489	chr12:111462489:G:A	1.4123e-104	-2.52557	-1.46627	4.30747e-35	15.0615	19.4844
111463400	chr12:111463400:C:A	1.37626e-103	-1.06889e-09	-1.71511	2.26596e-37	-1.06889e-09	29.2985
111463753	chr12:111463753:G:C	1.47266e-104	-2.50745	-1.44254	6.01785e-35	15.2319	19.6485
111464083	chr12:111464083:T:C	1.40369e-104	-2.52032	-1.47764	4.22365e-35	15.1213	19.405
111464606	chr12:111464606:C:G	1.44764e-104	-2.52423	-1.44291	5.19481e-35	15.078	19.6553
111465596	chr12:111465596:C:A	1.45106e-103	-1.06889e-09	-1.66219	1.35404e-49	-1.06889e-09	1.15252
111466034	chr12:111466034:C:T	1.48499e-104	-2.5112	-1.43045	6.45181e-35	15.2013	19.7487
111466567	chr12:111466567:T:A	0.00126586	222.415	6.04471	3.06478e-43	15.0165	0.768449
111466914	chr12:111466914:A:G	1.27708e-103	-1.06889e-09	-1.7899	9.62212e-51	-1.06889e-09	-1.49168
111467441	chr12:111467441:C:T	1.41619e-92	25.4963	-1.85438	8.01573e-41	22.6029	-1.25139
111468190	chr12:111468190:A:G	1.43548e-104	-2.53421	-1.44136	4.67989e-35	14.9679	19.661
111469550	chr12:111469550:A:G	1.28788e-103	-1.06889e-09	-1.78148	1.02441e-50	-1.06889e-09	-1.42903
111470878	chr12:111470878:C:G	1.17764e-103	-1.06889e-09	-1.87096	3.4125e-47	-1.06889e-09	6.68205
111470924	chr12:111470924:T:C	1.92885e-103	-1.06889e-09	-1.37756	6.76016e-51	-1.06889e-09	-1.84469
111472415	chr12:111472415:A:G	0.000893493	222.053	6.05792	3.61044e-43	15.1846	0.764138
111472620	chr12:111472620:G:A	1.44995e-104	-2.51119	-1.45435	5.31832e-35	15.1918	19.565
111472749	chr12:111472749:T:C	4.70829e-103	-0.485155	-1.03578e-09	5.27381e-51	-2.09299	-1.03578e-09
111472786	chr12:111472786:C:G	2.7613e-90	30.7478	-1.83294	4.00777e-09	95.613	-1.27189
111473690	chr12:111473690:T:A	4.71737e-101	4.12194	-1.03578e-09	6.57384e-49	2.73253	-1.03578e-09
111473986	chr12:111473986:TG:T	2.08294e-103	-1.06889e-09	-1.3007	2.1442e-47	-1.06889e-09	6.21737
111474134	chr12:111474134:C:T	1.45528e-104	-2.52537	-1.43649	5.34674e-35	15.0708	19.6913
111474384	chr12:111474384:T:C	1.16975e-82	46.173	0.303559	2.04076e-20	68.9965	-0.658799
111474632	chr12:111474632:A:T	1.17886e-103	-1.06889e-09	-1.86993	1.31338e-50	-1.06889e-09	-1.18055
111475995	chr12:111475995:A:G	1.74544e-104	-2.48601	-1.29404	1.47348e-34	15.4776	20.2982
111476763	chr12:111476763:T:C	2.46546e-103	-1.06889e-09	-1.1321	1.45659e-49	-1.06889e-09	1.22552
111476837	chr12:111476837:C:T	2.60823e-97	13.9667	-1.22698	9.00725e-48	1.49516	3.85489
111478076	chr12:111478076:G:A	1.46791e-104	-2.51154	-1.44169	6.12057e-35	15.2222	19.6751
111478187	chr12:111478187:A:AC	1.42723e-103	-1.06889e-09	-1.67874	6.89194e-51	-1.06889e-09	-1.82539
111478371	chr12:111478371:G:A	1.19054e-104	-2.52563	-1.63703	3.04124e-35	15.4046	18.7932
111478413	chr12:111478413:A:C	1.85583e-103	-1.06889e-09	-1.41615	5.5169e-50	-1.06889e-09	0.254661
111478477	chr12:111478477:C:T	1.46072e-104	-2.51287	-1.44526	5.59913e-35	15.1755	19.6328
111479047	chr12:111479047:A:T	1.19639e-99	8.19329	-0.838116	2.39707e-49	1.57444	0.149234
111480693	chr12:111480693:G:C	1.44129e-104	-2.52126	-1.45027	4.98315e-35	15.0876	19.6041
111481834	chr12:111481834:G:A	1.11693e-102	-1.06889e-09	0.378686	6.76385e-51	-1.06889e-09	-1.84415
111482364	chr12:111482364:G:T	1.3892e-103	-1.06889e-09	-1.70575	2.25008e-37	-1.06889e-09	29.2914
111482425	chr12:111482425:A:G	1.46317e-97	13.4119	-1.25026	6.81564e-48	1.28233	3.78891
111482491	chr12:111482491:A:C	5.95058e-85	42.5205	-1.32493	0.231131	86.7533	25.458
111483167	chr12:111483167:G:A	1.21671e-103	-1.06889e-09	-1.83833	1.02814e-42	-1.06889e-09	16.9953
111483871	chr12:111483871:C:A	2.26727e-100	5.69185	-1.03578e-09	1.51735e-49	1.2664	-1.03578e-09
111484063	chr12:111484063:C:T	1.31206e-103	-1.06889e-09	-1.76288	2.33245e-50	-1.06889e-09	-0.606236
111484122	chr12:111484122:T:A	2.96284e-82	46.2697	1.13622	1.7759e-20	69.2026	-1.00392
111484431	chr12:111484431:T:G	1.31451e-104	-2.59383	-1.46977	1.82716e-35	14.2288	19.4596
111485199	chr12:111485199:T:G	6.83747e-103	-1.06889e-09	-0.112063	5.58866e-49	-1.06889e-09	2.57017
111485651	chr12:111485651:G:A	4.3959e-102	1.74878	-1.03578e-09	4.00196e-46	9.14397	-1.03578e-09
111485662	chr12:111485662:C:T	1.50617e-104	-2.5041	-1.42339	7.118e-35	15.2643	19.784
111486618	chr12:111486618:A:C	1.37043e-104	-2.52574	-1.4962	3.46772e-35	15.0604	19.2687
111487088	chr12:111487088:T:A	1.21437e-103	-1.06889e-09	-1.84025	2.63087e-50	-1.06889e-09	-0.48584
111487226	chr12:111487226:C:T	1.44299e-104	-2.51771	-1.45264	5.11499e-35	15.1432	19.5746
111487533	chr12:111487533:T:C	1.39626e-104	-2.53919	-1.46408	3.76102e-35	14.9162	19.4941
111487842	chr12:111487842:A:G	1.32186e-103	-1.06889e-09	-1.75544	7.95152e-51	-1.06889e-09	-1.68238
111489097	chr12:111489097:T:C	1.38043e-103	-1.06889e-09	-1.71208	2.34841e-37	-1.06889e-09	29.3342
111489187	chr12:111489187:T:TG	1.42396e-104	-2.5257	-1.45792	4.5504e-35	15.0597	19.5411
111489568	chr12:111489568:C:T	1.17507e-103	-1.06889e-09	-1.87316	1.46201e-50	-1.06889e-09	-1.07335
111489569	chr12:111489569:G:A	1.31049e-103	-1.06889e-09	-1.76408	1.07414e-50	-1.06889e-09	-1.38164
111489935	chr12:111489935:G:A	9.86039e-83	46.2979	0.0078135	2.34965e-20	68.8996	-0.420968
111490875	chr12:111490875:C:T	2.77467e-102	1.28864	-1.03578e-09	3.78015e-51	-2.42598	-1.03578e-09
111491210	chr12:111491210:G:A	1.79783e-103	-1.06889e-09	-1.4479	1.55597e-49	-1.06889e-09	1.29153
111491326	chr12:111491326:C:A	1.20016e-102	-1.06889e-09	0.450557	6.69673e-51	-1.06889e-09	-1.85412
111492287	chr12:111492287:A:G	1.39445e-104	-2.52783	-1.47674	3.90929e-35	15.0402	19.4088
111492596	chr12:111492596:T:C	1.47537e-103	-1.06889e-09	-1.64557	5.25412e-37	-1.06889e-09	30.1395
111494464	chr12:111494464:C:T	2.61458e-102	-1.06889e-09	1.22921	6.59314e-51	-1.06889e-09	-1.86971
111494996	chr12:111494996:C:T	0.250921	228.236	5.51328	3.84959e-43	14.8964	1.11652
111495736	chr12:111495736:T:C	2.71524e-103	-1.06889e-09	-1.0356	2.43872e-47	-1.06889e-09	6.34607
111497010	chr12:111497010:G:A	1.28751e-103	-1.06889e-09	-1.78177	1.02345e-50	-1.06889e-09	-1.42997
111497117	chr12:111497117:T:C	3.80587e-100	6.20982	-1.03578e-09	1.07837e-50	-1.3777	-1.03578e-09
111497912	chr12:111497912:A:G	2.18971e-102	-1.06889e-09	1.05188	1.18483e-48	-1.06889e-09	3.32161
111497929	chr12:111497929:C:T	1.51339e-104	-2.49599	-1.42672	4.12156e-35	14.8551	19.6467
111499034	chr12:111499034:T:C	3.86441e-82	46.5744	1.09718	1.26142e-20	68.8402	-0.983588
111499065	chr12:111499065:G:T	1.462e-104	-2.52739	-1.42986	3.33189e-35	14.6921	19.597
111499962	chr12:111499962:C:T	1.43153e-104	-2.52069	-1.45763	3.04207e-35	14.7677	19.4305
111500667	chr12:111500667:G:A	1.44588e-104	-2.52411	-1.44424	3.17517e-35	14.7154	19.5256
111500775	chr12:111500775:A:C	1.18149e-103	-1.06889e-09	-1.8677	1.04762e-50	-1.06889e-09	-1.40664
111501103	chr12:111501103:T:C	1.41538e-104	-2.52843	-1.46123	4.22359e-35	15.008	19.5183
111501357	chr12:111501357:T:C	2.27177e-103	-1.06889e-09	-1.21392	4.96025e-50	-1.06889e-09	0.148301
111501980	chr12:111501980:C:T	1.45599e-104	-2.47983	-1.48155	5.92219e-35	15.4873	19.377
111502241	chr12:111502241:A:G	1.51155e-104	-2.46822	-1.45571	8.05541e-35	15.6159	19.5561
111502884	chr12:111502884:A:T	2.35178e-100	5.72845	-1.03578e-09	1.54923e-49	1.28719	-1.03578e-09
111502955	chr12:111502955:G:A	1.66578e-103	-1.06889e-09	-1.52419	1.1517e-49	-1.06889e-09	0.990671
111503275	chr12:111503275:T:C	1.72928e-100	5.42098	-1.03578e-09	2.01425e-49	1.54968	-1.03578e-09
111503316	chr12:111503316:T:C	3.38889e-84	44.3754	-1.44031	0.343458	84.9497	27.6577
111503740	chr12:111503740:C:T	6.31039e-102	-1.06889e-09	2.1103	6.56122e-48	-1.06889e-09	5.03319
111504510	chr12:111504510:G:A	5.96118e-102	-1.06889e-09	2.05337	1.17386e-50	-1.06889e-09	-1.29286
111505200	chr12:111505200:T:C	1.38945e-103	-1.06889e-09	-1.70557	2.55467e-37	-1.06889e-09	29.4184
111505732	chr12:111505732:C:T	1.0283e-102	-1.06889e-09	0.296012	6.83194e-51	-1.06889e-09	-1.83413
111507193	chr12:111507193:G:A	1.66096e-103	-1.06889e-09	-1.52709	9.5228e-51	-1.06889e-09	-1.50205
111507648	chr12:111507648:G:A	8.10269e-102	2.3603	-1.03578e-09	5.79271e-49	2.60603	-1.03578e-09
111507980	chr12:111507980:T:C	3.94681e-82	48.0212	-0.328486	3.23231e-21	66.4892	0.00577783
111508285	chr12:111508285:A:G	1.33293e-104	-2.56017	-1.48952	1.51668e-35	14.3245	19.1776
111508699	chr12:111508699:G:A	7.72013e-102	-1.06889e-09	2.31194	8.52888e-48	-1.06889e-09	5.29547
111509033	chr12:111509033:C:T	1.41099e-104	-2.55381	-1.43896	2.3643e-35	14.3998	19.5463
111509250	chr12:111509250:C:T	1.49145e-104	-2.51531	-1.422	4.03515e-35	14.8154	19.6652
111509742	chr12:111509742:A:G	1.80819e-103	-1.06889e-09	-1.44215	9.15542e-51	-1.06889e-09	-1.54139
111510919	chr12:111510919:G:T	1.3267e-103	-1.06889e-09	-1.75179	8.76482e-50	-1.06889e-09	0.717591
111510933	chr12:111510933:T:C	4.49622e-103	-1.06889e-09	-0.531242	1.98947e-49	-1.06889e-09	1.5373
111511313	chr12:111511313:T:A	1.32633e-103	-1.06889e-09	-1.75206	2.79883e-50	-1.06889e-09	-0.423952
111511590	chr12:111511590:T:C	1.17779e-103	-1.06889e-09	-1.87084	7.7714e-42	-1.06889e-09	19.018
111511630	chr12:111511630:T:C	1.62083e-103	-1.55154	-1.03578e-09	2.56607e-47	6.39698	-1.03578e-09
111512313	chr12:111512313:G:A	1.46578e-104	-2.52721	-1.42747	5.2573e-35	15.0111	19.7342
111512354	chr12:111512354:T:C	1.70699e-103	-1.06889e-09	-1.49975	1.37192e-49	-1.06889e-09	1.16564
111512368	chr12:111512368:G:A	1.759e-103	-1.06889e-09	-1.46973	1.44087e-49	-1.06889e-09	1.21468
111512638	chr12:111512638:A:T	1.22858e-103	-1.06889e-09	-1.82862	1.60844e-50	-1.06889e-09	-0.97789
111513571	chr12:111513571:T:G	1.41682e-104	-2.54632	-1.44233	3.96163e-35	14.8255	19.6368
111513693	chr12:111513693:A:G	1.41809e-104	-2.55792	-1.42983	3.80819e-35	14.7038	19.719
111514046	chr12:111514046:C:T	1.43311e-103	-1.06889e-09	-1.67463	3.56347e-37	-1.06889e-09	29.7512
111514411	chr12:111514411:G:A	7.99327e-101	4.64929	-1.03578e-09	8.04875e-51	-1.67022	-1.03578e-09
111514577	chr12:111514577:T:G	2.97534e-102	1.35846	-1.03578e-09	3.11299e-51	-2.62016	-1.03578e-09
111515900	chr12:111515900:G:A	2.5172e-97	13.9398	-1.23559	8.85116e-48	1.47466	3.85791
111519587	chr12:111519587:T:C	1.29904e-103	-1.06889e-09	-1.77286	1.9905e-50	-1.06889e-09	-0.764768
111519606	chr12:111519606:C:T	1.26115e-101	2.80271	-1.03578e-09	5.52688e-51	-2.04612	-1.03578e-09
111520729	chr12:111520729:T:C	1.41216e-104	-2.51219	-1.47976	4.32731e-35	15.1636	19.387
111520908	chr12:111520908:C:T	1.18173e-103	-1.06889e-09	-1.8675	1.06256e-50	-1.06889e-09	-1.39247
111521493	chr12:111521493:G:A	5.44856e-100	8.35705	-1.78842	2.18076e-50	1.12979	-1.80327
111522114	chr12:111522114:TA:T	1.8211e-103	-1.06889e-09	-1.43504	1.46636e-49	-1.06889e-09	1.23221
111522300	chr12:111522300:G:A	1.38465e-103	-1.06889e-09	-1.70903	1.11855e-49	-1.06889e-09	0.961462
111522511	chr12:111522511:A:G	1.37244e-104	-2.53372	-1.48676	3.49613e-35	14.9794	19.3579
111522993	chr12:111522993:T:A	1.91831e-104	-2.26647	-1.41915	3.87334e-36	12.3981	19.7391
111523465	chr12:111523465:T:C	1.17423e-103	-1.06889e-09	-1.87387	1.15017e-50	-1.06889e-09	-1.31325
111523982	chr12:111523982:A:G	1.39223e-104	-2.55383	-1.45233	3.27979e-35	14.69	19.5834
111524683	chr12:111524683:G:C	1.62428e-103	-1.06889e-09	-1.54942	6.62529e-51	-1.06889e-09	-1.86485
111524888	chr12:111524888:G:A	8.41108e-103	-1.06889e-09	0.0950701	8.1612e-51	-1.06889e-09	-1.65635
111525120	chr12:111525120:T:C	1.42374e-104	-2.53272	-1.45106	4.34431e-35	14.9583	19.5962
111525766	chr12:111525766:C:T	1.51814e-102	-1.06889e-09	0.685588	7.08204e-51	-1.06889e-09	-1.79818
111526132	chr12:111526132:T:C	1.38532e-103	-1.06889e-09	-1.70855	2.84007e-37	-1.06889e-09	29.5243
111526409	chr12:111526409:TTTTTTTTC:T	2.98128e-82	46.8578	0.554311	6.86006e-21	67.7939	-0.546355
111526800	chr12:111526800:A:G	1.40715e-104	-2.54582	-1.44968	3.79093e-35	14.8105	19.6077
111526828	chr12:111526828:C:A	1.37547e-103	-1.06889e-09	-1.71568	6.65981e-51	-1.06889e-09	-1.85965
111527721	chr12:111527721:A:G	3.1191e-102	1.40565	-1.03578e-09	8.85699e-49	3.03064	-1.03578e-09
111527854	chr12:111527854:C:A	1.36348e-103	-1.06889e-09	-1.72444	2.33963e-37	-1.06889e-09	29.3304
111528213	chr12:111528213:G:A	1.37606e-104	-2.54458	-1.47326	2.13644e-35	14.5554	19.2893
111528998	chr12:111528998:G:A	1.32861e-104	-2.53968	-1.51326	1.68843e-35	14.6096	18.9998
111529351	chr12:111529351:A:T	2.51559e-82	46.555	0.687322	8.34942e-21	68.0815	-0.637445
111530630	chr12:111530630:C:T	1.83918e-103	-1.06889e-09	-1.42516	8.84386e-51	-1.06889e-09	-1.57602
111530809	chr12:111530809:A:G	1.51024e-104	-2.53177	-1.39302	7.18652e-35	15.0882	19.9696
111531048	chr12:111531048:G:A	1.21257e-103	-1.06889e-09	-1.84174	3.93587e-48	-1.06889e-09	4.52215
111531086	chr12:111531086:C:G	1.59145e-103	-1.06889e-09	-1.56983	4.14733e-49	-1.06889e-09	2.27189
111531113	chr12:111531113:T:C	1.44609e-104	-2.5368	-1.4314	4.77086e-35	14.9176	19.7305
111531128	chr12:111531128:C:G	2.17638e-102	-1.06889e-09	1.04577	1.17689e-48	-1.06889e-09	3.31489
111531644	chr12:111531644:C:T	1.42963e-84	43.4961	-1.42404	0.177148	84.4656	27.4797
111533359	chr12:111533359:T:C	1.21073e-103	-1.06889e-09	-1.84325	1.38038e-50	-1.06889e-09	-1.13079
111533429	chr12:111533429:A:G	1.40397e-104	-2.5449	-1.45286	3.76652e-35	14.8302	19.5816
111533533	chr12:111533533:C:CAG	1.36725e-104	-2.53493	-1.48933	3.21068e-35	14.9412	19.3109
111533572	chr12:111533572:C:A	1.43846e-103	-1.06889e-09	-1.6709	1.31061e-49	-1.06889e-09	1.11992
111533580	chr12:111533580:C:T	1.21188e-103	-1.06889e-09	-1.84231	2.60947e-50	-1.06889e-09	-0.49401
111534262	chr12:111534262:AT:A	3.9274e-103	-1.06889e-09	-0.666503	4.62499e-46	-1.06889e-09	9.28866
111534475	chr12:111534475:T:C	1.42593e-104	-2.52629	-1.45595	4.43465e-35	15.0176	19.5574
111534752	chr12:111534752:C:T	1.52376e-103	-1.06889e-09	-1.6133	5.57101e-50	-1.06889e-09	0.264421
111535003	chr12:111535003:A:G	4.33416e-103	-1.06889e-09	-0.567951	1.82665e-49	-1.06889e-09	1.45192
111535120	chr12:111535120:T:C	8.54859e-103	-1.06889e-09	0.111286	7.79328e-51	-1.06889e-09	-1.70248
111535336	chr12:111535336:A:G	1.31649e-82	46.6798	-0.0850541	8.2813e-21	67.6411	-0.205264
111535554	chr12:111535554:A:G	0.74358	229.039	5.79677	2.76654e-43	14.7365	0.946075
111535857	chr12:111535857:G:A	1.17739e-103	-1.06889e-09	-1.87118	1.27856e-50	-1.06889e-09	-1.20742
111535995	chr12:111535995:G:A	1.26171e-103	-1.06889e-09	-1.80201	7.12487e-43	-1.06889e-09	16.6285
111537019	chr12:111537019:A:G	1.50468e-103	-1.06889e-09	-1.6259	6.01442e-37	-1.06889e-09	30.2746
111537455	chr12:111537455:C:T	1.88239e-103	-1.06889e-09	-1.40194	8.60384e-51	-1.06889e-09	-1.60353
111538972	chr12:111538972:C:T	1.73479e-103	-1.06889e-09	-1.48359	4.42864e-44	-1.06889e-09	13.8504
111539574	chr12:111539574:C:T	1.34278e-103	-1.06889e-09	-1.73973	5.3506e-43	-1.06889e-09	16.3421
111540340	chr12:111540340:C:G	1.36381e-103	-1.06889e-09	-1.7242	6.3309e-43	-1.06889e-09	16.5104
111541010	chr12:111541010:C:T	1.33505e-103	-1.06889e-09	-1.74551	4.99601e-43	-1.06889e-09	16.2736
111541256	chr12:111541256:G:A	1.3517e-103	-1.06889e-09	-1.73312	5.69775e-43	-1.06889e-09	16.405
111542336	chr12:111542336:T:C	3.83524e-103	-1.06889e-09	-0.690248	1.53236e-49	-1.06889e-09	1.27624
111542444	chr12:111542444:T:A	1.71225e-103	-1.06889e-09	-1.49667	6.56473e-51	-1.06889e-09	-1.87403
111543141	chr12:111543141:T:C	1.46974e-103	-1.06889e-09	-1.6494	1.41925e-49	-1.06889e-09	1.19956
111544099	chr12:111544099:A:T	1.36001e-104	-2.53158	-1.498	2.08435e-35	14.6972	19.1228
111544658	chr12:111544658:G:T	1.21912e-103	-1.06889e-09	-1.83635	4.55288e-50	-1.06889e-09	0.0626047
111545076	chr12:111545076:G:A	1.54407e-103	-1.06889e-09	-1.60006	5.82842e-50	-1.06889e-09	0.30959
111545453	chr12:111545453:G:A	1.52602e-104	-2.63001	-1.2844	1.69252e-35	13.2332	20.3787
111545897	chr12:111545897:C:T	1.73005e-103	-1.06889e-09	-1.48633	6.56433e-51	-1.06889e-09	-1.87409
111545950	chr12:111545950:G:A	1.50912e-102	-1.06889e-09	0.679634	6.97658e-51	-1.06889e-09	-1.81318
111546130	chr12:111546130:T:A	1.17474e-103	-1.06889e-09	-1.87344	1.06714e-50	-1.06889e-09	-1.38817
111546530	chr12:111546530:G:T	1.38443e-104	-2.54383	-1.46795	2.28565e-35	14.5617	19.3505
111546997	chr12:111546997:C:T	1.39514e-104	-2.54256	-1.46152	2.41649e-35	14.576	19.3919
111547047	chr12:111547047:T:C	3.03403e-82	46.7685	0.661215	7.14045e-21	67.9096	-0.622003
111547204	chr12:111547204:G:A	1.39398e-104	-2.54446	-1.46045	2.3794e-35	14.554	19.3985
111547818	chr12:111547818:A:G	1.30986e-102	-1.06889e-09	0.538023	7.00138e-51	-1.06889e-09	-1.80963
111547900	chr12:111547900:T:C	1.19222e-103	-1.06889e-09	-1.85866	1.13694e-42	-1.06889e-09	17.0959
111548150	chr12:111548150:G:A	2.37246e-82	47.7091	-0.525394	1.23933e-22	64.3334	-1.09958
111548631	chr12:111548631:A:G	1.17748e-103	-1.06889e-09	-1.8711	1.53601e-50	-1.06889e-09	-1.02397
111548698	chr12:111548698:C:T	1.78059e-103	-1.06889e-09	-1.45754	1.03228e-49	-1.06889e-09	0.881195
111550628	chr12:111550628:A:G	7.86423e-82	47.7245	0.65759	2.46291e-21	66.8418	-0.618597
111551264	chr12:111551264:TC:T	1.63861e-103	-1.06889e-09	-1.54063	9.76084e-51	-1.06889e-09	-1.47736
111551432	chr12:111551432:A:G	7.66526e-82	47.7521	0.604445	2.47011e-21	66.8068	-0.580676
111551669	chr12:111551669:G:A	1.65282e-103	-1.06889e-09	-1.532	6.6045e-51	-1.06889e-09	-1.86799
111551854	chr12:111551854:C:T	2.99798e-84	44.1988	-1.38623	0.0230736	83.227	26.68
111551944	chr12:111551944:G:A	6.14289e-82	47.5022	0.632912	3.17115e-21	67.075	-0.599047
111552167	chr12:111552167:C:T	1.74168e-103	-1.06889e-09	-1.47963	9.12517e-51	-1.06889e-09	-1.5447
111552175	chr12:111552175:C:A	2.79185e-82	47.3433	0.00323876	4.03451e-21	67.0036	-0.286943
111552540	chr12:111552540:T:C	3.04925e-103	-1.06889e-09	-0.919583	7.90594e-51	-1.06889e-09	-1.68813
111553445	chr12:111553445:A:C	1.89006e-101	3.2073	-1.03578e-09	5.42694e-51	-2.06436	-1.03578e-09
111554274	chr12:111554274:C:T	1.36979e-104	-2.55908	-1.46333	1.97803e-35	14.3739	19.3938
111554336	chr12:111554336:T:C	1.18021e-103	-1.06889e-09	-1.86879	3.07469e-50	-1.06889e-09	-0.329951
111555302	chr12:111555302:G:A	1.3944e-104	-2.53226	-1.47234	2.35484e-35	14.6363	19.3058
111555767	chr12:111555767:G:A	4.11745e-102	1.68334	-1.03578e-09	1.10181e-48	3.24897	-1.03578e-09
111555908	chr12:111555908:C:T	7.93188e-103	-1.06889e-09	0.03641	7.99981e-51	-1.06889e-09	-1.67632
111556082	chr12:111556082:A:G	1.18857e-103	-1.06889e-09	-1.86173	5.17486e-42	-1.06889e-09	18.6113
111557674	chr12:111557674:C:T	1.39916e-104	-2.54406	-1.45713	2.42772e-35	14.5601	19.4124
111557892	chr12:111557892:A:G	1.62268e-103	-1.06889e-09	-1.5504	6.62651e-51	-1.06889e-09	-1.86466
111558174	chr12:111558174:G:A	2.10129e-103	-1.06889e-09	-1.29193	4.27731e-50	-1.06889e-09	0.000169728
111558195	chr12:111558195:T:C	2.43435e-103	-1.06889e-09	-1.1448	8.57997e-51	-1.06889e-09	-1.60631
111558727	chr12:111558727:G:A	1.27896e-103	-1.06889e-09	-1.78844	2.64254e-50	-1.06889e-09	-0.481415
111558753	chr12:111558753:T:C	1.58703e-82	46.7813	0.000414226	7.31115e-21	67.5948	-0.283599
111559595	chr12:111559595:A:C	5.74695e-103	-1.06889e-09	-0.28581	6.27297e-46	-1.06889e-09	9.59343
111560402	chr12:111560402:T:C	4.89175e-101	4.15824	-1.03578e-09	7.11036e-49	2.81098	-1.03578e-09
111561396	chr12:111561396:T:C	1.56723e-104	-2.50424	-1.38351	4.8076e-35	14.8912	19.7646
111561670	chr12:111561670:C:T	1.18369e-103	-1.06889e-09	-1.86585	1.03325e-50	-1.06889e-09	-1.42044
111561766	chr12:111561766:G:A	1.38533e-82	46.0259	0.619825	3.7047e-21	67.2234	-0.591995
111561833	chr12:111561833:A:G	1.73239e-101	3.12019	-1.03578e-09	9.28545e-51	-1.52729	-1.03578e-09
111562122	chr12:111562122:C:T	1.26516e-104	-2.62859	-1.47327	3.90004e-35	15.0494	19.3972
111562199	chr12:111562199:T:A	1.42259e-104	-2.53841	-1.44617	2.88635e-35	14.6416	19.504
111562511	chr12:111562511:G:A	1.50371e-104	-2.48017	-1.44896	9.56577e-38	8.9571	19.479
111562844	chr12:111562844:A:T	4.52338e-82	47.3065	0.522615	4.19371e-21	67.2644	-0.508968
111563213	chr12:111563213:T:C	1.33115e-104	-2.56311	-1.48791	1.59145e-35	14.3562	19.194
111563590	chr12:111563590:A:G	1.27988e-102	-1.06889e-09	0.514871	7.13198e-51	-1.06889e-09	-1.79115
111564496	chr12:111564496:AAAG:A	2.45587e-103	-1.06889e-09	-1.136	8.53019e-51	-1.06889e-09	-1.61213
111564810	chr12:111564810:T:C	3.54164e-102	1.5327	-1.03578e-09	3.17912e-51	-2.59914	-1.03578e-09
111565102	chr12:111565102:A:G	6.67865e-102	-1.06889e-09	2.16702	7.15773e-48	-1.06889e-09	5.12021
111565287	chr12:111565287:A:G	1.54934e-103	-1.06889e-09	-1.59665	5.97139e-50	-1.06889e-09	0.333825
111565869	chr12:111565869:G:A	1.45501e-104	-2.51	-1.45205	3.31656e-35	14.8296	19.455
111565967	chr12:111565967:C:T	7.2372e-103	-1.06889e-09	-0.0552454	8.27153e-51	-1.06889e-09	-1.64292
111566127	chr12:111566127:T:C	1.39169e-104	-2.53857	-1.46797	2.43485e-35	14.6346	19.341
111567224	chr12:111567224:G:A	9.12345e-103	-1.06889e-09	0.176368	7.38234e-51	-1.06889e-09	-1.75665
111567266	chr12:111567266:T:C	1.30933e-103	-1.06889e-09	-1.76497	7.61957e-51	-1.06889e-09	-1.72502
111567606	chr12:111567606:G:A	1.24034e-103	-1.06889e-09	-1.81909	8.27354e-51	-1.06889e-09	-1.64268
111567683	chr12:111567683:G:A	1.30964e-104	-2.56843	-1.49888	1.45882e-35	14.2907	19.1726
111567779	chr12:111567779:A:T	1.35646e-103	-1.06889e-09	-1.7296	1.89209e-50	-1.06889e-09	-0.815475
111568525	chr12:111568525:T:C	1.4859e-104	-2.52788	-1.41317	3.45653e-35	14.7798	19.5461
111568652	chr12:111568652:A:T	1.30455e-103	-1.06889e-09	-1.76862	2.29698e-50	-1.06889e-09	-0.621561
111569244	chr12:111569244:T:C	1.44979e-104	-2.50843	-1.45721	3.61519e-35	14.9524	19.4183
111569558	chr12:111569558:G:A	1.48174e-104	-2.50637	-1.43748	4.25516e-35	14.9733	19.5604
111569975	chr12:111569975:G:A	6.94061e-103	-1.06889e-09	-0.0970898	5.89138e-49	-1.06889e-09	2.62292
111569981	chr12:111569981:G:A	1.97611e-103	-1.06889e-09	-1.35335	8.30553e-51	-1.06889e-09	-1.63882
111570006	chr12:111570006:A:G	1.44406e-104	-2.51486	-1.45475	3.46784e-35	14.8931	19.436
111570895	chr12:111570895:G:T	1.46062e-104	-2.51435	-1.44386	3.7487e-35	14.8989	19.5081
111571337	chr12:111571337:A:G	3.40991e-102	1.49479	-1.03578e-09	7.92053e-49	2.91889	-1.03578e-09
111571464	chr12:111571464:T:C	2.27049e-99	7.99586	-1.03578e-09	2.13382e-49	1.60734	-1.03578e-09
111571725	chr12:111571725:A:C	1.7583e-103	-1.06889e-09	-1.47013	9.21256e-51	-1.06889e-09	-1.53517
111572027	chr12:111572027:G:A	8.05018e-83	46.1029	-1.03578e-09	4.28025e-08	96.7094	-1.03578e-09
111572511	chr12:111572511:A:C	1.17401e-103	-1.06889e-09	-1.87405	1.0441e-50	-1.06889e-09	-1.41
111573042	chr12:111573042:AT:A	1.18821e-103	-1.06889e-09	-1.86204	1.02536e-50	-1.06889e-09	-1.42811
111573348	chr12:111573348:C:G	1.74747e-103	-1.06889e-09	-1.47631	9.2178e-51	-1.06889e-09	-1.5346
111575195	chr12:111575195:A:T	1.62492e-103	-1.06889e-09	-1.54902	6.6251e-51	-1.06889e-09	-1.86488
111576778	chr12:111576778:C:T	1.85847e-104	-2.46019	-1.25712	2.6403e-34	15.739	20.6201
111576831	chr12:111576831:T:G	1.1625e-104	-2.51127	-1.67521	1.02218e-35	15.545	17.5626
111577359	chr12:111577359:G:A	1.19319e-103	-1.06889e-09	-1.85785	9.85527e-51	-1.06889e-09	-1.46773
111577403	chr12:111577403:T:C	1.70934e-103	-1.06889e-09	-1.49837	6.56584e-51	-1.06889e-09	-1.87386
111577576	chr12:111577576:A:G	3.86688e-102	1.62055	-1.03578e-09	2.74217e-49	1.85818	-1.03578e-09
111578020	chr12:111578020:AC:A	1.51263e-82	45.9629	0.770762	1.52086e-20	68.7473	-0.703623
111578180	chr12:111578180:G:A	1.21043e-103	-1.06889e-09	-1.84351	1.57669e-50	-1.06889e-09	-0.99783
111578212	chr12:111578212:A:C	6.55598e-85	42.728	-1.43556	0.225189	85.1209	27.0644
111579116	chr12:111579116:T:C	7.1168e-103	-0.0720219	-1.03578e-09	5.12642e-51	-2.12133	-1.03578e-09
111579355	chr12:111579355:C:T	1.65241e-103	-1.06889e-09	-1.53225	6.57546e-51	-1.06889e-09	-1.8724
111579452	chr12:111579452:G:T	1.24753e-103	-1.06889e-09	-1.81331	8.1609e-51	-1.06889e-09	-1.65639
111579758	chr12:111579758:G:A	1.62521e-104	-2.42939	-1.42204	9.42156e-35	15.6697	19.6589
111580750	chr12:111580750:A:G	1.62781e-104	-2.44254	-1.40729	8.54629e-35	15.6329	19.5983
111580790	chr12:111580790:G:T	1.69349e-104	-2.43768	-1.3726	1.02363e-34	15.5983	19.8133
111580853	chr12:111580853:A:G	1.74471e-104	-2.42675	-1.35373	1.2898e-34	15.7014	19.9413
111581049	chr12:111581049:T:C	1.91266e-103	-1.06889e-09	-1.38599	1.68289e-49	-1.06889e-09	1.36994
111581799	chr12:111581799:G:A	1.74697e-104	-2.43125	-1.34793	1.2691e-34	15.6517	19.9748
111581995	chr12:111581995:G:T	1.43798e-103	-1.06889e-09	-1.67124	3.10523e-37	-1.06889e-09	29.6135
111582705	chr12:111582705:G:A	6.40947e-103	-1.06889e-09	-0.176704	6.76936e-46	-1.06889e-09	9.66959
111584145	chr12:111584145:A:G	2.62764e-102	1.23419	-1.03578e-09	7.313e-45	12.0494	-1.03578e-09
111584548	chr12:111584548:G:C	9.29826e-103	-1.06889e-09	0.195347	7.63641e-51	-1.06889e-09	-1.72281
111585197	chr12:111585197:A:G	1.74628e-82	45.981	0.896277	1.63996e-20	68.8983	-0.779273
111585207	chr12:111585207:A:G	7.80492e-103	-1.06889e-09	0.0202742	8.06287e-51	-1.06889e-09	-1.66847
111585263	chr12:111585263:G:A	1.19281e-103	-1.06889e-09	-1.85817	4.48831e-42	-1.06889e-09	18.469
111585466	chr12:111585466:T:C	1.1867e-103	-1.06889e-09	-1.8633	1.01081e-50	-1.06889e-09	-1.4424
111585956	chr12:111585956:T:C	5.91162e-102	-1.06889e-09	2.04503	5.95259e-48	-1.06889e-09	4.93584
111586398	chr12:111586398:T:G	1.57203e-104	-2.52371	-1.36099	4.54443e-35	14.7995	19.8001
111586677	chr12:111586677:C:T	1.48638e-103	-1.06889e-09	-1.63814	6.78967e-51	-1.06889e-09	-1.84034
111587387	chr12:111587387:C:T	5.73282e-103	-0.288272	-1.03578e-09	5.8422e-51	-1.99063	-1.03578e-09
111588090	chr12:111588090:G:A	1.58601e-104	-2.43217	-1.44368	6.52703e-35	15.6457	19.3159
111588579	chr12:111588579:A:G	8.52291e-83	45.3729	0.787059	2.49678e-20	69.2461	-0.706727
111588859	chr12:111588859:G:A	4.07394e-103	-0.62987	-1.03578e-09	4.24706e-51	-2.30951	-1.03578e-09
111588867	chr12:111588867:C:T	3.35716e-102	1.4792	-1.03578e-09	8.23601e-49	2.95795	-1.03578e-09
111589192	chr12:111589192:G:A	1.6578e-104	-2.47701	-1.35457	1.03178e-34	15.4485	19.971
111589210	chr12:111589210:G:A	1.6098e-104	-2.44676	-1.41419	7.18618e-35	15.5326	19.5252
111589263	chr12:111589263:C:T	4.22706e-84	40.1177	3.03839	1.06704e-51	-1.87984	-1.81101
111589633	chr12:111589633:G:A	4.19693e-103	-1.06889e-09	-0.600127	1.71099e-49	-1.06889e-09	1.3865
111591104	chr12:111591104:T:C	1.17478e-103	-1.06889e-09	-1.8734	3.0801e-49	-1.06889e-09	1.97439
111591123	chr12:111591123:T:C	1.56173e-104	-2.50599	-1.38528	7.74393e-35	15.2576	19.8749
111591456	chr12:111591456:G:A	1.50662e-104	-2.52448	-1.40271	5.59284e-35	15.0542	19.7529
111592080	chr12:111592080:A:AG	1.20944e-103	-1.06889e-09	-1.84432	9.42139e-51	-1.06889e-09	-1.51276
111592599	chr12:111592599:A:G	1.31158e-103	-1.06889e-09	-1.76325	7.99932e-51	-1.06889e-09	-1.67638
111594766	chr12:111594766:T:C	8.82147e-103	0.142708	-1.03578e-09	8.20242e-51	-1.65131	-1.03578e-09
111595797	chr12:111595797:TGCCTGTAATCCTGGCACTTTGGGAGGCCGAGGCTGGCGAATCACTTGAGGTCAGGAGGAGTTCGAGACCAGCCTGGCCAACATGGTGAAACCCCATCTCTACTAAAAATACAAAAATTGGCCAGGGGCAGTAGCTCAC:T	1.61492e-103	-1.06889e-09	-1.5552	1.09103e-50	-1.06889e-09	-1.36603
111596023	chr12:111596023:T:C	1.67862e-104	-2.51579	-1.3033	1.13168e-34	15.104	20.4079
111596949	chr12:111596949:T:TG	1.69517e-104	-2.51662	-1.29266	1.2336e-34	15.1349	20.4633
111597025	chr12:111597025:A:C	1.3037e-103	-1.06889e-09	-1.76927	2.29159e-50	-1.06889e-09	-0.623908
111598438	chr12:111598438:G:A	1.2937e-103	-1.06889e-09	-1.77697	1.16409e-50	-1.06889e-09	-1.30121
111598890	chr12:111598890:C:T	3.58852e-103	-1.06889e-09	-0.756741	1.35899e-49	-1.06889e-09	1.15617
111599125	chr12:111599125:G:A	1.3145e-103	-1.06889e-09	-1.76102	5.41259e-38	-1.06889e-09	27.8666
111599196	chr12:111599196:G:C	1.33366e-103	-1.06889e-09	-1.74655	7.21581e-38	-1.06889e-09	28.1541
111599434	chr12:111599434:C:G	1.2784e-103	-1.06889e-09	-1.78887	1.01216e-50	-1.06889e-09	-1.44107
111599722	chr12:111599722:A:G	3.0273e-78	56.3533	0.284554	5.28339e-26	56.2036	-0.730113
111600313	chr12:111600313:C:G	1.5658e-104	-2.49748	-1.39119	7.50957e-35	15.3412	19.7606
111600528	chr12:111600528:A:G	1.48912e-104	-2.54194	-1.39695	4.14433e-35	14.786	19.7214
111600832	chr12:111600832:G:A	1.62677e-104	-2.4499	-1.40057	1.08496e-34	15.8004	19.6693
111600872	chr12:111600872:G:A	1.36328e-103	-1.06889e-09	-1.72459	9.91566e-38	-1.06889e-09	28.472
111601384	chr12:111601384:C:G	1.21794e-103	-1.06889e-09	-1.83732	3.17148e-48	-1.06889e-09	4.30621
111601494	chr12:111601494:G:C	1.68746e-104	-2.48226	-1.33158	1.31258e-34	15.5304	20.1298
111602689	chr12:111602689:G:C	2.50224e-102	-1.06889e-09	1.18529	1.40282e-48	-1.06889e-09	3.4905
111602726	chr12:111602726:G:C	1.30665e-103	-1.06889e-09	-1.76701	2.31049e-50	-1.06889e-09	-0.615696
111603681	chr12:111603681:C:T	4.24899e-100	6.31996	-1.03578e-09	3.64002e-49	2.14142	-1.03578e-09
111603783	chr12:111603783:G:A	1.3323e-103	-1.06889e-09	-1.74757	7.17384e-51	-1.06889e-09	-1.7853
111603834	chr12:111603834:C:T	2.0909e-103	-1.06889e-09	-1.29688	1.92146e-49	-1.06889e-09	1.50251
111603897	chr12:111603897:G:A	1.49637e-104	-2.44373	-1.4903	2.03483e-35	15.2597	18.5363
111604697	chr12:111604697:A:G	1.44015e-103	-1.06889e-09	-1.66973	1.07136e-50	-1.06889e-09	-1.38422
111604863	chr12:111604863:A:G	6.80044e-103	-1.06889e-09	-0.117493	7.08692e-46	-1.06889e-09	9.71544
111606529	chr12:111606529:G:C	1.57131e-103	-1.06889e-09	-1.58257	8.03169e-51	-1.06889e-09	-1.67235
111606723	chr12:111606723:T:C	1.9916e-102	0.957043	-1.03578e-09	3.00569e-51	-2.65523	-1.03578e-09
111606802	chr12:111606802:T:C	1.55236e-103	-1.06889e-09	-1.59471	3.34173e-50	-1.06889e-09	-0.246667
111607883	chr12:111607883:G:A	2.36581e-103	-1.06889e-09	-1.17336	6.57009e-51	-1.06889e-09	-1.87321
111608010	chr12:111608010:C:T	4.01854e-100	6.26419	-1.03578e-09	1.04145e-50	-1.41254	-1.03578e-09
111609492	chr12:111609492:T:A	1.61186e-103	-1.06889e-09	-1.55709	7.85917e-51	-1.06889e-09	-1.69406
111609767	chr12:111609767:T:C	1.46875e-103	-1.06889e-09	-1.65007	1.05756e-40	-1.06889e-09	21.6287
111609838	chr12:111609838:C:A	1.20638e-103	-1.06889e-09	-1.84686	1.30764e-48	-1.06889e-09	3.42024
111610050	chr12:111610050:G:A	1.203e-103	-1.06889e-09	-1.84966	8.68805e-51	-1.06889e-09	-1.59379
111610412	chr12:111610412:G:A	1.20355e-103	-1.06889e-09	-1.84921	8.60771e-51	-1.06889e-09	-1.60308
111610686	chr12:111610686:C:G	1.48216e-104	-2.48435	-1.45921	2.07231e-35	15.0407	18.7736
111610899	chr12:111610899:A:G	1.35479e-102	-1.06889e-09	0.571751	6.57669e-51	-1.06889e-09	-1.87221
111611172	chr12:111611172:C:T	3.8193e-101	3.91076	-1.03578e-09	6.47929e-51	-1.88713	-1.03578e-09
111611698	chr12:111611698:C:T	2.28882e-103	-1.06889e-09	-1.20644	7.65502e-51	-1.06889e-09	-1.72038
111612641	chr12:111612641:G:C	9.78324e-84	44.0983	-0.102951	3.51706e-35	35.601	-1.25777
111613462	chr12:111613462:G:C	1.26685e-103	-0.123211	-1.67474	2.6053e-51	-2.62557	-0.17262
111614535	chr12:111614535:G:A	3.58953e-103	-1.06889e-09	-0.75646	1.34359e-49	-1.06889e-09	1.14478
111614847	chr12:111614847:T:C	1.43324e-103	-1.06889e-09	-1.67454	5.64901e-41	-1.06889e-09	21.0016
111615136	chr12:111615136:T:C	2.8405e-103	-0.990501	-1.03578e-09	2.45586e-48	4.05049	-1.03578e-09
111615968	chr12:111615968:C:T	1.62481e-103	-1.06889e-09	-1.54909	6.73901e-51	-1.06889e-09	-1.84783
111616015	chr12:111616015:G:A	2.20161e-103	-1.06889e-09	-1.24529	6.60384e-51	-1.06889e-09	-1.86809
111616977	chr12:111616977:G:A	1.55583e-103	-1.06889e-09	-1.59247	3.41232e-50	-1.06889e-09	-0.225763
111617756	chr12:111617756:G:T	1.43702e-103	-1.06889e-09	-1.67191	8.73623e-51	-1.06889e-09	-1.58826
111618876	chr12:111618876:A:C	5.71184e-102	2.01065	-1.03578e-09	3.89979e-49	2.21035	-1.03578e-09
111620462	chr12:111620462:AGATCAAGT:A	2.00601e-103	-1.06889e-09	-1.33833	6.94225e-51	-1.06889e-09	-1.81811
111620496	chr12:111620496:G:A	1.34388e-103	-1.06889e-09	-1.73892	7.11923e-51	-1.06889e-09	-1.79294
111620894	chr12:111620894:C:T	1.30156e-103	-1.06889e-09	-1.77092	2.27261e-50	-1.06889e-09	-0.632225
111621753	chr12:111621753:C:T	1.3283e-18	192.066	1.90301	1.00172e-42	13.6526	3.31659
111622124	chr12:111622124:CAG:C	9.06162e-103	-1.06889e-09	0.169568	7.71689e-51	-1.06889e-09	-1.71233
111622164	chr12:111622164:C:T	1.31211e-103	-1.06889e-09	-1.76285	5.18396e-50	-1.06889e-09	0.192414
111622307	chr12:111622307:A:G	2.46221e-103	-1.06889e-09	-1.13342	6.56478e-51	-1.06889e-09	-1.87402
111622455	chr12:111622455:C:T	1.25106e-103	-1.06889e-09	-1.81049	1.36318e-50	-1.06889e-09	-1.14333
111622589	chr12:111622589:TG:T	1.67092e-100	5.38665	-1.03578e-09	3.0569e-49	1.96683	-1.03578e-09
111622672	chr12:111622672:G:A	1.43117e-103	-1.06889e-09	-1.67599	2.56773e-50	-1.06889e-09	-0.510131
111622767	chr12:111622767:T:A	1.18683e-103	-1.06889e-09	-1.8632	8.73928e-51	-1.06889e-09	-1.58791
111623919	chr12:111623919:C:T	1.11548e-83	44.0929	0.0335744	1.47444e-35	34.8185	-1.34459
111624701	chr12:111624701:C:T	1.36759e-103	-1.06889e-09	-1.72143	8.94655e-49	-1.06889e-09	3.0407
111624817	chr12:111624817:T:G	3.49011e-103	-1.06889e-09	-0.784546	6.26306e-50	-1.06889e-09	0.381514
111625071	chr12:111625071:T:C	1.8937e-103	-1.06889e-09	-1.39595	7.94096e-51	-1.06889e-09	-1.68371
111625853	chr12:111625853:C:T	1.05506e-102	0.321701	-1.03578e-09	5.6819e-51	-2.01845	-1.03578e-09
111625918	chr12:111625918:C:T	5.571e-102	-1.06889e-09	1.98568	1.18174e-50	-1.06889e-09	-1.28617
111627093	chr12:111627093:T:C	1.21093e-103	-1.06889e-09	-1.84309	1.61357e-39	-1.06889e-09	24.3537
111627420	chr12:111627420:T:C	7.78093e-102	-1.06889e-09	2.31978	8.46283e-48	-1.06889e-09	5.2877
111627838	chr12:111627838:C:T	1.03283e-101	-1.06889e-09	2.603	1.25793e-47	-1.06889e-09	5.68407
111627994	chr12:111627994:A:C	4.20382e-103	-1.06889e-09	-0.598487	7.46574e-51	-1.06889e-09	-1.74542
111628574	chr12:111628574:G:A	1.44805e-103	-1.06889e-09	-1.66426	2.84107e-50	-1.06889e-09	-0.408974
111629113	chr12:111629113:C:T	2.50844e-103	-1.06889e-09	-1.11482	6.62856e-51	-1.06889e-09	-1.86435
111629583	chr12:111629583:G:A	1.36555e-103	-1.06889e-09	-1.72292	3.7457e-50	-1.06889e-09	-0.132546
111630048	chr12:111630048:C:G	2.13777e-103	-1.06889e-09	-1.27472	6.69512e-51	-1.06889e-09	-1.85436
111630161	chr12:111630161:T:C	1.34088e-103	-1.06889e-09	-1.74115	6.57173e-51	-1.06889e-09	-1.87296
111631585	chr12:111631585:T:C	2.15513e-102	1.03595	-1.03578e-09	2.9857e-51	-2.66191	-1.03578e-09
111632736	chr12:111632736:G:A	1.21213e-103	-1.06889e-09	-1.8421	9.31735e-51	-1.06889e-09	-1.52386
111633065	chr12:111633065:A:G	2.01949e-103	-1.06889e-09	-1.33164	3.54041e-49	-1.06889e-09	2.11367
111633145	chr12:111633145:G:A	3.80886e-103	0.558028	-1.25518	2.54924e-50	-0.866364	0.349006
111634439	chr12:111634439:G:T	2.06207e-103	-1.06889e-09	-1.31077	4.6307e-45	-1.06889e-09	11.5925
111634620	chr12:111634620:A:G	5.68388e-25	177.204	2.1003	6.19034e-43	13.8184	2.66951
111634841	chr12:111634841:G:A	6.02671e-103	-1.06889e-09	-0.238279	9.09084e-51	-1.06889e-09	-1.54847
111635681	chr12:111635681:T:A	8.83052e-103	-1.06889e-09	0.143734	3.74058e-46	-1.06889e-09	9.07643
111635720	chr12:111635720:G:A	1.8394e-103	-1.06889e-09	-1.42504	2.56657e-49	-1.06889e-09	1.792
111636112	chr12:111636112:A:G	2.7399e-103	-1.06889e-09	-1.02656	8.47247e-51	-1.06889e-09	-1.61892
111636498	chr12:111636498:CCT:C	1.65775e-103	-1.06889e-09	-1.52902	6.58966e-51	-1.06889e-09	-1.87024
111638235	chr12:111638235:G:A	1.17461e-103	-1.06889e-09	-1.87355	1.21994e-50	-1.06889e-09	-1.25435
111638728	chr12:111638728:C:T	1.43987e-103	-1.06889e-09	-1.66993	2.61761e-50	-1.06889e-09	-0.490893
111639447	chr12:111639447:G:A	1.41821e-103	-1.06889e-09	-1.68508	1.08347e-50	-1.06889e-09	-1.37299
111640080	chr12:111640080:A:G	1.89529e-103	-1.06889e-09	-1.39511	2.8689e-49	-1.06889e-09	1.90336
111641942	chr12:111641942:TG:T	1.91333e-84	42.8979	-0.534392	1.11818e-34	35.6726	-0.172675
111642066	chr12:111642066:A:G	2.01893e-103	-1.06889e-09	-1.33191	3.40784e-49	-1.06889e-09	2.07551
111642865	chr12:111642865:T:C	5.64631e-101	4.30169	-1.03578e-09	2.95885e-51	-2.67094	-1.03578e-09
111643098	chr12:111643098:A:G	1.94046e-103	-1.06889e-09	-1.37155	3.05687e-49	-1.06889e-09	1.96682
111643487	chr12:111643487:T:C	8.88228e-104	-2.15301	-1.03578e-09	5.00368e-48	4.76219	-1.03578e-09
111644677	chr12:111644677:C:T	2.14817e-103	-1.06889e-09	-1.26986	2.61176e-48	-1.06889e-09	4.11204
111644715	chr12:111644715:C:T	1.20808e-101	2.75972	-1.03578e-09	5.22584e-51	-2.10213	-1.03578e-09
111644988	chr12:111644988:C:T	1.91193e-103	-1.06889e-09	-1.38637	2.93408e-49	-1.06889e-09	1.92582
111645005	chr12:111645005:T:C	1.91269e-103	-1.06889e-09	-1.38597	2.94097e-49	-1.06889e-09	1.92817
111645130	chr12:111645130:G:A	1.85257e-103	-1.06889e-09	-1.41791	2.6594e-49	-1.06889e-09	1.82753
111645358	chr12:111645358:C:T	3.55545e-24	179.069	2.06902	2.84012e-43	13.0474	2.66137
111645596	chr12:111645596:C:T	1.21171e-103	-1.06889e-09	-1.84244	3.77588e-50	-1.06889e-09	-0.124521
111645814	chr12:111645814:C:T	5.98438e-102	-1.06889e-09	2.05726	5.72696e-48	-1.06889e-09	4.8972
111645981	chr12:111645981:T:C	1.87375e-103	-1.06889e-09	-1.40654	2.76751e-49	-1.06889e-09	1.86738
111647030	chr12:111647030:C:A	1.29163e-103	-1.06889e-09	-1.77858	2.19709e-50	-1.06889e-09	-0.666023
111648075	chr12:111648075:G:A	1.96733e-103	-1.06889e-09	-1.3578	3.19303e-49	-1.06889e-09	2.0104
111648295	chr12:111648295:T:C	8.36111e-86	40.3219	-1.08887	3.11014e-33	38.6423	0.183168
111649006	chr12:111649006:C:A	1.21691e-103	-1.06889e-09	-1.83817	1.01361e-39	-1.06889e-09	23.8888
111649178	chr12:111649178:A:G	1.78209e-103	-1.06889e-09	-1.4567	2.47733e-49	-1.06889e-09	1.75661
111649602	chr12:111649602:GAC:G	1.31096e-103	-1.06889e-09	-1.76372	2.31246e-50	-1.06889e-09	-0.614845
111650001	chr12:111650001:C:T	2.04199e-103	-1.06889e-09	-1.32055	3.40337e-49	-1.06889e-09	2.0742
111650450	chr12:111650450:G:C	1.9375e-103	-1.06889e-09	-1.37308	3.04444e-49	-1.06889e-09	1.96275
111650947	chr12:111650947:C:T	2.01786e-103	-1.06889e-09	-1.33244	3.41345e-49	-1.06889e-09	2.07715
111651150	chr12:111651150:CCAGGGATCAGCTAGACCTTTCT:C	2.14414e-103	-1.06889e-09	-1.27174	4.00959e-49	-1.06889e-09	2.23812
111651192	chr12:111651192:AGCCTGCC:A	1.29198e-103	-1.06889e-09	-1.7783	6.50228e-50	-1.06889e-09	0.418997
111651212	chr12:111651212:A:AT	1.54648e-103	-1.06889e-09	-1.5985	1.49226e-49	-1.06889e-09	1.24973
111651233	chr12:111651233:A:AT	1.33216e-103	-1.06889e-09	-1.74768	7.08854e-50	-1.06889e-09	0.505324
111651366	chr12:111651366:C:T	1.8247e-103	-1.43306	-1.03578e-09	1.65664e-50	-0.948361	-1.03578e-09
111651459	chr12:111651459:C:T	2.52938e-102	1.19608	-1.03578e-09	3.08216e-51	-2.63011	-1.03578e-09
111651529	chr12:111651529:A:T	2.09028e-103	-1.06889e-09	-1.29718	3.80251e-49	-1.06889e-09	2.18509
111651715	chr12:111651715:A:G	2.83852e-103	-1.06889e-09	-0.991197	9.75322e-49	-1.06889e-09	3.12703
111651882	chr12:111651882:C:T	1.26569e-103	-1.06889e-09	-1.79886	8.23666e-51	-1.06889e-09	-1.64714
111652218	chr12:111652218:C:A	1.09637e-81	49.112	-0.397558	9.67253e-47	5.65755	2.06634
111652632	chr12:111652632:C:T	2.02626e-103	-1.06889e-09	-1.32829	3.45252e-49	-1.06889e-09	2.08853
111652975	chr12:111652975:C:T	1.39951e-103	-1.06889e-09	-1.69836	2.08797e-50	-1.06889e-09	-0.716965
111653010	chr12:111653010:A:G	1.18038e-103	-1.06889e-09	-1.86864	3.97748e-40	-1.06889e-09	22.9533
111653440	chr12:111653440:G:A	3.4304e-103	-0.801803	-1.03578e-09	1.51585e-48	3.56799	-1.03578e-09
111653552	chr12:111653552:C:T	1.38392e-104	-2.4746	-1.53755	4.7494e-50	1.7114	-1.60654
111654052	chr12:111654052:A:G	1.97766e-103	-1.06889e-09	-1.35257	3.23304e-49	-1.06889e-09	2.02285
111654506	chr12:111654506:GGGTTTC:G	1.99047e-103	-1.06889e-09	-1.34611	3.18012e-49	-1.06889e-09	2.00635
111655092	chr12:111655092:G:A	1.52549e-103	-1.06889e-09	-1.61216	3.18959e-50	-1.06889e-09	-0.293264
111655274	chr12:111655274:G:T	1.5461e-103	-1.06889e-09	-1.59874	1.68875e-50	-1.06889e-09	-0.929167
111656631	chr12:111656631:C:T	1.97766e-103	-1.06889e-09	-1.35257	3.23304e-49	-1.06889e-09	2.02285
111656703	chr12:111656703:A:G	8.70203e-105	-2.60844	-1.86766	1.15776e-42	10.3971	6.71687
111656798	chr12:111656798:A:G	3.84776e-103	-0.68699	-1.03578e-09	1.21781e-48	3.34907	-1.03578e-09
111656962	chr12:111656962:A:G	1.17556e-103	-1.06889e-09	-1.87274	3.52017e-49	-1.06889e-09	2.10794
111656998	chr12:111656998:T:C	1.35627e-102	-1.06889e-09	0.572845	6.62176e-51	-1.06889e-09	-1.86538
111657105	chr12:111657105:G:A	2.00376e-103	-1.06889e-09	-1.33945	3.23453e-49	-1.06889e-09	2.02331
111657205	chr12:111657205:A:G	2.90291e-103	-0.968766	-1.03578e-09	4.03441e-49	2.24429	-1.03578e-09
111657247	chr12:111657247:T:A	2.14795e-103	-1.06889e-09	-1.26997	7.21821e-50	-1.06889e-09	0.523452
111658117	chr12:111658117:A:G	1.70449e-103	-1.06889e-09	-1.50121	2.12347e-49	-1.06889e-09	1.60248
111658369	chr12:111658369:C:T	8.91233e-105	-2.58301	-1.8692	1.51665e-42	10.7311	6.65292
111658485	chr12:111658485:C:T	2.10214e-103	-1.06889e-09	-1.29153	6.56407e-51	-1.06889e-09	-1.87413
111659634	chr12:111659634:A:G	2.2001e-103	-1.06889e-09	-1.24598	2.87351e-50	-1.06889e-09	-0.397622
111660084	chr12:111660084:G:A	2.47763e-103	-1.06889e-09	-1.12718	5.70025e-49	-1.06889e-09	2.58994
111660354	chr12:111660354:T:A	1.22357e-103	-1.06889e-09	-1.83271	1.5422e-50	-1.06889e-09	-1.01994
111660388	chr12:111660388:A:T	2.45985e-102	1.1682	-1.03578e-09	3.07374e-51	-2.63285	-1.03578e-09
111660481	chr12:111660481:T:G	1.0895e-94	20.4103	-1.63575	5.32013e-48	6.64627	-1.82275
111660732	chr12:111660732:A:G	1.20872e-102	-1.06889e-09	0.457663	6.67756e-51	-1.06889e-09	-1.85699
111660971	chr12:111660971:G:C	1.81054e-103	-1.06889e-09	-1.44085	2.59774e-49	-1.06889e-09	1.80407
111661441	chr12:111661441:A:G	1.17623e-103	-1.06889e-09	-1.87217	2.72644e-40	-1.06889e-09	22.5757
111663576	chr12:111663576:A:ATCTC	1.97252e-103	-1.06889e-09	-1.35517	3.2121e-49	-1.06889e-09	2.01635
111663799	chr12:111663799:T:C	1.53885e-103	-1.06889e-09	-1.60345	1.00142e-50	-1.06889e-09	-1.45174
111664344	chr12:111664344:A:G	3.31261e-102	1.46584	-1.03578e-09	4.18511e-51	-2.32421	-1.03578e-09
111664423	chr12:111664423:T:C	1.99192e-103	-1.06889e-09	-1.34538	3.18236e-49	-1.06889e-09	2.00705
111664713	chr12:111664713:C:T	1.22578e-103	-1.06889e-09	-1.8309	1.40533e-50	-1.06889e-09	-1.11288
111664830	chr12:111664830:G:A	5.32663e-104	-2.66435	-1.03578e-09	6.90626e-49	2.78186	-1.03578e-09
111664875	chr12:111664875:G:C	1.9375e-103	-1.06889e-09	-1.37308	3.04444e-49	-1.06889e-09	1.96275
111665262	chr12:111665262:T:G	1.99703e-103	-1.06889e-09	-1.34282	6.85146e-51	-1.06889e-09	-1.83128
111665344	chr12:111665344:C:T	1.18114e-103	-1.06889e-09	-1.868	4.25102e-40	-1.06889e-09	23.0199
111665442	chr12:111665442:A:G	1.90546e-103	-1.06889e-09	-1.38975	2.97327e-49	-1.06889e-09	1.93909
111665785	chr12:111665785:G:A	1.99332e-103	-1.06889e-09	-1.34468	3.18957e-49	-1.06889e-09	2.00932
111666570	chr12:111666570:G:A	1.99332e-103	-1.06889e-09	-1.34468	3.18957e-49	-1.06889e-09	2.00932
111666880	chr12:111666880:C:T	3.6605e-103	-0.736879	-1.03578e-09	1.34022e-48	3.44485	-1.03578e-09
111668340	chr12:111668340:T:A	1.84974e-103	-1.06889e-09	-1.41944	2.65663e-49	-1.06889e-09	1.82649
111668706	chr12:111668706:G:A	1.94925e-103	-1.06889e-09	-1.36703	3.09835e-49	-1.06889e-09	1.9803
111668980	chr12:111668980:T:G	2.57241e-103	-1.06889e-09	-1.08964	7.26289e-51	-1.06889e-09	-1.77296
111669172	chr12:111669172:G:C	1.64225e-103	-1.06889e-09	-1.53841	2.01712e-48	-1.06889e-09	3.85369
111669514	chr12:111669514:C:T	2.85186e-95	17.4342	-1.03578e-09	6.00231e-48	4.94416	-1.03578e-09
111670505	chr12:111670505:G:A	1.90238e-103	-1.06889e-09	-1.39138	2.89376e-49	-1.06889e-09	1.91199
111670522	chr12:111670522:C:T	1.45121e-103	-1.06889e-09	-1.66208	6.77071e-51	-1.06889e-09	-1.84313
111670978	chr12:111670978:T:C	1.61148e-102	-1.06889e-09	0.74526	6.57105e-51	-1.06889e-09	-1.87307
111671292	chr12:111671292:A:G	1.94959e-103	-1.06889e-09	-1.36686	3.20668e-49	-1.06889e-09	2.01467
111671407	chr12:111671407:T:C	2.01538e-103	-1.06889e-09	-1.33367	3.43617e-49	-1.06889e-09	2.08379
111671419	chr12:111671419:G:A	1.96519e-103	-1.06889e-09	-1.35889	3.18111e-49	-1.06889e-09	2.00666
111672224	chr12:111672224:A:G	1.99332e-103	-1.06889e-09	-1.34468	3.18957e-49	-1.06889e-09	2.00932
111672278	chr12:111672278:C:T	2.17091e-103	-1.06889e-09	-1.25933	4.50458e-50	-1.06889e-09	0.0519386
111673360	chr12:111673360:C:T	2.02301e-103	-1.06889e-09	-1.32989	3.32e-49	-1.06889e-09	2.04939
111673549	chr12:111673549:T:C	1.32189e-102	-1.06889e-09	0.547171	6.65913e-51	-1.06889e-09	-1.85975
111673809	chr12:111673809:A:G	1.32653e-102	-1.06889e-09	0.550671	6.6323e-51	-1.06889e-09	-1.86379
111673913	chr12:111673913:C:T	2.22833e-103	-1.23323	-1.03578e-09	1.18991e-50	-1.27927	-1.03578e-09
111675001	chr12:111675001:C:T	1.17861e-103	-1.06889e-09	-1.87015	1.44512e-50	-1.06889e-09	-1.08496
111675704	chr12:111675704:G:A	1.69927e-85	40.8772	-0.934939	7.85659e-34	37.3102	0.139397
111675854	chr12:111675854:C:T	1.17937e-103	-1.06889e-09	-1.8695	3.66918e-40	-1.06889e-09	22.8727
111676013	chr12:111676013:G:T	1.92845e-103	-1.06889e-09	-1.37777	3.00745e-49	-1.06889e-09	1.95052
111676054	chr12:111676054:A:T	1.26366e-103	-1.06889e-09	-1.80047	5.85502e-50	-1.06889e-09	0.314145
111676611	chr12:111676611:A:G	1.92653e-103	-1.06889e-09	-1.37876	3.01707e-49	-1.06889e-09	1.95372
111676921	chr12:111676921:CT:C	2.48854e-102	1.1798	-1.03578e-09	3.0563e-51	-2.63854	-1.03578e-09
111677243	chr12:111677243:C:A	1.98023e-103	-1.06889e-09	-1.35127	3.23254e-49	-1.06889e-09	2.0227
111677321	chr12:111677321:T:A	1.52345e-103	-1.06889e-09	-1.6135	6.68096e-51	-1.06889e-09	-1.85648
111677984	chr12:111677984:C:T	1.90163e-103	-1.06889e-09	-1.39177	2.89154e-49	-1.06889e-09	1.91122
111678335	chr12:111678335:C:T	2.1016e-103	-1.06889e-09	-1.29178	3.83379e-49	-1.06889e-09	2.19328
111679205	chr12:111679205:A:G	1.95182e-103	-1.06889e-09	-1.36572	3.10434e-49	-1.06889e-09	1.98223
111679642	chr12:111679642:G:A	1.17735e-103	-1.06889e-09	-1.87122	1.54749e-50	-1.06889e-09	-1.01652
111679692	chr12:111679692:G:A	1.92294e-103	-1.06889e-09	-1.38063	2.89506e-49	-1.06889e-09	1.91243
111680019	chr12:111680019:A:G	1.81751e-103	-1.06889e-09	-1.43701	2.69592e-49	-1.06889e-09	1.84117
111680400	chr12:111680400:C:T	4.34401e-102	1.7369	-1.03578e-09	2.96121e-51	-2.67014	-1.03578e-09
111680772	chr12:111680772:T:C	2.80589e-85	40.9004	-0.4566	6.1466e-34	37.4664	-0.262254
111680980	chr12:111680980:T:TA	1.84174e-103	-1.06889e-09	-1.42377	2.7101e-49	-1.06889e-09	1.84641
111681186	chr12:111681186:G:T	1.91539e-103	-1.06889e-09	-1.38456	2.95379e-49	-1.06889e-09	1.93252
111681570	chr12:111681570:T:C	1.91716e-103	-1.06889e-09	-1.38363	3.58148e-49	-1.06889e-09	2.12521
111682366	chr12:111682366:C:T	1.3288e-103	-1.06889e-09	-1.7502	9.92937e-45	-1.06889e-09	12.3553
111682450	chr12:111682450:G:A	1.91178e-103	-1.06889e-09	-1.38645	7.36135e-51	-1.06889e-09	-1.7595
111682865	chr12:111682865:T:C	1.6834e-103	-1.06889e-09	-1.51366	1.19386e-50	-1.06889e-09	-1.27596
111683092	chr12:111683092:T:C	1.15458e-102	-1.06889e-09	0.411841	6.64559e-51	-1.06889e-09	-1.86179
111683264	chr12:111683264:G:A	1.23279e-103	-1.06889e-09	-1.8252	2.69125e-50	-1.06889e-09	-0.463148
111684066	chr12:111684066:A:T	3.31429e-95	19.2739	-1.68944	6.13359e-48	6.83179	-1.866
111684183	chr12:111684183:G:A	1.56236e-103	-1.06889e-09	-1.58828	1.70868e-48	-1.06889e-09	3.68773
111685365	chr12:111685365:G:C	1.80097e-103	-1.06889e-09	-1.44616	2.53825e-49	-1.06889e-09	1.78091
111685453	chr12:111685453:G:C	1.42978e-103	-1.06889e-09	-1.67696	4.80961e-50	-1.06889e-09	0.117462
111685480	chr12:111685480:A:G	1.27811e-103	-1.06889e-09	-1.7891	9.94217e-42	-1.06889e-09	19.2643
111686697	chr12:111686697:CAA:C	1.81209e-103	-1.06889e-09	-1.44	2.58414e-49	-1.06889e-09	1.79882
111687433	chr12:111687433:G:A	1.34839e-103	-1.06889e-09	-1.73557	7.05173e-51	-1.06889e-09	-1.80247
111688261	chr12:111688261:T:C	1.41119e-103	-1.06889e-09	-1.69005	2.014e-50	-1.06889e-09	-0.753032
111688467	chr12:111688467:T:C	1.97901e-103	-1.06889e-09	-1.35188	3.24435e-49	-1.06889e-09	2.02634
111689266	chr12:111689266:A:G	1.77542e-103	-1.06889e-09	-1.46045	2.43461e-49	-1.06889e-09	1.73922
111689287	chr12:111689287:T:C	1.95565e-103	-1.06889e-09	-1.36376	3.12673e-49	-1.06889e-09	1.98942
111689320	chr12:111689320:T:C	2.05427e-103	-1.06889e-09	-1.31456	2.57043e-50	-1.06889e-09	-0.509081
111689532	chr12:111689532:T:C	1.87318e-103	-1.06889e-09	-1.40684	2.93062e-49	-1.06889e-09	1.92464
111690496	chr12:111690496:T:C	3.45849e-102	1.50894	-1.03578e-09	4.14583e-51	-2.33364	-1.03578e-09
111690678	chr12:111690678:G:A	4.03107e-102	-1.06889e-09	1.66214	9.62656e-51	-1.06889e-09	-1.49121
111691366	chr12:111691366:T:C	1.91554e-103	-1.06889e-09	-1.38448	2.96257e-49	-1.06889e-09	1.93549
111691805	chr12:111691805:A:G	1.81255e-103	-1.06889e-09	-1.43975	2.58741e-49	-1.06889e-09	1.80009
111692072	chr12:111692072:G:A	4.86849e-102	1.85089	-1.03578e-09	3.48253e-51	-2.50798	-1.03578e-09
111692686	chr12:111692686:T:C	2.01628e-103	-1.06889e-09	-1.33323	3.28826e-49	-1.06889e-09	2.03979
111692760	chr12:111692760:A:G	1.97343e-103	-1.06889e-09	-1.3547	3.20657e-49	-1.06889e-09	2.01463
111692862	chr12:111692862:A:T	1.99564e-103	-1.06889e-09	-1.34352	3.19972e-49	-1.06889e-09	2.01249
111692904	chr12:111692904:A:G	2.35564e-103	-1.06889e-09	-1.17767	6.61079e-51	-1.06889e-09	-1.86704
111693070	chr12:111693070:A:AT	4.94639e-101	4.16935	-1.03578e-09	7.10748e-49	2.81058	-1.03578e-09
111693840	chr12:111693840:A:G	5.31388e-103	-0.364158	-1.03578e-09	5.65941e-51	-2.02242	-1.03578e-09
111693894	chr12:111693894:G:T	4.03724e-87	37.2993	-1.0969	3.36283e-36	31.6522	0.343619
111694402	chr12:111694402:G:A	1.96125e-103	-1.06889e-09	-1.3609	3.15651e-49	-1.06889e-09	1.9989
111694488	chr12:111694488:C:CT	2.04393e-103	-1.06889e-09	-1.3196	3.41192e-49	-1.06889e-09	2.07671
111694601	chr12:111694601:C:T	1.22601e-103	-1.06889e-09	-1.83072	1.47288e-50	-1.06889e-09	-1.06593
111694662	chr12:111694662:A:ACT	1.95461e-103	-1.06889e-09	-1.36429	3.12545e-49	-1.06889e-09	1.98901
111694666	chr12:111694666:C:T	1.32763e-103	-1.06889e-09	-1.75108	2.41978e-50	-1.06889e-09	-0.569479
111694828	chr12:111694828:C:T	1.39941e-103	-1.06889e-09	-1.69843	2.10061e-50	-1.06889e-09	-0.710927
111695071	chr12:111695071:T:C	1.72553e-85	40.9806	-1.02305	3.2879e-34	36.3244	0.254093
111695589	chr12:111695589:A:G	1.99748e-103	-1.06889e-09	-1.34259	3.21137e-49	-1.06889e-09	2.01613
111695979	chr12:111695979:G:A	2.03689e-103	-1.06889e-09	-1.32305	2.57952e-50	-1.06889e-09	-0.505553
111696120	chr12:111696120:G:A	2.05193e-85	41.0789	-0.948042	2.69192e-34	36.2259	0.152592
111696281	chr12:111696281:G:A	1.93341e-94	19.56	-0.211964	5.61945e-47	5.7542	1.42664
111696738	chr12:111696738:C:G	1.9697e-103	-1.06889e-09	-1.3566	2.42353e-50	-1.06889e-09	-0.567931
111696864	chr12:111696864:G:A	1.96787e-103	-1.06889e-09	-1.35753	3.18734e-49	-1.06889e-09	2.00862
111696941	chr12:111696941:C:T	1.95679e-103	-1.06889e-09	-1.36317	3.133e-49	-1.06889e-09	1.99142
111698658	chr12:111698658:G:C	1.95692e-103	-1.06889e-09	-1.36311	2.3998e-50	-1.06889e-09	-0.577769
111698772	chr12:111698772:G:A	1.27711e-102	-1.06889e-09	0.512705	6.64839e-51	-1.06889e-09	-1.86137
111698779	chr12:111698779:C:A	1.18376e-103	-1.06889e-09	-1.86578	2.86995e-49	-1.06889e-09	1.90372
111699319	chr12:111699319:A:G	1.95636e-103	-1.06889e-09	-1.36339	3.13103e-49	-1.06889e-09	1.99079
111700134	chr12:111700134:A:G	1.52609e-103	-1.06889e-09	-1.61177	3.05625e-50	-1.06889e-09	-0.335965
111700168	chr12:111700168:A:C	1.52209e-103	-1.06889e-09	-1.6144	1.5216e-49	-1.06889e-09	1.26919
111701145	chr12:111701145:A:C	2.01646e-103	-1.06889e-09	-1.33313	3.4003e-49	-1.06889e-09	2.07329
111701403	chr12:111701403:CA:C	1.18532e-103	-1.06889e-09	-1.86447	2.7836e-49	-1.06889e-09	1.87317
111701537	chr12:111701537:C:T	9.45544e-101	4.81728	-1.03578e-09	2.60075e-50	-0.497356	-1.03578e-09
111701714	chr12:111701714:G:A	5.05311e-103	-0.414477	-1.03578e-09	1.24211e-48	3.36882	-1.03578e-09
111701821	chr12:111701821:C:T	1.47224e-103	-1.06889e-09	-1.6477	6.59812e-51	-1.06889e-09	-1.86896
111701997	chr12:111701997:G:T	1.72851e-103	-1.06889e-09	-1.48722	4.27169e-50	-1.06889e-09	-0.00114468
111702605	chr12:111702605:T:C	1.17668e-103	-1.06889e-09	-1.87179	3.34769e-49	-1.06889e-09	2.0577
111703429	chr12:111703429:A:G	1.28417e-103	-1.06889e-09	-1.78437	1.06763e-41	-1.06889e-09	19.3356
111703766	chr12:111703766:G:A	4.07784e-83	46.8861	-1.46331	2.45249e-26	45.1249	9.5811
111703793	chr12:111703793:A:G	1.18449e-103	-1.06889e-09	-1.86517	8.86779e-51	-1.06889e-09	-1.57331
111703827	chr12:111703827:G:C	1.91105e-103	-1.06889e-09	-1.38683	2.84366e-49	-1.06889e-09	1.89452
111704169	chr12:111704169:T:C	1.30287e-103	-1.06889e-09	-1.76991	2.26221e-50	-1.06889e-09	-0.636811
111704493	chr12:111704493:G:C	1.20045e-103	-1.06889e-09	-1.85179	1.97298e-50	-1.06889e-09	-0.773608
111704717	chr12:111704717:T:C	1.89288e-103	-1.06889e-09	-1.39638	3.41352e-49	-1.06889e-09	2.07717
111706404	chr12:111706404:G:A	1.98988e-103	-1.06889e-09	-1.3464	3.17649e-49	-1.06889e-09	2.00521
111706581	chr12:111706581:C:T	4.65463e-102	1.80597	-1.03578e-09	3.44367e-51	-2.5192	-1.03578e-09
111706842	chr12:111706842:C:T	1.62229e-102	-1.06889e-09	0.751946	6.56976e-51	-1.06889e-09	-1.87326
111707151	chr12:111707151:G:A	1.35504e-103	-1.06889e-09	-1.73065	1.18199e-50	-1.06889e-09	-1.28596
111707154	chr12:111707154:A:G	1.90672e-103	-1.06889e-09	-1.3891	2.91944e-49	-1.06889e-09	1.92082
111707412	chr12:111707412:A:ATT	1.46028e-103	-1.06889e-09	-1.65585	1.99889e-50	-1.06889e-09	-0.760562
111707413	chr12:111707413:A:T	1.45872e-103	-1.06889e-09	-1.65692	1.99771e-50	-1.06889e-09	-0.761152
111707417	chr12:111707417:G:GT	1.95335e-103	-1.06889e-09	-1.36494	4.88757e-49	-1.06889e-09	2.43612
111707923	chr12:111707923:C:T	1.17428e-103	-1.06889e-09	-1.87383	1.13917e-50	-1.06889e-09	-1.32286
111708123	chr12:111708123:A:G	1.70704e-103	-1.06889e-09	-1.49972	1.26269e-49	-1.06889e-09	1.08267
111709107	chr12:111709107:C:T	2.01742e-85	41.081	-0.967093	2.34613e-34	36.0602	0.180823
111709160	chr12:111709160:C:T	1.27795e-103	-1.06889e-09	-1.78923	9.95776e-42	-1.06889e-09	19.2659
111709593	chr12:111709593:A:G	1.90675e-103	-1.06889e-09	-1.38908	2.91779e-49	-1.06889e-09	1.92026
111709640	chr12:111709640:A:C	1.99435e-103	-1.06889e-09	-1.34416	3.31116e-49	-1.06889e-09	2.04673
111709734	chr12:111709734:C:A	1.35387e-103	-1.06889e-09	-1.73152	1.17313e-50	-1.06889e-09	-1.29348
111710862	chr12:111710862:G:A	1.99727e-103	-1.06889e-09	-1.3427	3.32557e-49	-1.06889e-09	2.05107
111710980	chr12:111710980:G:A	1.70593e-103	-1.06889e-09	-1.50037	2.37711e-48	-1.06889e-09	4.0179
111712279	chr12:111712279:G:A	1.77688e-103	-1.06889e-09	-1.45962	2.43835e-49	-1.06889e-09	1.74075
111713672	chr12:111713672:C:T	1.42217e-103	-1.06889e-09	-1.68229	1.97613e-50	-1.06889e-09	-0.772014
111713761	chr12:111713761:AC:A	6.5298e-102	-1.06889e-09	2.14448	6.43714e-48	-1.06889e-09	5.0141
111713886	chr12:111713886:A:G	1.92725e-103	-1.06889e-09	-1.37839	3.02634e-49	-1.06889e-09	1.95678
111713933	chr12:111713933:C:T	2.33324e-103	-1.06889e-09	-1.18722	5.07334e-49	-1.06889e-09	2.47343
111713964	chr12:111713964:C:T	1.2485e-103	-1.06889e-09	-1.81254	1.37276e-50	-1.06889e-09	-1.13633
111714229	chr12:111714229:A:C	1.96201e-103	-1.06889e-09	-1.36051	3.10164e-49	-1.06889e-09	1.98136
111714424	chr12:111714424:T:G	1.9137e-103	-1.06889e-09	-1.38544	2.98338e-49	-1.06889e-09	1.94249
111714641	chr12:111714641:G:A	3.98926e-103	-1.06889e-09	-0.650874	6.69529e-51	-1.06889e-09	-1.85434
111714798	chr12:111714798:C:T	6.89111e-103	-1.06889e-09	-0.104248	5.50374e-49	-1.06889e-09	2.55486
111714837	chr12:111714837:C:T	1.28448e-103	-1.06889e-09	-1.78412	6.31638e-50	-1.06889e-09	0.389992
111715120	chr12:111715120:G:A	1.1751e-103	-1.06889e-09	-1.87313	1.11898e-50	-1.06889e-09	-1.34073
111715328	chr12:111715328:A:G	1.94893e-103	-1.06889e-09	-1.3672	3.09303e-49	-1.06889e-09	1.97858
111715696	chr12:111715696:C:T	2.20476e-103	-1.06889e-09	-1.24386	4.60784e-50	-1.06889e-09	0.0746052
111715957	chr12:111715957:G:A	1.60983e-103	-1.06889e-09	-1.55835	6.56599e-51	-1.06889e-09	-1.87384
111716054	chr12:111716054:T:C	2.01203e-103	-1.06889e-09	-1.33533	3.38171e-49	-1.06889e-09	2.06781
111716136	chr12:111716136:C:G	1.32959e-103	-1.06889e-09	-1.74961	1.21446e-50	-1.06889e-09	-1.25885
111716709	chr12:111716709:A:G	1.86962e-103	-1.06889e-09	-1.40875	2.7935e-49	-1.06889e-09	1.87672
111717284	chr12:111717284:G:A	1.813e-103	-1.06889e-09	-1.4395	2.5878e-49	-1.06889e-09	1.80024
111717317	chr12:111717317:C:T	1.33365e-103	-1.06889e-09	-1.74656	1.2665e-50	-1.06889e-09	-1.2169
111717330	chr12:111717330:A:G	2.08502e-103	-1.06889e-09	-1.2997	6.56525e-51	-1.06889e-09	-1.87395
111718698	chr12:111718698:C:T	1.6722e-102	0.782243	-1.03578e-09	1.29467e-49	1.10769	-1.03578e-09
111718790	chr12:111718790:T:C	1.41895e-103	-1.06889e-09	-1.68456	1.09063e-50	-1.06889e-09	-1.3664
111718843	chr12:111718843:A:G	1.97653e-103	-1.06889e-09	-1.35314	3.39878e-49	-1.06889e-09	2.07285
111718941	chr12:111718941:A:C	1.29949e-103	-1.06889e-09	-1.77251	1.70348e-41	-1.06889e-09	19.8028
111718998	chr12:111718998:T:A	7.69376e-103	1.69594	-1.69001	3.20113e-51	-2.22371	-0.368527
111719012	chr12:111719012:G:A	1.91169e-103	-1.06889e-09	-1.38649	3.0115e-49	-1.06889e-09	1.95187
111719458	chr12:111719458:C:T	1.17487e-103	-1.06889e-09	-1.87332	2.2437e-40	-1.06889e-09	22.3808
111719693	chr12:111719693:A:C	1.90616e-103	-1.06889e-09	-1.38939	2.923e-49	-1.06889e-09	1.92204
111720060	chr12:111720060:C:T	1.94442e-103	-1.06889e-09	-1.36951	3.08198e-49	-1.06889e-09	1.975
111720110	chr12:111720110:C:T	1.17476e-103	-1.06889e-09	-1.87341	7.07241e-51	-1.06889e-09	-1.79954
111720127	chr12:111720127:A:G	1.956e-103	-1.06889e-09	-1.36358	3.13957e-49	-1.06889e-09	1.99352
111720689	chr12:111720689:G:A	1.7769e-103	-1.06889e-09	-1.45961	2.43805e-49	-1.06889e-09	1.74063
111723965	chr12:111723965:G:A	1.82164e-103	-1.06889e-09	-1.43474	2.77496e-49	-1.06889e-09	1.87007
111723973	chr12:111723973:C:T	2.15191e-103	-1.06889e-09	-1.26813	3.9477e-49	-1.06889e-09	2.22256
111724246	chr12:111724246:TGGC:T	1.20228e-103	-1.06889e-09	-1.85026	8.43215e-51	-1.06889e-09	-1.62369
111724499	chr12:111724499:C:G	1.33559e-104	-2.50904	-1.53866	3.86392e-50	1.50399	-1.60546
111725781	chr12:111725781:C:T	1.4333e-103	-1.06889e-09	-1.6745	1.17053e-50	-1.06889e-09	-1.2957
111725842	chr12:111725842:T:C	1.21351e-103	-1.06889e-09	-1.84097	1.96214e-49	-1.06889e-09	1.52347
111726101	chr12:111726101:G:A	1.98619e-103	-1.06889e-09	-1.34826	3.35844e-49	-1.06889e-09	2.06091
111726178	chr12:111726178:T:C	1.97709e-103	-1.06889e-09	-1.35286	3.23774e-49	-1.06889e-09	2.02431
111726203	chr12:111726203:A:G	1.98388e-103	-1.06889e-09	-1.34943	3.26203e-49	-1.06889e-09	2.03178
111726464	chr12:111726464:A:G	9.89087e-102	2.55972	-1.03578e-09	1.03475e-50	-1.41899	-1.03578e-09
111726590	chr12:111726590:A:C	1.94942e-103	-1.06889e-09	-1.36695	3.10864e-49	-1.06889e-09	1.98362
111727182	chr12:111727182:C:T	1.44906e-103	-1.06889e-09	-1.66356	2.69131e-49	-1.06889e-09	1.83946
111727262	chr12:111727262:C:T	2.22942e-102	2.88301	-1.81316	6.16006e-52	-2.37364	-1.8666
111727472	chr12:111727472:C:T	5.17927e-98	11.1231	-1.03578e-09	3.24685e-51	-2.57806	-1.03578e-09
111727608	chr12:111727608:C:G	1.81534e-103	-1.06889e-09	-1.43821	2.59716e-49	-1.06889e-09	1.80385
111728052	chr12:111728052:A:G	1.80999e-103	-1.06889e-09	-1.44116	2.51339e-49	-1.06889e-09	1.77106
111728801	chr12:111728801:T:C	1.94867e-103	-1.06889e-09	-1.36733	3.09732e-49	-1.06889e-09	1.97997
111728892	chr12:111728892:A:G	1.205e-103	-1.06889e-09	-1.848	2.12609e-49	-1.06889e-09	1.60371
111729123	chr12:111729123:A:G	1.99508e-103	-1.06889e-09	-1.3438	3.30216e-49	-1.06889e-09	2.04401
111729330	chr12:111729330:T:C	1.98287e-103	-1.06889e-09	-1.34994	3.24398e-49	-1.06889e-09	2.02623
111729575	chr12:111729575:T:C	1.99943e-103	-1.06889e-09	-1.34162	3.31765e-49	-1.06889e-09	2.04869
111729795	chr12:111729795:A:G	1.96111e-103	-1.06889e-09	-1.36097	3.15221e-49	-1.06889e-09	1.99753
111729973	chr12:111729973:G:A	2.4407e-103	-1.06889e-09	-1.1422	7.4352e-51	-1.06889e-09	-1.74951
111730246	chr12:111730246:A:G	1.52045e-103	-1.06889e-09	-1.61547	1.7204e-50	-1.06889e-09	-0.910597
111730607	chr12:111730607:A:G	1.99834e-103	-1.06889e-09	-1.34216	3.21584e-49	-1.06889e-09	2.01752
111730856	chr12:111730856:A:G	2.00284e-103	-1.06889e-09	-1.33991	3.23001e-49	-1.06889e-09	2.02191
111731308	chr12:111731308:A:AC	1.81445e-103	-1.06889e-09	-1.4387	2.59566e-49	-1.06889e-09	1.80327
111731408	chr12:111731408:T:A	1.20679e-103	-1.06889e-09	-1.84652	3.87111e-50	-1.06889e-09	-0.0996136
111732085	chr12:111732085:A:C	1.94644e-103	-1.06889e-09	-1.36848	8.97932e-51	-1.06889e-09	-1.56082
111732236	chr12:111732236:A:G	5.30893e-101	4.24008	-1.03578e-09	2.95119e-51	-2.67353	-1.03578e-09
111732561	chr12:111732561:G:A	1.97732e-103	-1.06889e-09	-1.35274	3.21824e-49	-1.06889e-09	2.01826
111732711	chr12:111732711:G:C	2.28473e-103	-1.06889e-09	-1.20823	8.17115e-50	-1.06889e-09	0.647454
111733839	chr12:111733839:C:T	1.94368e-103	-1.06889e-09	-1.36989	3.07551e-49	-1.06889e-09	1.9729
111733846	chr12:111733846:G:A	4.17628e-102	-1.06889e-09	1.69753	9.74336e-51	-1.06889e-09	-1.47915
111734252	chr12:111734252:GT:G	1.84423e-103	-1.06889e-09	-1.42242	2.2076e-50	-1.06889e-09	-0.661247
111734941	chr12:111734941:C:T	9.10049e-103	0.173848	-1.03578e-09	7.56952e-51	-1.73161	-1.03578e-09
111735038	chr12:111735038:A:G	1.56685e-103	-1.06889e-09	-1.58541	6.63902e-51	-1.06889e-09	-1.86278
111735265	chr12:111735265:C:T	2.0143e-103	-1.06889e-09	-1.33421	6.56613e-51	-1.06889e-09	-1.87382
111735486	chr12:111735486:C:T	1.17539e-103	-1.06889e-09	-1.87288	1.11287e-50	-1.06889e-09	-1.34622
111735739	chr12:111735739:G:A	1.17425e-103	-1.06889e-09	-1.87385	1.20422e-50	-1.06889e-09	-1.26733
111736416	chr12:111736416:C:T	3.31372e-102	1.46618	-1.03578e-09	4.87053e-49	2.43263	-1.03578e-09
111736608	chr12:111736608:T:C	1.95672e-103	-1.06889e-09	-1.36321	3.13267e-49	-1.06889e-09	1.99132
111736961	chr12:111736961:T:A	1.95636e-103	-1.06889e-09	-1.36339	3.13103e-49	-1.06889e-09	1.99079
111736969	chr12:111736969:C:G	1.95636e-103	-1.06889e-09	-1.36339	3.13103e-49	-1.06889e-09	1.99079
111737540	chr12:111737540:T:C	1.90476e-103	-1.06889e-09	-1.39013	8.70955e-50	-1.06889e-09	0.711265
111737889	chr12:111737889:G:A	1.98367e-103	-1.06889e-09	-1.34953	3.27858e-49	-1.06889e-09	2.03684
111737895	chr12:111737895:C:T	1.99859e-103	-1.06889e-09	-1.34204	3.32485e-49	-1.06889e-09	2.05085
111738303	chr12:111738303:A:G	1.18229e-103	-1.06889e-09	-1.86702	2.94554e-49	-1.06889e-09	1.92972
111738520	chr12:111738520:G:A	1.18084e-103	-1.06889e-09	-1.86825	1.45215e-50	-1.06889e-09	-1.08011
111738555	chr12:111738555:A:G	1.91294e-103	-1.06889e-09	-1.38584	2.95184e-49	-1.06889e-09	1.93186
111738722	chr12:111738722:C:A	1.96804e-103	-1.06889e-09	-1.35744	3.1916e-49	-1.06889e-09	2.00995
111738726	chr12:111738726:G:T	9.53938e-102	2.52353	-1.03578e-09	2.24256e-49	1.65705	-1.03578e-09
111739211	chr12:111739211:G:A	1.99578e-103	-1.06889e-09	-1.34345	3.30652e-49	-1.06889e-09	2.04533
111739523	chr12:111739523:G:A	1.40336e-103	-1.06889e-09	-1.69561	1.09847e-50	-1.06889e-09	-1.35923
111739971	chr12:111739971:T:A	7.37133e-100	6.87087	-1.03578e-09	5.24143e-51	-2.09915	-1.03578e-09
111740204	chr12:111740204:C:T	1.42242e-103	-1.06889e-09	-1.68212	1.01132e-48	-1.06889e-09	3.16327
111740254	chr12:111740254:G:A	2.04982e-103	-1.06889e-09	-1.31673	6.59639e-51	-1.06889e-09	-1.86922
111740318	chr12:111740318:T:C	2.03232e-103	-1.06889e-09	-1.3253	3.47109e-49	-1.06889e-09	2.0939
111740655	chr12:111740655:T:C	1.96373e-103	-1.06889e-09	-1.35964	3.19121e-49	-1.06889e-09	2.00983
111740740	chr12:111740740:T:C	1.8973e-103	-1.06889e-09	-1.39405	3.06468e-49	-1.06889e-09	1.96937
111741667	chr12:111741667:T:C	3.83357e-55	109.092	0.741418	2.98492e-45	8.85544	2.2979
111741668	chr12:111741668:G:A	1.95636e-103	-1.06889e-09	-1.36339	3.13103e-49	-1.06889e-09	1.99079
111741808	chr12:111741808:C:T	1.21128e-103	-1.06889e-09	-1.8428	8.16131e-51	-1.06889e-09	-1.65634
111742625	chr12:111742625:T:G	3.72723e-102	1.58377	-1.03578e-09	3.31462e-51	-2.5574	-1.03578e-09
111742675	chr12:111742675:C:T	2.23229e-103	-1.06889e-09	-1.23145	2.21633e-50	-1.06889e-09	-0.657304
111743196	chr12:111743196:A:T	1.97711e-103	-1.06889e-09	-1.35284	3.21841e-49	-1.06889e-09	2.01832
111743274	chr12:111743274:T:C	1.47242e-103	-1.06889e-09	-1.64757	1.20638e-48	-1.06889e-09	3.33964
111743370	chr12:111743370:T:G	7.71069e-86	39.1521	-1.03578e-09	1.40152e-32	40.3309	-1.03578e-09
111743372	chr12:111743372:T:G	9.07995e-105	-2.58184	-1.85174	2.01716e-42	10.7071	6.96212
111743375	chr12:111743375:T:G	1.60801e-103	-1.06889e-09	-1.55948	1.09903e-49	-1.06889e-09	0.943862
111743422	chr12:111743422:C:T	3.37548e-86	38.5848	-0.258788	1.54783e-33	38.6149	-0.487233
111743430	chr12:111743430:G:A	1.19859e-103	-1.06889e-09	-1.85333	3.64764e-50	-1.06889e-09	-0.159076
111743722	chr12:111743722:T:C	1.98466e-103	-1.06889e-09	-1.34903	3.15162e-49	-1.06889e-09	1.99735
111744343	chr12:111744343:G:A	2.30037e-103	-1.06889e-09	-1.20141	1.18544e-50	-1.06889e-09	-1.28304
111744401	chr12:111744401:T:G	1.90486e-103	-1.06889e-09	-1.39007	8.59503e-50	-1.06889e-09	0.698029
111744441	chr12:111744441:T:G	2.00248e-103	-1.06889e-09	-1.34009	3.28623e-49	-1.06889e-09	2.03917
111745600	chr12:111745600:C:T	3.65422e-100	6.16916	-1.03578e-09	1.07709e-50	-1.37889	-1.03578e-09
111745624	chr12:111745624:C:T	5.89067e-103	-1.06889e-09	-0.261111	4.28256e-49	-1.06889e-09	2.30398
111745686	chr12:111745686:G:A	1.18821e-103	-1.06889e-09	-1.86204	2.65189e-49	-1.06889e-09	1.8247
111745770	chr12:111745770:T:C	1.32923e-103	-1.06889e-09	-1.74988	7.36657e-47	-1.06889e-09	7.45155
111745928	chr12:111745928:A:G	1.25794e-103	-1.06889e-09	-1.805	4.4513e-50	-1.06889e-09	0.0400421
111746031	chr12:111746031:G:A	1.41012e-103	-1.06889e-09	-1.69081	6.86055e-51	-1.06889e-09	-1.82995
111746083	chr12:111746083:A:G	1.9732e-103	-1.06889e-09	-1.35482	6.57016e-51	-1.06889e-09	-1.8732
111746668	chr12:111746668:G:A	2.48125e-103	-1.06889e-09	-1.12572	5.70062e-49	-1.06889e-09	2.59
111746738	chr12:111746738:A:G	1.2015e-103	-1.06889e-09	-1.85091	9.5987e-51	-1.06889e-09	-1.49411
111746862	chr12:111746862:A:G	1.9641e-103	-1.06889e-09	-1.35945	3.11615e-49	-1.06889e-09	1.98603
111747061	chr12:111747061:T:C	2.01198e-103	-1.06889e-09	-1.33536	2.51395e-50	-1.06889e-09	-0.531299
111748081	chr12:111748081:T:C	2.37612e-103	-1.06889e-09	-1.16901	8.63436e-50	-1.06889e-09	0.702595
111748146	chr12:111748146:A:G	1.2439e-103	-1.06889e-09	-1.81623	1.39141e-50	-1.06889e-09	-1.12284
111748238	chr12:111748238:T:G	2.03498e-103	-1.06889e-09	-1.32399	3.32032e-49	-1.06889e-09	2.04949
111748470	chr12:111748470:C:T	4.89815e-102	1.85696	-1.03578e-09	7.01988e-51	-1.80699	-1.03578e-09
111748729	chr12:111748729:G:A	1.21324e-103	-1.06889e-09	-1.84118	8.78497e-51	-1.06889e-09	-1.5827
111749336	chr12:111749336:G:A	1.95972e-103	-1.06889e-09	-1.36168	2.37153e-50	-1.06889e-09	-0.589621
111750036	chr12:111750036:A:G	4.98245e-87	38.0613	-1.64852	7.93188e-31	40.7047	3.66218
111751197	chr12:111751197:G:A	8.33091e-103	0.0854922	-1.03578e-09	3.09501e-48	4.28181	-1.03578e-09
111751246	chr12:111751246:G:C	1.30721e-102	-1.06889e-09	0.536002	6.6345e-51	-1.06889e-09	-1.86346
111752096	chr12:111752096:A:G	2.11931e-103	-1.06889e-09	-1.28339	3.98722e-49	-1.06889e-09	2.23252
111752326	chr12:111752326:G:A	1.8497e-103	-1.06889e-09	-1.41946	2.70296e-49	-1.06889e-09	1.84378
111752696	chr12:111752696:G:T	2.46867e-103	-1.06889e-09	-1.1308	7.38723e-51	-1.06889e-09	-1.75599
111753349	chr12:111753349:C:T	1.80946e-103	-1.06889e-09	-1.44145	2.09611e-50	-1.06889e-09	-0.713073
111753613	chr12:111753613:A:G	2.00134e-103	-1.06889e-09	-1.34066	3.28048e-49	-1.06889e-09	2.03742
111753837	chr12:111753837:G:A	2.05478e-103	-1.06889e-09	-1.31431	6.56389e-51	-1.06889e-09	-1.87416
111753865	chr12:111753865:C:T	2.04128e-103	-1.06889e-09	-1.3209	3.34841e-49	-1.06889e-09	2.05791
111754430	chr12:111754430:C:T	6.2018e-102	-1.06889e-09	2.09294	5.90726e-48	-1.06889e-09	4.9282
111755196	chr12:111755196:G:A	1.53511e-103	-1.06889e-09	-1.60588	1.4928e-48	-1.06889e-09	3.55267
111755329	chr12:111755329:C:G	2.14309e-103	-1.06889e-09	-1.27223	3.90551e-49	-1.06889e-09	2.21182
111755390	chr12:111755390:A:C	1.89984e-103	-1.06889e-09	-1.39271	2.89468e-49	-1.06889e-09	1.91231
111755479	chr12:111755479:A:G	1.94244e-103	-1.06889e-09	-1.37054	3.02109e-49	-1.06889e-09	1.95505
111755482	chr12:111755482:GC:G	1.9306e-103	-1.06889e-09	-1.37665	2.97626e-49	-1.06889e-09	1.9401
111756433	chr12:111756433:G:A	2.29242e-103	-1.06889e-09	-1.20487	4.64023e-49	-1.06889e-09	2.38419
111756554	chr12:111756554:G:A	2.08301e-103	-1.06889e-09	-1.30066	3.63508e-49	-1.06889e-09	2.14006
111756617	chr12:111756617:T:G	2.27888e-103	-1.06889e-09	-1.2108	5.44976e-49	-1.06889e-09	2.545
111757172	chr12:111757172:T:C	2.05582e-89	32.7148	-1.79241	1.41166e-19	51.172	19.0997
111757471	chr12:111757471:C:T	1.94407e-103	-1.06889e-09	-1.3697	3.00487e-49	-1.06889e-09	1.94967
111758810	chr12:111758810:G:A	1.93779e-103	-1.06889e-09	-1.37293	2.89399e-49	-1.06889e-09	1.91207
111759061	chr12:111759061:T:C	2.14561e-103	-1.06889e-09	-1.27106	1.16112e-49	-1.06889e-09	0.998817
111759254	chr12:111759254:T:C	2.04439e-103	-1.06889e-09	-1.31938	4.17263e-49	-1.06889e-09	2.27798
111759356	chr12:111759356:C:T	2.13229e-103	-1.06889e-09	-1.27729	4.67555e-49	-1.06889e-09	2.39178
111759793	chr12:111759793:G:A	2.8862e-94	19.6993	0.0494084	9.22381e-47	5.85893	1.81746
111759911	chr12:111759911:G:A	1.94333e-103	-1.06889e-09	-1.37008	2.9006e-49	-1.06889e-09	1.91435
111759968	chr12:111759968:A:G	3.93206e-102	1.63727	-1.03578e-09	8.63088e-51	-1.60039	-1.03578e-09
111759976	chr12:111759976:C:T	1.93552e-103	-1.06889e-09	-1.37411	2.88663e-49	-1.06889e-09	1.90952
111760033	chr12:111760033:A:C	1.47605e-89	32.3994	-1.80835	1.77066e-19	51.6159	18.8825
111760116	chr12:111760116:T:C	2.06822e-103	-1.06889e-09	-1.30779	4.31081e-49	-1.06889e-09	2.31056
111760474	chr12:111760474:C:T	1.93821e-103	-1.06889e-09	-1.37272	2.8958e-49	-1.06889e-09	1.91269
111761305	chr12:111761305:GTGTGTGTGTGTGTGTA:G	1.86988e-103	-1.06889e-09	-1.4086	2.60314e-49	-1.06889e-09	1.80615
111761557	chr12:111761557:A:G	1.88954e-103	-1.06889e-09	-1.39815	2.78799e-49	-1.06889e-09	1.87475
111762346	chr12:111762346:T:C	3.22407e-25	177.059	1.67898	6.94829e-43	13.5155	3.08798
111762833	chr12:111762833:T:C	1.95461e-103	-1.06889e-09	-1.36429	2.97891e-49	-1.06889e-09	1.94099
111763028	chr12:111763028:A:C	1.88914e-103	-1.06889e-09	-1.39836	2.77808e-49	-1.06889e-09	1.87119
111764017	chr12:111764017:CAT:C	2.21522e-103	-1.06889e-09	-1.23913	4.25161e-49	-1.06889e-09	2.29673
111764234	chr12:111764234:A:G	1.40919e-103	-1.06889e-09	-1.69146	7.29762e-51	-1.06889e-09	-1.76819
111764364	chr12:111764364:AG:A	1.90706e-103	-1.06889e-09	-1.38892	2.86298e-49	-1.06889e-09	1.90129
111764689	chr12:111764689:G:A	1.24313e-102	-1.06889e-09	0.485738	6.65861e-51	-1.06889e-09	-1.85983
111765104	chr12:111765104:C:A	1.19528e-103	-1.06889e-09	-1.8561	7.91943e-51	-1.06889e-09	-1.68642
111765695	chr12:111765695:G:A	1.35644e-103	-1.06889e-09	-1.72962	1.16836e-50	-1.06889e-09	-1.29755
111765998	chr12:111765998:G:A	2.02355e-103	-1.06889e-09	-1.32963	3.45143e-49	-1.06889e-09	2.08822
111766445	chr12:111766445:C:T	1.94018e-103	-1.06889e-09	-1.3717	2.90174e-49	-1.06889e-09	1.91474
111766623	chr12:111766623:A:G	1.17406e-103	-1.06889e-09	-1.87401	1.75355e-40	-1.06889e-09	22.1343
111767420	chr12:111767420:C:A	1.2095e-103	-1.06889e-09	-1.84427	8.68154e-51	-1.06889e-09	-1.59454
111767658	chr12:111767658:C:A	1.71623e-103	-1.06889e-09	-1.49435	6.59951e-51	-1.06889e-09	-1.86874
111767740	chr12:111767740:C:G	1.36157e-103	-1.06889e-09	-1.72584	4.94384e-50	-1.06889e-09	0.144988
111767837	chr12:111767837:G:A	1.89431e-103	-1.06889e-09	-1.39563	2.7587e-49	-1.06889e-09	1.86419
111767843	chr12:111767843:A:G	2.03683e-101	3.28209	-1.03578e-09	4.08577e-50	-0.045646	-1.03578e-09
111768846	chr12:111768846:C:T	1.9667e-103	-1.06889e-09	-1.35812	3.06442e-49	-1.06889e-09	1.96929
111768881	chr12:111768881:G:A	2.34886e-86	38.9694	-1.006	4.03846e-34	36.58	0.204089
111769091	chr12:111769091:A:G	1.19931e-103	-1.06889e-09	-1.85273	2.60767e-49	-1.06889e-09	1.80789
111769456	chr12:111769456:A:G	1.84856e-103	-1.06889e-09	-1.42007	2.6571e-49	-1.06889e-09	1.82667
111769496	chr12:111769496:T:A	4.95087e-86	38.9888	-0.279728	2.4518e-34	36.7568	-0.471782
111769498	chr12:111769498:T:C	1.72437e-103	-1.06889e-09	-1.48962	2.2199e-49	-1.06889e-09	1.64689
111769695	chr12:111769695:G:C	1.86134e-103	-1.06889e-09	-1.41319	2.71261e-49	-1.06889e-09	1.84734
111770722	chr12:111770722:C:G	1.85507e-103	-1.06889e-09	-1.41656	2.68511e-49	-1.06889e-09	1.83715
111770723	chr12:111770723:T:C	1.85106e-103	-1.06889e-09	-1.41872	2.67032e-49	-1.06889e-09	1.83163
111771034	chr12:111771034:C:G	9.77554e-86	39.568	-0.178647	1.31999e-34	36.219	-0.55318
111771193	chr12:111771193:C:T	2.44305e-103	-1.06889e-09	-1.14123	6.68172e-51	-1.06889e-09	-1.85636
111771537	chr12:111771537:C:T	2.41014e-103	-1.06889e-09	-1.15479	6.696e-51	-1.06889e-09	-1.85423
111771895	chr12:111771895:TCGAGACCAGC:T	1.01589e-102	0.283873	-1.03578e-09	2.10425e-49	1.59339	-1.03578e-09
111772730	chr12:111772730:A:G	1.79744e-103	-1.06889e-09	-1.44812	2.629e-49	-1.06889e-09	1.81603
111773209	chr12:111773209:C:T	4.91037e-103	-0.44313	-1.03578e-09	1.09581e-48	3.24351	-1.03578e-09
111773404	chr12:111773404:C:T	1.81764e-103	-1.06889e-09	-1.43694	2.53241e-49	-1.06889e-09	1.7786
111774005	chr12:111774005:C:T	1.911e-103	-1.06889e-09	-1.38685	2.81854e-49	-1.06889e-09	1.88565
111774029	chr12:111774029:T:C	6.21201e-83	47.3613	-1.51763	1.47012e-26	44.3146	9.87962
111774069	chr12:111774069:C:T	1.17414e-103	-1.06889e-09	-1.87395	1.2021e-50	-1.06889e-09	-1.26909
111775247	chr12:111775247:A:G	2.01143e-103	-1.06889e-09	-1.33563	3.26479e-49	-1.06889e-09	2.03263
111775519	chr12:111775519:T:C	2.21145e-103	-1.06889e-09	-1.24083	5.23773e-49	-1.06889e-09	2.50532
111775557	chr12:111775557:G:A	1.31027e-102	-1.06889e-09	0.538338	6.6349e-51	-1.06889e-09	-1.8634
111776496	chr12:111776496:C:G	2.13374e-103	-1.06889e-09	-1.2766	3.94279e-49	-1.06889e-09	2.22132
111776655	chr12:111776655:G:T	5.3171e-86	39.0693	-0.288881	2.75489e-34	36.8583	-0.456711
111776771	chr12:111776771:A:G	1.10175e-102	-1.06889e-09	0.365004	6.73291e-51	-1.06889e-09	-1.84873
111776888	chr12:111776888:T:C	1.37628e-103	-1.06889e-09	-1.71509	1.14306e-50	-1.06889e-09	-1.31944
111777573	chr12:111777573:T:C	2.14871e-103	-1.06889e-09	-1.26961	3.99961e-49	-1.06889e-09	2.23563
111777974	chr12:111777974:A:G	2.04926e-103	-1.06889e-09	-1.317	3.52912e-49	-1.06889e-09	2.11048
111779334	chr12:111779334:C:T	1.97803e-85	41.5593	-1.46514	5.2933e-36	32.8988	-0.449331
111779404	chr12:111779404:G:A	6.23933e-86	39.911	-0.970699	1.76387e-34	35.7955	0.160199
111779772	chr12:111779772:G:A	2.01953e-103	-1.06889e-09	-1.33161	9.84613e-50	-1.06889e-09	0.833924
111779899	chr12:111779899:T:G	1.17521e-103	-1.06889e-09	-1.87304	1.12008e-50	-1.06889e-09	-1.33975
111780773	chr12:111780773:T:G	2.15954e-103	-1.06889e-09	-1.26459	3.93567e-49	-1.06889e-09	2.21951
111780837	chr12:111780837:C:T	1.48447e-103	-1.06889e-09	-1.63942	2.22411e-50	-1.06889e-09	-0.653798
111781602	chr12:111781602:A:G	1.42604e-103	-1.06889e-09	-1.67958	6.82765e-51	-1.06889e-09	-1.83476
111782373	chr12:111782373:G:A	1.17389e-103	-1.06889e-09	-1.87416	1.6021e-47	-1.06889e-09	5.92591
111782610	chr12:111782610:C:T	2.50536e-103	-1.11605	-1.03578e-09	1.0298e-50	-1.42379	-1.03578e-09
111782896	chr12:111782896:A:AAAAAAAAG	1.86856e-103	-1.06889e-09	-1.40931	2.97373e-49	-1.06889e-09	1.93925
111782919	chr12:111782919:A:G	1.86965e-103	-1.06889e-09	-1.40873	2.82232e-49	-1.06889e-09	1.88699
111783549	chr12:111783549:G:A	6.64711e-86	39.3196	-0.315906	2.06682e-34	36.5547	-0.44044
111783734	chr12:111783734:C:T	2.09061e-103	-1.06889e-09	-1.29702	3.73368e-49	-1.06889e-09	2.16682
111783799	chr12:111783799:C:T	1.6133e-103	-1.06889e-09	-1.5562	1.7824e-50	-1.06889e-09	-0.875192
111785136	chr12:111785136:G:GC	2.20282e-103	-1.06889e-09	-1.24474	5.19195e-49	-1.06889e-09	2.49654
111786142	chr12:111786142:G:C	2.27289e-103	-1.06889e-09	-1.21343	5.63803e-49	-1.06889e-09	2.57896
111786292	chr12:111786292:A:G	2.06726e-103	-1.06889e-09	-1.30825	3.5148e-49	-1.06889e-09	2.10641
111787500	chr12:111787500:C:G	1.36282e-103	-1.06889e-09	-1.72492	1.15796e-50	-1.06889e-09	-1.3065
111787932	chr12:111787932:A:G	2.21811e-103	-1.06889e-09	-1.23782	5.28396e-49	-1.06889e-09	2.51411
111788082	chr12:111788082:G:A	3.10339e-101	3.70318	-1.03578e-09	4.54716e-51	-2.24124	-1.03578e-09
111788123	chr12:111788123:C:T	1.17623e-103	-1.06889e-09	-1.87217	3.82082e-49	-1.06889e-09	2.1899
111788330	chr12:111788330:G:A	1.56144e-103	-1.06889e-09	-1.58887	1.56356e-48	-1.06889e-09	3.59898
111788440	chr12:111788440:G:A	2.20447e-103	-1.06889e-09	-1.24399	5.19874e-49	-1.06889e-09	2.49785
111788629	chr12:111788629:G:A	2.26196e-103	-1.06889e-09	-1.21825	6.77456e-51	-1.06889e-09	-1.84257
111789386	chr12:111789386:G:T	1.61676e-103	-1.06889e-09	-1.55406	9.68339e-50	-1.06889e-09	0.817257
111789523	chr12:111789523:A:G	3.14247e-103	-1.06889e-09	-0.889472	4.87028e-49	-1.06889e-09	2.43258
111789993	chr12:111789993:A:G	2.04686e-103	-1.06889e-09	-1.31817	3.5344e-49	-1.06889e-09	2.11197
111790217	chr12:111790217:A:T	1.96439e-103	-1.06889e-09	-1.3593	3.06058e-49	-1.06889e-09	1.96804
111790910	chr12:111790910:T:C	3.9673e-86	39.4576	-0.970008	1.73899e-34	35.8006	0.140887
111791045	chr12:111791045:T:C	8.93064e-86	39.5068	-0.207855	1.1823e-34	36.1279	-0.572228
111791277	chr12:111791277:C:T	2.08591e-103	-1.06889e-09	-1.29927	3.59311e-49	-1.06889e-09	2.12845
111791735	chr12:111791735:T:A	1.88361e-103	-1.06889e-09	-1.40129	2.88094e-49	-1.06889e-09	1.90755
111792232	chr12:111792232:G:A	7.45897e-86	40.0669	-0.947978	1.04278e-34	35.3158	0.11431
111793177	chr12:111793177:T:G	1.39457e-103	-1.06889e-09	-1.7019	6.90166e-51	-1.06889e-09	-1.82398
111793202	chr12:111793202:T:TTTTA	4.19129e-102	-1.06889e-09	1.70111	1.06587e-50	-1.06889e-09	-1.38936
111794432	chr12:111794432:C:T	1.29417e-103	-1.06889e-09	-1.77661	3.40159e-50	-1.06889e-09	-0.228911
111794552	chr12:111794552:G:C	1.3787e-103	-1.06889e-09	-1.71334	1.52879e-50	-1.06889e-09	-1.02868
111795214	chr12:111795214:T:C	4.42844e-82	49.3426	-1.53478	2.42472e-27	42.4305	9.96157
111795677	chr12:111795677:C:T	1.91467e-103	-1.06889e-09	-1.38493	2.86281e-49	-1.06889e-09	1.90123
111795691	chr12:111795691:G:A	4.87223e-86	39.59	-0.896936	2.01824e-34	36.044	0.0464636
111796191	chr12:111796191:G:A	2.86611e-102	3.17529	-1.85423	8.32788e-50	-1.7602	2.42665
111796345	chr12:111796345:A:T	2.38127e-103	-1.06889e-09	-1.16684	4.07407e-49	-1.06889e-09	2.25407
111796564	chr12:111796564:T:C	7.94961e-95	18.447	0.0123243	4.13919e-47	5.10449	1.77061
111796582	chr12:111796582:A:G	1.17916e-103	-1.06889e-09	-1.86968	1.07894e-50	-1.06889e-09	-1.37718
111796631	chr12:111796631:G:A	2.04059e-103	-1.06889e-09	-1.32124	3.38401e-49	-1.06889e-09	2.06849
111796904	chr12:111796904:C:A	1.8033e-103	-1.06889e-09	-1.44486	1.44821e-48	-1.06889e-09	3.52235
111796986	chr12:111796986:C:T	2.21623e-103	-1.06889e-09	-1.23867	2.90288e-48	-1.06889e-09	4.21772
111797979	chr12:111797979:C:A	1.34114e-85	40.1315	-0.425964	9.18454e-35	35.6336	-0.330428
111798592	chr12:111798592:TG:T	2.05723e-103	-1.06889e-09	-1.31312	3.45944e-49	-1.06889e-09	2.09054
111798805	chr12:111798805:G:A	2.12197e-103	-1.06889e-09	-1.28213	6.6368e-51	-1.06889e-09	-1.86311
111799331	chr12:111799331:A:G	2.23117e-103	-1.06889e-09	-1.23195	4.46658e-49	-1.06889e-09	2.34605
111799705	chr12:111799705:C:T	2.1372e-103	-1.06889e-09	-1.27498	3.85512e-49	-1.06889e-09	2.19883
111799814	chr12:111799814:C:T	1.55026e-103	-1.06889e-09	-1.59606	6.65159e-51	-1.06889e-09	-1.86088
111800244	chr12:111800244:T:C	2.12236e-103	-1.06889e-09	-1.28195	3.76502e-49	-1.06889e-09	2.17518
111800580	chr12:111800580:A:G	1.79157e-103	-1.06889e-09	-1.45139	2.32998e-49	-1.06889e-09	1.69529
111800927	chr12:111800927:G:A	6.01197e-103	-1.06889e-09	-0.240727	4.48939e-49	-1.06889e-09	2.35115
111801289	chr12:111801289:G:A	1.23059e-103	-1.06889e-09	-1.82699	4.01113e-50	-1.06889e-09	-0.0640819
111801337	chr12:111801337:A:C	1.18865e-103	-1.06889e-09	-1.86166	7.01633e-50	-1.06889e-09	0.495085
111802068	chr12:111802068:T:C	1.17817e-103	-1.06889e-09	-1.87052	2.06693e-40	-1.06889e-09	22.2988
111802619	chr12:111802619:A:G	2.31638e-103	0.336315	-1.53079	6.85407e-52	-2.52909	-1.6044
111802697	chr12:111802697:A:G	1.73066e-103	-1.48598	-1.03578e-09	3.73576e-50	-0.135204	-1.03578e-09
111802753	chr12:111802753:A:G	3.40895e-102	-1.06889e-09	1.49451	2.74397e-48	-1.06889e-09	4.16142
111802858	chr12:111802858:C:T	1.7706e-103	-1.06889e-09	-1.46316	6.56426e-51	-1.06889e-09	-1.8741
111803415	chr12:111803415:T:C	1.86337e-103	-1.06889e-09	-1.41209	2.70648e-49	-1.06889e-09	1.84508
111803585	chr12:111803585:T:A	8.32364e-96	16.6173	-0.414575	9.73448e-47	9.49755	-1.76728
111803668	chr12:111803668:G:A	6.70488e-96	16.319	-0.332583	1.28219e-46	9.75732	-1.75157
111803748	chr12:111803748:T:A	2.01223e-103	-1.06889e-09	-1.33524	3.02072e-50	-1.06889e-09	-0.347661
111803793	chr12:111803793:G:C	1.1836e-103	-1.06889e-09	-1.86592	1.48266e-50	-1.06889e-09	-1.05932
111804401	chr12:111804401:G:A	1.25448e-103	-1.06889e-09	-1.80776	4.10926e-50	-1.06889e-09	-0.0399117
111804668	chr12:111804668:A:G	5.81938e-103	-1.06889e-09	-0.273286	2.24633e-49	-1.06889e-09	1.65873
111804876	chr12:111804876:C:T	1.55553e-103	-1.06889e-09	-1.59267	6.63676e-51	-1.06889e-09	-1.86312
111804932	chr12:111804932:A:G	3.54682e-102	1.53416	-1.03578e-09	3.00162e-51	-2.65659	-1.03578e-09
111805751	chr12:111805751:G:A	2.17915e-103	-1.06889e-09	-1.25554	2.79449e-50	-1.06889e-09	-0.425507
111805983	chr12:111805983:A:G	2.05878e-103	-1.06889e-09	-1.31236	2.62336e-50	-1.06889e-09	-0.488701
111806249	chr12:111806249:G:A	4.30637e-98	11.3223	-0.38379	2.48503e-40	24.1172	-1.63422
111806336	chr12:111806336:AAAAC:A	5.0697e-89	33.5493	-1.72434	2.10817e-33	40.119	-1.68237
111806502	chr12:111806502:C:T	2.04124e-103	-1.06889e-09	-1.32092	3.80924e-50	-1.06889e-09	-0.115724
111806609	chr12:111806609:C:T	6.99879e-96	16.5652	-0.535888	9.69636e-47	9.52892	-1.80257
111807284	chr12:111807284:G:A	6.72051e-96	16.6339	-0.64509	8.10891e-47	9.37246	-1.8249
111807366	chr12:111807366:A:C	9.44965e-90	31.8334	-1.68831	1.29707e-20	47.8371	20.0474
111808397	chr12:111808397:A:G	1.24847e-103	-1.06889e-09	-1.81256	4.22081e-50	-1.06889e-09	-0.0131278
111808479	chr12:111808479:T:C	1.32781e-103	-1.06889e-09	-1.75095	4.11708e-50	-1.06889e-09	-0.038011
111809728	chr12:111809728:T:C	1.76947e-103	-1.06889e-09	-1.4638	2.37903e-49	-1.06889e-09	1.71612
111810388	chr12:111810388:C:T	4.03119e-103	-1.06889e-09	-0.640418	6.6229e-51	-1.06889e-09	-1.86521
111810408	chr12:111810408:TTC:T	5.08655e-89	33.5771	-1.74875	2.42494e-33	40.1468	-1.57021
111812022	chr12:111812022:G:A	3.39527e-99	8.39824	-1.03578e-09	3.42126e-51	-2.52573	-1.03578e-09
111812354	chr12:111812354:G:A	1.19069e-97	11.1572	0.798367	5.98815e-40	25.1473	-1.78479
111812396	chr12:111812396:G:A	6.31486e-96	16.4026	-0.476055	1.10921e-46	9.65004	-1.78921
111812545	chr12:111812545:T:C	3.10833e-103	0.735572	-1.63597	1.8937e-50	-1.30915	0.494529
111812631	chr12:111812631:T:C	1.2508e-103	-1.06889e-09	-1.8107	4.1703e-50	-1.06889e-09	-0.0251681
111812850	chr12:111812850:C:G	1.58862e-103	-1.06889e-09	-1.57162	6.61244e-51	-1.06889e-09	-1.86679
111813558	chr12:111813558:C:T	1.79465e-104	-2.28503	-1.46722	1.0373e-49	2.5452	-1.65915
111814248	chr12:111814248:A:G	2.02577e-102	0.974055	-1.03578e-09	3.84609e-46	9.10424	-1.03578e-09
111814329	chr12:111814329:AGAGT:A	1.75064e-103	-1.06889e-09	-1.4745	5.40395e-50	-1.06889e-09	0.233976
111814526	chr12:111814526:C:T	3.1839e-103	-1.06889e-09	-0.876375	6.5662e-51	-1.06889e-09	-1.8738
111814762	chr12:111814762:T:C	6.98798e-102	-1.06889e-09	2.2123	7.517e-48	-1.06889e-09	5.16918
111814806	chr12:111814806:C:A	1.19384e-103	-1.06889e-09	-1.8573	1.69041e-50	-1.06889e-09	-0.928185
111814845	chr12:111814845:A:G	1.31765e-103	-1.06889e-09	-1.75863	3.1734e-50	-1.06889e-09	-0.298352
111816515	chr12:111816515:T:C	1.54392e-103	-1.06889e-09	-1.60016	1.38321e-49	-1.06889e-09	1.17384
111817371	chr12:111817371:C:A	6.10092e-102	2.07654	-1.03578e-09	6.00695e-51	-1.96282	-1.03578e-09
111817456	chr12:111817456:A:G	1.17394e-103	-1.06889e-09	-1.87411	1.78055e-50	-1.06889e-09	-0.876235
111818108	chr12:111818108:C:T	1.34049e-103	-1.06889e-09	-1.74145	2.97302e-50	-1.06889e-09	-0.363575
111818188	chr12:111818188:G:C	2.10309e-103	-1.06889e-09	-1.29107	6.85139e-51	-1.06889e-09	-1.83129
111818238	chr12:111818238:C:T	1.35337e-103	-1.06889e-09	-1.73188	5.19503e-50	-1.06889e-09	0.194547
111818632	chr12:111818632:C:G	2.07102e-103	-1.06889e-09	-1.30644	6.20209e-50	-1.06889e-09	0.371732
111820500	chr12:111820500:G:A	1.30673e-103	-1.06889e-09	-1.76695	3.28982e-50	-1.06889e-09	-0.262322
111820641	chr12:111820641:G:A	1.3945e-103	-1.06889e-09	-1.70195	4.38917e-50	-1.06889e-09	0.0259859
111820760	chr12:111820760:T:C	1.18829e-104	-2.61387	-1.55069	3.50897e-41	10.1092	10.4162
111820918	chr12:111820918:A:G	9.36119e-103	0.202092	-1.03578e-09	9.67138e-50	0.816016	-1.03578e-09
111821050	chr12:111821050:G:A	7.51608e-96	16.4325	-0.331838	7.95026e-47	9.27041	-1.7426
111821129	chr12:111821129:C:A	3.20227e-103	-1.06889e-09	-0.87062	6.57186e-51	-1.06889e-09	-1.87294
111821818	chr12:111821818:A:G	3.20227e-103	-1.06889e-09	-0.87062	6.57186e-51	-1.06889e-09	-1.87294
111822033	chr12:111822033:A:G	1.53812e-91	25.9428	0.0842927	6.34306e-49	4.03665	-1.33986
111822209	chr12:111822209:T:A	1.311e-103	-1.06889e-09	-1.76369	3.24396e-50	-1.06889e-09	-0.276361
111822261	chr12:111822261:T:C	1.24468e-103	-1.06889e-09	-1.8156	7.02211e-40	-1.06889e-09	23.5218
111822584	chr12:111822584:G:A	1.31594e-103	-1.06889e-09	-1.75993	3.19898e-50	-1.06889e-09	-0.290325
111822916	chr12:111822916:T:C	1.30429e-103	-1.06889e-09	-1.76882	3.30957e-50	-1.06889e-09	-0.256336
111823756	chr12:111823756:T:C	1.23539e-103	-1.06889e-09	-1.82309	4.89622e-50	-1.06889e-09	0.135309
111823834	chr12:111823834:G:A	1.30804e-103	-1.06889e-09	-1.76595	2.53613e-50	-1.06889e-09	-0.522516
111823877	chr12:111823877:G:A	1.5589e-103	-1.06889e-09	-1.5905	1.43018e-49	-1.06889e-09	1.20723
111823894	chr12:111823894:T:C	3.14425e-103	-1.06889e-09	-0.888906	2.01451e-49	-1.06889e-09	1.5498
111824048	chr12:111824048:G:A	1.27754e-103	-1.06889e-09	-1.78954	2.08911e-50	-1.06889e-09	-0.716415
111824304	chr12:111824304:A:G	1.26269e-103	-1.06889e-09	-1.80124	3.88649e-50	-1.06889e-09	-0.0956477
111824426	chr12:111824426:A:G	1.27808e-103	-1.06889e-09	-1.78912	1.80199e-50	-1.06889e-09	-0.864266
111825104	chr12:111825104:C:T	1.19519e-102	-1.06889e-09	0.446412	9.13832e-49	-1.06889e-09	3.06191
111825505	chr12:111825505:T:A	6.72317e-103	-0.128921	-1.03578e-09	1.45679e-49	1.22566	-1.03578e-09
111825598	chr12:111825598:G:A	1.41148e-89	32.3337	-1.78732	6.24179e-33	41.1372	-1.6151
111826069	chr12:111826069:T:C	1.32717e-89	32.2404	-1.75567	6.5924e-33	41.2367	-1.65996
111826096	chr12:111826096:G:A	2.75024e-103	-1.06889e-09	-1.02279	6.58356e-51	-1.06889e-09	-1.87116
111826354	chr12:111826354:C:T	1.20005e-89	32.15	-1.76592	7.9047e-33	41.4071	-1.64886
111826823	chr12:111826823:C:T	1.74011e-103	-1.06889e-09	-1.48053	1.98219e-49	-1.06889e-09	1.53363
111826844	chr12:111826844:G:A	1.57097e-89	32.4173	-1.76394	5.56388e-33	41.0588	-1.65173
111826996	chr12:111826996:G:A	2.73879e-103	-1.06889e-09	-1.02696	6.58552e-51	-1.06889e-09	-1.87087
111827279	chr12:111827279:C:T	1.14855e-89	32.1288	-1.78859	8.00576e-33	41.3844	-1.61347
111828372	chr12:111828372:T:C	1.20273e-104	-2.5926	-1.55987	4.05367e-41	10.369	10.3007
111828439	chr12:111828439:C:T	1.17352e-102	0.428111	-1.03578e-09	1.28957e-48	3.40632	-1.03578e-09
111828820	chr12:111828820:G:C	1.56165e-89	32.4168	-1.76931	5.88441e-33	41.108	-1.64487
111829376	chr12:111829376:G:T	1.92663e-103	-1.06889e-09	-1.37871	2.50159e-50	-1.06889e-09	-0.536229
111829402	chr12:111829402:C:T	1.48797e-103	-1.06889e-09	-1.63707	7.37661e-51	-1.06889e-09	-1.75743
111830047	chr12:111830047:G:A	2.2702e-98	10.8661	-0.567738	2.32485e-39	26.2924	-1.5735
111830350	chr12:111830350:G:C	4.02748e-96	16.1714	-0.694638	3.31805e-47	8.49156	-1.83758
111830495	chr12:111830495:A:G	1.88847e-89	32.6105	-1.773	4.96373e-33	40.9279	-1.63492
111830579	chr12:111830579:T:C	1.72668e-89	32.5292	-1.78125	5.48602e-33	41.0147	-1.62175
111830642	chr12:111830642:C:T	2.98802e-89	33.0651	-1.76882	2.93263e-33	40.4128	-1.64614
111830770	chr12:111830770:A:G	3.38975e-103	-1.06889e-09	-0.813723	1.24497e-49	-1.06889e-09	1.06854
111831171	chr12:111831171:T:C	1.53169e-103	-1.06889e-09	-1.60811	1.32825e-49	-1.06889e-09	1.13329
111831307	chr12:111831307:G:C	1.5959e-103	-1.06889e-09	-1.56704	1.55884e-49	-1.06889e-09	1.29337
111831375	chr12:111831375:G:T	4.71951e-102	-1.06889e-09	1.81981	4.09929e-50	-1.06889e-09	-0.0423409
111831668	chr12:111831668:C:T	1.57086e-103	-1.06889e-09	-1.58286	1.445e-49	-1.06889e-09	1.21754
111832311	chr12:111832311:T:C	1.17583e-103	-1.06889e-09	-1.87251	1.06748e-50	-1.06889e-09	-1.38785
111832850	chr12:111832850:A:G	1.42707e-101	2.92631	-1.03578e-09	6.06849e-51	-1.95263	-1.03578e-09
111833178	chr12:111833178:G:A	1.27368e-101	2.8126	-1.03578e-09	6.33687e-51	-1.90936	-1.03578e-09
111833301	chr12:111833301:A:C	9.3838e-90	31.9202	-1.7821	1.09128e-32	41.6986	-1.61792
111834163	chr12:111834163:C:T	1.59942e-103	-1.06889e-09	-1.56484	1.00841e-49	-1.06889e-09	0.857806
111834475	chr12:111834475:G:A	3.15514e-102	-1.06889e-09	1.41714	1.0095e-50	-1.06889e-09	-1.4437
111834936	chr12:111834936:G:A	3.14264e-103	-1.06889e-09	-0.889416	6.57337e-51	-1.06889e-09	-1.87271
111834972	chr12:111834972:C:T	1.48338e-89	32.3547	-1.75866	6.13395e-33	41.1666	-1.66195
111835177	chr12:111835177:C:T	1.40534e-89	32.291	-1.74898	6.40767e-33	41.2226	-1.67428
111835255	chr12:111835255:T:C	1.50045e-103	-1.06889e-09	-1.62872	3.47131e-50	-1.06889e-09	-0.208623
111835695	chr12:111835695:C:T	2.45593e-28	171.117	0.440732	6.33753e-43	13.5928	2.91862
111835696	chr12:111835696:G:A	1.67397e-89	32.483	-1.76607	5.38323e-33	41.0262	-1.65215
111836040	chr12:111836040:G:A	3.29801e-103	-1.06889e-09	-0.841161	6.58085e-51	-1.06889e-09	-1.87158
111836131	chr12:111836131:T:G	2.45125e-103	-1.06889e-09	-1.13788	7.28637e-51	-1.06889e-09	-1.76973
111836937	chr12:111836937:C:T	1.36501e-89	32.3208	-1.8079	3.83913e-33	40.6508	-1.61478
111837458	chr12:111837458:AG:A	1.12809e-104	-2.64661	-1.56993	1.60412e-41	9.53189	10.2108
111837648	chr12:111837648:G:A	3.20386e-103	-1.06889e-09	-0.870122	6.57198e-51	-1.06889e-09	-1.87293
111838316	chr12:111838316:T:C	3.41652e-103	-1.06889e-09	-0.805857	6.59212e-51	-1.06889e-09	-1.86987
111839183	chr12:111839183:T:C	1.25629e-103	-1.06889e-09	-1.80632	2.3672e-50	-1.06889e-09	-0.591445
111839280	chr12:111839280:C:T	4.32704e-96	15.5485	-1.03578e-09	3.66272e-51	-2.45753	-1.03578e-09
111839602	chr12:111839602:T:C	1.51055e-103	-1.06889e-09	-1.62201	3.41365e-50	-1.06889e-09	-0.225373
111839772	chr12:111839772:C:T	1.3696e-89	32.251	-1.73472	2.98151e-32	42.7703	-1.68452
111839788	chr12:111839788:A:AT	3.22462e-103	-1.06889e-09	-0.863666	6.57369e-51	-1.06889e-09	-1.87266
111841981	chr12:111841981:AGC:A	2.97757e-103	-1.06889e-09	-0.943374	6.56392e-51	-1.06889e-09	-1.87415
111842071	chr12:111842071:G:T	1.28402e-103	-1.06889e-09	-1.78448	1.24174e-50	-1.06889e-09	-1.23664
111842427	chr12:111842427:C:T	3.20227e-103	-1.06889e-09	-0.87062	6.57186e-51	-1.06889e-09	-1.87294
111842496	chr12:111842496:C:T	3.18168e-103	-1.06889e-09	-0.877072	6.57045e-51	-1.06889e-09	-1.87316
111843209	chr12:111843209:A:G	1.52106e-103	-1.06889e-09	-1.61507	3.35847e-50	-1.06889e-09	-0.24167
111843580	chr12:111843580:G:A	9.79054e-90	31.9285	-1.74792	8.89553e-33	41.5482	-1.67187
111843689	chr12:111843689:T:C	1.30585e-89	32.1967	-1.72812	6.44959e-33	41.2503	-1.69554
111843698	chr12:111843698:A:G	3.29821e-103	-1.06889e-09	-0.841101	6.58073e-51	-1.06889e-09	-1.87159
111844779	chr12:111844779:G:A	1.24573e-89	32.16	-1.73858	6.68689e-33	41.2782	-1.68731
111845034	chr12:111845034:A:G	5.23317e-96	16.4421	-0.703419	2.56471e-47	8.23288	-1.83643
111845194	chr12:111845194:G:A	1.58031e-103	-1.06889e-09	-1.57686	1.46924e-49	-1.06889e-09	1.23417
111845236	chr12:111845236:T:G	3.19895e-103	-1.06889e-09	-0.871658	6.57173e-51	-1.06889e-09	-1.87296
111845246	chr12:111845246:C:G	3.20768e-103	-1.06889e-09	-0.868934	6.57215e-51	-1.06889e-09	-1.8729
111845478	chr12:111845478:G:A	2.06469e-103	-1.06889e-09	-1.3095	6.16441e-50	-1.06889e-09	0.365637
111845563	chr12:111845563:G:GT	1.27962e-103	-1.06889e-09	-1.78792	1.23954e-50	-1.06889e-09	-1.23842
111846110	chr12:111846110:T:G	3.95565e-90	31.0151	-1.74081	5.51182e-20	50.0365	19.2948
111846477	chr12:111846477:C:CA	9.55914e-90	31.9284	-1.77174	1.2698e-32	41.8652	-1.63292
111846576	chr12:111846576:G:A	1.49406e-89	32.356	-1.75276	6.45869e-33	41.2161	-1.65988
111846618	chr12:111846618:C:T	1.4792e-103	-1.06889e-09	-1.64298	6.21478e-50	-1.06889e-09	0.373776
111847312	chr12:111847312:T:C	1.23215e-89	32.2846	-1.87413	1.32918e-31	42.5316	0.0489521
111847319	chr12:111847319:G:T	1.36387e-103	-1.06889e-09	-1.72415	1.09562e-50	-1.06889e-09	-1.36184
111847624	chr12:111847624:A:C	3.14588e-103	-1.06889e-09	-0.888388	6.56827e-51	-1.06889e-09	-1.87349
111847738	chr12:111847738:T:C	2.94398e-90	30.6815	-1.70263	1.28283e-19	50.4339	19.7422
111847787	chr12:111847787:T:C	1.17329e-89	32.1162	-1.75471	7.3265e-33	41.3413	-1.65906
111847843	chr12:111847843:C:T	2.28032e-103	-1.06889e-09	-1.21016	1.15632e-49	-1.06889e-09	0.99467
111848324	chr12:111848324:C:T	1.24554e-104	-2.62984	-1.48766	3.51564e-41	9.76241	10.7649
111848699	chr12:111848699:C:G	1.62282e-103	-1.06889e-09	-1.55032	1.64188e-49	-1.06889e-09	1.34527
111848925	chr12:111848925:A:T	1.55496e-103	-1.06889e-09	-1.59303	9.59053e-51	-1.06889e-09	-1.49496
111848992	chr12:111848992:G:C	1.15437e-89	32.1067	-1.76144	6.64401e-33	41.2343	-1.64982
111849298	chr12:111849298:T:C	1.27506e-103	-1.06889e-09	-1.79149	6.21571e-50	-1.06889e-09	0.373925
111849540	chr12:111849540:G:A	1.09067e-89	32.0502	-1.76164	7.88106e-33	41.4045	-1.64928
111850798	chr12:111850798:C:G	3.15318e-103	-1.06889e-09	-0.886069	6.56837e-51	-1.06889e-09	-1.87348
111850966	chr12:111850966:G:A	1.19931e-103	-1.06889e-09	-1.85273	9.67276e-51	-1.06889e-09	-1.48643
111851106	chr12:111851106:C:G	1.17728e-103	-1.06889e-09	-1.87128	1.95289e-50	-1.06889e-09	-0.783845
111851379	chr12:111851379:G:T	1.33322e-103	-1.06889e-09	-1.74689	1.1291e-50	-1.06889e-09	-1.33173
111852542	chr12:111852542:G:T	1.1686e-89	32.1136	-1.75604	7.32922e-33	41.3395	-1.65683
111852639	chr12:111852639:G:A	2.20766e-98	10.8813	-0.610879	2.24202e-39	26.2363	-1.55368
111852847	chr12:111852847:G:C	1.25663e-89	32.1947	-1.76451	6.12469e-33	41.1481	-1.64495
111853361	chr12:111853361:A:G	1.72589e-103	-1.06889e-09	-1.48874	1.97796e-49	-1.06889e-09	1.5315
111853438	chr12:111853438:A:C	1.04971e-89	32.0112	-1.76102	8.38131e-33	41.4667	-1.64993
111853612	chr12:111853612:G:T	1.17121e-89	32.113	-1.75327	7.52e-33	41.3705	-1.66219
111854009	chr12:111854009:C:G	1.19734e-103	-1.06889e-09	-1.85438	9.72226e-51	-1.06889e-09	-1.48132
111854040	chr12:111854040:T:C	1.38861e-89	32.308	-1.77802	6.39494e-33	41.1712	-1.62487
111854155	chr12:111854155:A:G	1.26733e-103	-1.06889e-09	-1.79757	7.44762e-51	-1.06889e-09	-1.74785
111854343	chr12:111854343:C:G	1.60734e-89	32.4194	-1.74314	5.31306e-33	41.035	-1.67406
111854666	chr12:111854666:G:A	1.14616e-89	32.0986	-1.76047	7.52223e-33	41.36	-1.65132
111855062	chr12:111855062:A:G	1.19757e-103	-1.06889e-09	-1.85419	9.71413e-51	-1.06889e-09	-1.48216
111855158	chr12:111855158:G:C	1.45749e-103	-1.06889e-09	-1.65776	3.79383e-50	-1.06889e-09	-0.119779
111855812	chr12:111855812:T:C	1.95435e-89	32.5771	-1.70536	6.1392e-33	41.2152	-1.70969
111855820	chr12:111855820:C:T	3.33238e-103	-1.06889e-09	-0.830794	6.58044e-51	-1.06889e-09	-1.87164
111856106	chr12:111856106:T:C	1.46175e-89	32.4554	-1.87402	1.02001e-31	42.2801	0.0356721
111856132	chr12:111856132:G:A	6.29818e-103	-1.06889e-09	-0.194219	2.51354e-49	-1.06889e-09	1.77112
111856494	chr12:111856494:C:T	1.76634e-99	7.74477	-1.03578e-09	7.02108e-49	2.79835	-1.03578e-09
111856569	chr12:111856569:T:G	2.79363e-89	32.9666	-1.73756	1.3766e-33	39.6889	-1.67848
111856811	chr12:111856811:A:G	6.33811e-103	-1.06889e-09	-0.1879	2.5352e-49	-1.06889e-09	1.7797
111856938	chr12:111856938:A:T	2.96572e-88	34.6686	-1.07716	2.80142e-48	3.86493	0.317209
111857189	chr12:111857189:G:A	6.80808e-102	-1.06889e-09	2.18622	6.98281e-48	-1.06889e-09	5.09547
111857378	chr12:111857378:A:T	5.59613e-96	16.2971	-0.491398	2.91167e-47	8.32117	-1.79784
111858647	chr12:111858647:A:G	4.57513e-100	7.22009	-0.826183	1.27462e-39	25.6984	-1.58043
111858815	chr12:111858815:A:T	1.23901e-103	-1.06889e-09	-1.82016	1.27764e-50	-1.06889e-09	-1.20814
111859237	chr12:111859237:T:C	1.36667e-103	-1.06889e-09	-1.72211	6.85909e-51	-1.06889e-09	-1.83017
111859338	chr12:111859338:GCA:G	4.58201e-103	-1.06889e-09	-0.512342	6.63219e-51	-1.06889e-09	-1.8638
111859592	chr12:111859592:C:T	1.965e-96	16.4795	-1.7204	2.63242e-47	8.03923	-1.61673
111859764	chr12:111859764:G:C	1.30534e-89	32.2568	-1.78862	5.5156e-33	41.0228	-1.62445
111859944	chr12:111859944:C:T	3.5222e-103	-1.06889e-09	-0.775395	6.60759e-51	-1.06889e-09	-1.86752
111860453	chr12:111860453:A:G	3.93529e-96	16.0243	-0.570732	3.51563e-47	8.53736	-1.82554
111861474	chr12:111861474:G:A	4.59224e-103	-0.510113	-1.03578e-09	3.41508e-49	2.07763	-1.03578e-09
111861751	chr12:111861751:T:C	1.56196e-103	-1.06889e-09	-1.58854	1.42013e-49	-1.06889e-09	1.20018
111862073	chr12:111862073:A:AG	1.54761e-103	-1.06889e-09	-1.59777	9.63828e-51	-1.06889e-09	-1.49
111862076	chr12:111862076:C:G	1.50381e-103	-1.06889e-09	-1.62648	9.99601e-51	-1.06889e-09	-1.45355
111862077	chr12:111862077:C:CAT	1.53551e-103	-1.06889e-09	-1.60562	9.73512e-51	-1.06889e-09	-1.48
111862081	chr12:111862081:CTACCTTCTCCTTTGT:C	1.52912e-103	-1.06889e-09	-1.60979	9.76353e-51	-1.06889e-09	-1.47709
111862098	chr12:111862098:ATTAAAATATGTGAGAAAAT:A	1.42902e-103	-1.06889e-09	-1.67749	1.07133e-50	-1.06889e-09	-1.38426
111862976	chr12:111862976:T:C	1.24132e-89	32.2056	-1.78775	6.10369e-33	41.1258	-1.62611
111863956	chr12:111863956:G:C	1.45192e-103	-1.06889e-09	-1.6616	3.68221e-50	-1.06889e-09	-0.149643
111865677	chr12:111865677:G:A	1.4738e-89	32.3714	-1.78182	4.94931e-33	40.9268	-1.63678
111865842	chr12:111865842:A:G	3.29499e-103	-1.06889e-09	-0.842075	6.57923e-51	-1.06889e-09	-1.87182
111865845	chr12:111865845:A:G	2.31915e-103	-1.06889e-09	-1.19328	7.45592e-51	-1.06889e-09	-1.74673
111866549	chr12:111866549:G:A	3.44046e-103	-1.06889e-09	-0.798875	6.59618e-51	-1.06889e-09	-1.86925
111866670	chr12:111866670:C:T	1.21827e-103	-1.06889e-09	-1.83705	1.52323e-50	-1.06889e-09	-1.03232
111866682	chr12:111866682:T:G	1.23796e-103	-1.06889e-09	-1.82101	2.04772e-50	-1.06889e-09	-0.736429
111867772	chr12:111867772:C:T	1.63822e-103	-1.06889e-09	-1.54087	1.68832e-49	-1.06889e-09	1.37316
111869525	chr12:111869525:T:G	2.15393e-103	-1.06889e-09	-1.26718	6.89328e-50	-1.06889e-09	0.477391
111870403	chr12:111870403:A:C	1.32758e-103	-1.06889e-09	-1.75112	1.15617e-50	-1.06889e-09	-1.30804
111870768	chr12:111870768:C:T	1.52346e-103	-1.06889e-09	-1.6135	6.73457e-50	-1.06889e-09	0.454099
111871221	chr12:111871221:C:T	1.21972e-98	9.67707	-1.03578e-09	4.78898e-48	4.71833	-1.03578e-09
111873504	chr12:111873504:C:T	6.87594e-103	-0.106452	-1.03578e-09	6.40601e-51	-1.8985	-1.03578e-09
111873942	chr12:111873942:T:TAA	1.14625e-89	32.1152	-1.77698	6.58167e-33	41.2199	-1.64483
111874347	chr12:111874347:A:C	1.17517e-103	-1.06889e-09	-1.87307	1.05745e-50	-1.06889e-09	-1.3973
111874877	chr12:111874877:C:T	1.33099e-103	-1.06889e-09	-1.74856	7.41139e-51	-1.06889e-09	-1.75272
111875884	chr12:111875884:A:C	1.2137e-89	32.1719	-1.77651	6.0951e-33	41.1443	-1.64606
111875991	chr12:111875991:A:G	1.1825e-89	32.1555	-1.78615	6.33304e-33	41.1668	-1.63024
111876253	chr12:111876253:A:G	1.18098e-103	-1.06889e-09	-1.86814	7.85281e-51	-1.06889e-09	-1.69487
111876531	chr12:111876531:G:C	3.29808e-103	-1.06889e-09	-0.841138	6.58013e-51	-1.06889e-09	-1.87169
111877298	chr12:111877298:T:C	9.90162e-90	31.9619	-1.77011	8.02075e-33	41.428	-1.65516
111877368	chr12:111877368:T:C	9.24119e-90	31.8989	-1.77607	8.30868e-33	41.4546	-1.6465
111877420	chr12:111877420:C:T	2.11483e-103	-1.06889e-09	-1.2855	6.98938e-51	-1.06889e-09	-1.81135
111877893	chr12:111877893:C:T	3.28059e-103	-1.06889e-09	-0.846458	6.57815e-51	-1.06889e-09	-1.87199
111878012	chr12:111878012:T:C	3.4594e-103	-1.06889e-09	-0.793385	6.59855e-51	-1.06889e-09	-1.86889
111878534	chr12:111878534:C:T	1.45528e-103	-1.06889e-09	-1.65928	7.46535e-51	-1.06889e-09	-1.74547
111878970	chr12:111878970:T:G	1.16351e-89	32.1416	-1.78848	6.47109e-33	41.1906	-1.63244
111880614	chr12:111880614:A:G	1.18523e-103	-1.06889e-09	-1.86455	1.1499e-50	-1.06889e-09	-1.31348
111880689	chr12:111880689:T:G	5.75993e-96	16.2487	-0.414142	3.14787e-47	8.39125	-1.78993
111880930	chr12:111880930:C:T	1.63664e-89	32.5016	-1.80727	3.47602e-33	40.5335	-1.59679
111881216	chr12:111881216:G:A	1.40563e-103	-1.06889e-09	-1.69399	6.84815e-51	-1.06889e-09	-1.83176
111881217	chr12:111881217:G:A	1.6457e-103	-1.06889e-09	-1.53631	1.70732e-49	-1.06889e-09	1.38435
111882383	chr12:111882383:AAAG:A	1.24325e-89	32.2215	-1.8021	6.79399e-33	41.2156	-1.60873
111883143	chr12:111883143:C:T	7.53041e-90	31.7294	-1.81134	1.05489e-32	41.6349	-1.58812
111883351	chr12:111883351:G:C	1.63399e-102	2.59301	-1.83387	1.01804e-50	-1.57637	0.141097
111883518	chr12:111883518:A:G	2.70081e-96	16.8159	-1.7387	1.97983e-47	7.73231	-1.5947
111883867	chr12:111883867:G:A	1.79364e-103	-1.45023	-1.03578e-09	1.47295e-50	-1.06589	-1.03578e-09
111884111	chr12:111884111:A:G	1.19764e-103	-1.06889e-09	-1.85413	9.71476e-51	-1.06889e-09	-1.48209
111884144	chr12:111884144:A:G	3.3514e-103	-1.06889e-09	-0.825102	6.59344e-51	-1.06889e-09	-1.86966
111884490	chr12:111884490:C:T	1.56859e-103	-1.06889e-09	-1.5843	1.43988e-49	-1.06889e-09	1.21399
111884655	chr12:111884655:C:T	1.40702e-103	-1.06889e-09	-1.69301	6.84478e-51	-1.06889e-09	-1.83225
111884680	chr12:111884680:C:A	1.24457e-104	-2.62462	-1.49365	4.19257e-41	9.97038	10.733
111884973	chr12:111884973:T:C	5.53937e-90	31.4254	-1.8144	1.68847e-32	42.1182	-1.60099
111884974	chr12:111884974:G:A	3.52334e-100	6.88465	-0.751964	1.06564e-39	25.5006	-1.56178
111885761	chr12:111885761:T:C	2.31246e-103	-1.06889e-09	-1.19617	6.57308e-51	-1.06889e-09	-1.87276
111885778	chr12:111885778:A:G	6.30429e-90	31.5433	-1.8029	1.2578e-32	41.8479	-1.62512
111886290	chr12:111886290:G:A	1.18689e-103	-1.06889e-09	-1.86314	1.01494e-50	-1.06889e-09	-1.43832
111886528	chr12:111886528:C:T	1.32854e-103	-1.06889e-09	-1.7504	1.14346e-50	-1.06889e-09	-1.3191
111887042	chr12:111887042:T:C	1.17817e-90	29.8847	-1.82157	2.94205e-32	42.672	-1.59951
111887279	chr12:111887279:G:T	1.59017e-103	-1.06889e-09	-1.57064	6.60906e-51	-1.06889e-09	-1.8673
111887668	chr12:111887668:C:CTG	8.81422e-90	31.9484	-1.87296	1.78339e-31	42.76	0.114522
111887862	chr12:111887862:CCTT:C	3.16818e-103	-1.06889e-09	-0.881324	6.56738e-51	-1.06889e-09	-1.87362
111888319	chr12:111888319:T:C	7.88156e-90	31.7719	-1.80828	1.13936e-32	41.7373	-1.61343
111888334	chr12:111888334:A:G	7.58085e-90	31.733	-1.80828	1.05861e-32	41.6638	-1.61343
111888341	chr12:111888341:T:C	1.24355e-103	-1.06889e-09	-1.81651	4.7285e-40	-1.06889e-09	23.1263
111889253	chr12:111889253:T:G	3.68297e-99	8.1348	0.34478	2.58875e-41	21.0801	-0.858791
111889338	chr12:111889338:G:A	9.66874e-90	31.9774	-1.80938	8.96487e-33	41.4697	-1.58564
111889579	chr12:111889579:G:A	1.56859e-103	-1.06889e-09	-1.5843	1.43988e-49	-1.06889e-09	1.21399
111889737	chr12:111889737:TTTGG:T	2.53871e-103	-1.06889e-09	-1.10282	6.56586e-51	-1.06889e-09	-1.87386
111889749	chr12:111889749:G:T	1.19734e-103	-1.06889e-09	-1.85438	9.72223e-51	-1.06889e-09	-1.48133
111890347	chr12:111890347:T:A	1.02148e-101	2.59194	-1.03578e-09	3.99905e-51	-2.36968	-1.03578e-09
111890426	chr12:111890426:C:A	1.21412e-103	-1.06889e-09	-1.84046	7.35763e-50	-1.06889e-09	0.542582
111890783	chr12:111890783:A:G	1.06837e-89	32.058	-1.79018	7.59281e-33	41.3444	-1.62639
111891064	chr12:111891064:T:C	1.22189e-103	-1.06889e-09	-1.83409	1.75594e-50	-1.06889e-09	-0.890149
111891133	chr12:111891133:GC:G	1.40551e-103	-1.06889e-09	-1.69408	6.84917e-51	-1.06889e-09	-1.83161
111891224	chr12:111891224:A:G	2.01439e-99	8.19553	-0.319348	4.30779e-40	24.766	-1.73286
111891610	chr12:111891610:G:A	2.75067e-103	-1.06889e-09	-1.02263	6.58102e-51	-1.06889e-09	-1.87155
111892842	chr12:111892842:G:A	1.19614e-103	-1.06889e-09	-1.85538	9.77056e-51	-1.06889e-09	-1.47637
111893513	chr12:111893513:G:A	2.23811e-100	7.17159	-1.49268	2.97257e-40	24.1161	-1.454
111894614	chr12:111894614:C:G	4.10011e-102	-1.06889e-09	1.67912	3.62356e-48	-1.06889e-09	4.43947
111895192	chr12:111895192:G:A	4.24033e-99	8.6205	-1.03578e-09	1.66357e-48	3.66098	-1.03578e-09
111895427	chr12:111895427:A:G	1.66748e-102	0.779419	-1.03578e-09	9.74213e-48	5.42848	-1.03578e-09
111895856	chr12:111895856:C:A	1.44508e-103	-1.06889e-09	-1.66631	3.42105e-50	-1.06889e-09	-0.223206
111896113	chr12:111896113:A:G	2.06744e-103	-1.06889e-09	-1.30817	6.17899e-50	-1.06889e-09	0.367999
111896903	chr12:111896903:G:A	1.23634e-103	-1.06889e-09	-1.82232	9.12672e-51	-1.06889e-09	-1.54453
111897119	chr12:111897119:A:G	8.1698e-90	31.8694	-1.86982	2.11115e-31	42.9093	0.133894
111897413	chr12:111897413:A:T	7.8949e-90	31.7715	-1.80619	9.85818e-33	41.5994	-1.62026
111897735	chr12:111897735:G:A	6.58418e-90	31.6131	-1.82931	1.32826e-32	41.8412	-1.56394
111898237	chr12:111898237:C:T	1.26869e-103	-1.06889e-09	-1.79649	9.80971e-51	-1.06889e-09	-1.47237
111899558	chr12:111899558:C:T	6.41029e-90	31.5718	-1.81477	1.30216e-32	41.8582	-1.60081
111900070	chr12:111900070:C:T	3.17735e-103	-1.06889e-09	-0.878433	6.57553e-51	-1.06889e-09	-1.87239
111900199	chr12:111900199:T:C	2.22062e-103	-1.06889e-09	-1.23669	3.03224e-50	-1.06889e-09	-0.343854
111900400	chr12:111900400:C:T	1.17389e-103	-1.06889e-09	-1.87416	1.54502e-49	-1.06889e-09	1.28446
111900401	chr12:111900401:G:A	2.73618e-102	-1.06889e-09	1.27467	2.7271e-50	-1.06889e-09	-0.449915
111900451	chr12:111900451:CAAAA:C	1.52012e-99	7.59465	-1.03578e-09	7.5263e-49	2.86783	-1.03578e-09
111900735	chr12:111900735:T:C	1.24728e-103	-1.06889e-09	-1.81351	4.87222e-40	-1.06889e-09	23.1562
111901181	chr12:111901181:C:CACTT	8.96265e-95	19.7043	-1.12503	2.58086e-46	10.564	-1.85873
111901290	chr12:111901290:AAT:A	8.95412e-103	-1.06889e-09	0.157634	5.51027e-48	-1.06889e-09	4.85863
111901647	chr12:111901647:A:C	1.76122e-102	-1.06889e-09	0.834113	6.70568e-51	-1.06889e-09	-1.85279
111901804	chr12:111901804:T:C	3.01621e-103	-1.06889e-09	-0.930478	6.56389e-51	-1.06889e-09	-1.87416
111902039	chr12:111902039:A:G	1.01928e-89	32.0257	-1.80486	7.83539e-33	41.3703	-1.62088
111902116	chr12:111902116:C:CAGTT	1.17503e-103	-1.06889e-09	-1.87319	1.14487e-50	-1.06889e-09	-1.31787
111902470	chr12:111902470:G:A	1.46644e-102	0.650946	-1.03578e-09	1.12479e-48	3.26961	-1.03578e-09
111902537	chr12:111902537:T:C	6.28892e-100	7.54055	-0.828489	7.32812e-40	25.0487	-1.48427
111902685	chr12:111902685:T:C	4.48343e-103	-0.534092	-1.03578e-09	4.76383e-51	-2.19469	-1.03578e-09
111902876	chr12:111902876:GCATCTAC:G	1.84484e-104	-2.39814	-1.32653	5.8712e-50	2.06757	-1.75067
111902930	chr12:111902930:A:G	1.39419e-89	32.3346	-1.8006	6.25112e-33	41.1561	-1.63255
111903123	chr12:111903123:T:C	1.1985e-103	-1.06889e-09	-1.85341	9.68832e-51	-1.06889e-09	-1.48482
111903809	chr12:111903809:T:C	4.75409e-103	-0.475476	-1.03578e-09	2.16842e-50	-0.679158	-1.03578e-09
111904005	chr12:111904005:T:C	1.46034e-102	0.646773	-1.03578e-09	1.3671e-50	-1.14046	-1.03578e-09
111904606	chr12:111904606:A:G	9.0986e-90	31.9174	-1.81018	8.99623e-33	41.4979	-1.61034
111905147	chr12:111905147:G:A	1.90189e-103	0.355425	-1.74706	4.38497e-50	0.751227	-0.7262
111906276	chr12:111906276:T:G	1.59268e-103	-1.06889e-09	-1.56906	6.61449e-51	-1.06889e-09	-1.86648
111906315	chr12:111906315:T:C	9.94126e-90	32.0086	-1.81277	8.16587e-33	41.3951	-1.60438
111906952	chr12:111906952:T:C	1.51617e-103	-1.06889e-09	-1.61829	1.12097e-49	-1.06889e-09	0.963621
111907252	chr12:111907252:T:C	1.23046e-89	32.2153	-1.80617	6.40136e-33	41.1663	-1.61898
111907678	chr12:111907678:T:C	4.41945e-103	-1.06889e-09	-0.548466	3.04828e-49	-1.06889e-09	1.96401
111907830	chr12:111907830:A:G	1.12414e-89	32.1342	-1.81543	7.23544e-33	41.2708	-1.60103
111907878	chr12:111907878:TAAC:T	3.08457e-103	-1.06889e-09	-0.908068	6.56483e-51	-1.06889e-09	-1.87401
111908857	chr12:111908857:C:T	1.07452e-89	32.0777	-1.80411	7.30999e-33	41.3031	-1.6231
111909924	chr12:111909924:T:C	1.10182e-89	32.1041	-1.80546	7.21729e-33	41.2862	-1.61895
111909950	chr12:111909950:C:T	1.16094e-89	32.1573	-1.80633	6.7384e-33	41.2172	-1.6186
111910100	chr12:111910100:G:A	1.05156e-89	32.0527	-1.80075	7.49338e-33	41.3339	-1.62908
111910852	chr12:111910852:A:G	1.18934e-103	-1.06889e-09	-1.86108	1.75681e-49	-1.06889e-09	1.41293
111911697	chr12:111911697:C:T	4.40802e-103	-1.06889e-09	-0.551054	3.01706e-49	-1.06889e-09	1.95371
111911865	chr12:111911865:T:C	3.31391e-103	-1.06889e-09	-0.836351	6.57895e-51	-1.06889e-09	-1.87186
111911957	chr12:111911957:T:C	3.64709e-103	-0.740552	-1.03578e-09	4.11897e-51	-2.34014	-1.03578e-09
111912599	chr12:111912599:G:T	1.41066e-103	-1.06889e-09	-1.69042	3.77251e-50	-1.06889e-09	-0.125413
111912600	chr12:111912600:T:A	1.42032e-103	-1.06889e-09	-1.6836	3.70203e-50	-1.06889e-09	-0.144274
111912773	chr12:111912773:T:A	3.03629e-103	-1.06889e-09	-0.923845	6.56392e-51	-1.06889e-09	-1.87415
111912940	chr12:111912940:T:C	7.85612e-103	0.0268122	-1.03578e-09	7.45806e-51	-1.74644	-1.03578e-09
111913427	chr12:111913427:C:T	1.18261e-103	-1.06889e-09	-1.86675	1.57603e-49	-1.06889e-09	1.30434
111914712	chr12:111914712:C:T	1.27385e-103	-1.06889e-09	-1.79243	1.28487e-50	-1.06889e-09	-1.2025
111915189	chr12:111915189:T:G	1.77039e-94	19.8285	-0.568515	2.38675e-46	10.398	-1.77085
111915447	chr12:111915447:T:C	6.35796e-95	19.9963	-1.7604	2.03633e-46	10.1086	-1.64028
111916271	chr12:111916271:T:C	1.52813e-103	-1.06889e-09	-1.61044	1.07369e-49	-1.06889e-09	0.920528
111916470	chr12:111916470:A:T	6.98967e-103	-0.0900466	-1.03578e-09	1.11064e-47	5.55953	-1.03578e-09
111916496	chr12:111916496:C:A	1.19195e-103	-1.06889e-09	-1.85889	1.22885e-50	-1.06889e-09	-1.24708
111917668	chr12:111917668:A:G	2.98214e-103	-1.06889e-09	-0.941838	6.56404e-51	-1.06889e-09	-1.87413
111917697	chr12:111917697:G:A	1.18162e-103	-1.06889e-09	-1.86759	1.57499e-49	-1.06889e-09	1.30368
111918095	chr12:111918095:T:C	7.84839e-90	31.7784	-1.81895	1.08109e-32	41.6686	-1.59727
111918145	chr12:111918145:G:T	4.36081e-83	47.1683	-1.67843	5.79491e-27	42.4561	10.8072
111918677	chr12:111918677:C:T	1.18963e-103	-1.06889e-09	-1.86083	1.76111e-49	-1.06889e-09	1.41538
111918931	chr12:111918931:G:A	6.96352e-90	31.628	-1.78819	1.16457e-32	41.8037	-1.65801
111919281	chr12:111919281:C:T	3.80758e-102	1.6051	-1.03578e-09	2.97211e-51	-2.66647	-1.03578e-09
111920180	chr12:111920180:C:T	5.69004e-102	2.00682	-1.03578e-09	8.92495e-51	-1.56689	-1.03578e-09
111921223	chr12:111921223:C:T	2.28542e-103	-1.06889e-09	-1.20793	1.15007e-49	-1.06889e-09	0.989252
111922364	chr12:111922364:G:A	9.82926e-90	31.975	-1.79047	8.0444e-33	41.4295	-1.65369
111922428	chr12:111922428:AT:A	1.18894e-103	-1.06889e-09	-1.86142	1.00668e-50	-1.06889e-09	-1.4465
111923049	chr12:111923049:G:T	3.07309e-103	-1.06889e-09	-0.911798	6.56494e-51	-1.06889e-09	-1.874
111924105	chr12:111924105:T:C	6.8446e-90	31.6116	-1.78898	1.23555e-32	41.8615	-1.6566
111924156	chr12:111924156:G:T	2.38385e-103	-1.06889e-09	-1.16576	5.39173e-50	-1.06889e-09	0.23171
111925463	chr12:111925463:C:A	8.78675e-90	31.8848	-1.81241	1.0261e-32	41.6284	-1.60926
111926212	chr12:111926212:T:C	6.16527e-103	-1.06889e-09	-0.215548	3.53178e-48	-1.06889e-09	4.41382
111926224	chr12:111926224:T:A	1.10608e-89	32.1159	-1.81334	7.41705e-33	41.2998	-1.60519
111926588	chr12:111926588:CCTT:C	1.19886e-103	-1.06889e-09	-1.85311	1.54591e-50	-1.06889e-09	-1.01754
111926708	chr12:111926708:A:C	5.41021e-100	7.29159	-0.730027	5.4537e-40	24.8452	-1.57625
111927301	chr12:111927301:C:T	1.19862e-103	-1.06889e-09	-1.85331	2.24853e-50	-1.06889e-09	-0.64288
111927557	chr12:111927557:TAA:T	8.64455e-90	31.8615	-1.80541	9.6649e-33	41.5868	-1.62751
111927560	chr12:111927560:TATAATGTG:T	8.85265e-90	31.8847	-1.80485	9.34789e-33	41.5548	-1.62889
111927687	chr12:111927687:G:A	4.58669e-100	7.19367	-0.797241	6.53711e-40	24.9863	-1.53614
111927719	chr12:111927719:T:C	1.40784e-103	-1.06889e-09	-1.69242	3.7491e-50	-1.06889e-09	-0.13164
111928301	chr12:111928301:A:T	1.35057e-103	-1.06889e-09	-1.73395	1.11926e-50	-1.06889e-09	-1.34049
111928814	chr12:111928814:G:GTA	1.19126e-103	-1.06889e-09	-1.85947	9.93386e-51	-1.06889e-09	-1.45979
111929531	chr12:111929531:AGG:A	3.98249e-95	17.7681	-1.03578e-09	8.4481e-47	7.58854	-1.03578e-09
111929751	chr12:111929751:C:T	7.47297e-90	31.7082	-1.79774	1.35888e-32	41.9451	-1.64506
111930117	chr12:111930117:G:A	1.03844e-89	32.0396	-1.8002	6.9497e-33	41.2669	-1.63742
111930271	chr12:111930271:C:T	1.39645e-103	-1.06889e-09	-1.70055	3.08089e-50	-1.06889e-09	-0.327936
111930277	chr12:111930277:A:C	1.19408e-103	-1.06889e-09	-1.85711	1.70529e-48	-1.06889e-09	3.68575
111930559	chr12:111930559:G:A	5.1583e-100	7.26475	-0.75087	5.69701e-40	24.8737	-1.56109
111930849	chr12:111930849:A:C	1.48149e-103	-1.64143	-1.03578e-09	4.08307e-49	2.25628	-1.03578e-09
111931067	chr12:111931067:A:G	3.07063e-103	-1.06889e-09	-0.912598	6.56469e-51	-1.06889e-09	-1.87403
111931123	chr12:111931123:G:A	1.29228e-103	-1.06889e-09	-1.77808	1.87239e-50	-1.06889e-09	-0.825938
111931280	chr12:111931280:G:A	1.28472e-103	-1.06889e-09	-1.78394	1.19794e-50	-1.06889e-09	-1.27255
111931530	chr12:111931530:T:C	1.32678e-103	-1.06889e-09	-1.75172	2.58691e-50	-1.06889e-09	-0.502691
111931943	chr12:111931943:A:G	3.07352e-103	-1.06889e-09	-0.911657	6.56477e-51	-1.06889e-09	-1.87402
111932030	chr12:111932030:C:T	1.40966e-103	-1.06889e-09	-1.69113	6.83853e-51	-1.06889e-09	-1.83317
111932491	chr12:111932491:C:T	3.07303e-103	-1.06889e-09	-0.911817	6.56461e-51	-1.06889e-09	-1.87405
111932615	chr12:111932615:T:C	2.18061e-103	-1.06889e-09	-1.25488	2.886e-50	-1.06889e-09	-0.393285
111932792	chr12:111932792:T:G	1.46348e-103	-1.06889e-09	-1.65366	1.16237e-49	-1.06889e-09	0.999893
111934501	chr12:111934501:C:T	1.97029e-99	7.85404	-1.03578e-09	6.37473e-49	2.70177	-1.03578e-09
111934626	chr12:111934626:C:T	2.12182e-103	-1.06889e-09	-1.28221	6.99644e-51	-1.06889e-09	-1.81034
111934886	chr12:111934886:A:G	1.80753e-102	-1.06889e-09	0.860065	6.70049e-51	-1.06889e-09	-1.85356
111936150	chr12:111936150:G:A	2.13925e-103	-1.06889e-09	-1.27402	2.80226e-50	-1.06889e-09	-0.422731
111936282	chr12:111936282:C:A	1.0405e-94	19.4801	-0.751652	2.8243e-46	10.6158	-1.8204
111937712	chr12:111937712:G:T	5.50957e-103	-1.06889e-09	-0.327994	1.6968e-48	-1.06889e-09	3.68076
111937974	chr12:111937974:T:C	2.70245e-103	-1.06889e-09	-1.04032	5.61643e-50	-1.06889e-09	0.272541
111937998	chr12:111937998:G:A	1.43353e-103	-1.06889e-09	-1.67434	1.05411e-49	-1.06889e-09	0.902128
111938186	chr12:111938186:A:C	8.03705e-90	31.8005	-1.8173	1.0596e-32	41.6499	-1.5986
111938493	chr12:111938493:C:T	1.43204e-103	-1.06889e-09	-1.67538	3.55197e-50	-1.06889e-09	-0.185652
111938539	chr12:111938539:T:C	1.4428e-103	-1.06889e-09	-1.66789	6.76766e-51	-1.06889e-09	-1.84358
111938793	chr12:111938793:G:A	5.6324e-90	31.4239	-1.79625	1.53245e-32	42.062	-1.64173
111939145	chr12:111939145:A:G	6.55854e-90	31.5796	-1.79973	1.30018e-32	41.8938	-1.63794
111939733	chr12:111939733:C:T	5.72077e-90	31.4287	-1.7855	1.45954e-32	42.0333	-1.66177
111940334	chr12:111940334:A:C	1.43478e-103	-1.06889e-09	-1.67347	6.78309e-51	-1.06889e-09	-1.84131
111941105	chr12:111941105:C:T	1.12524e-98	7.76688	1.82956	9.00925e-41	21.6352	-0.166885
111941291	chr12:111941291:G:A	2.45486e-96	16.7243	-1.74266	2.48804e-47	7.95275	-1.58666
111941467	chr12:111941467:T:C	6.77436e-90	31.6168	-1.80455	1.29532e-32	41.873	-1.62084
111941491	chr12:111941491:A:G	3.10334e-103	-1.06889e-09	-0.902002	6.56568e-51	-1.06889e-09	-1.87388
111941581	chr12:111941581:A:G	1.46546e-103	-1.06889e-09	-1.65231	9.81975e-51	-1.06889e-09	-1.47134
111941783	chr12:111941783:A:G	7.47464e-90	31.721	-1.81035	1.1497e-32	41.7451	-1.61219
111941831	chr12:111941831:A:G	3.10084e-103	-1.06889e-09	-0.902807	6.56558e-51	-1.06889e-09	-1.8739
111942223	chr12:111942223:C:A	3.68061e-100	7.02585	-0.849493	8.74525e-40	25.2517	-1.51048
111942564	chr12:111942564:G:A	1.19832e-103	-1.06889e-09	-1.85356	9.65981e-51	-1.06889e-09	-1.48777
111946587	chr12:111946587:C:T	7.38577e-102	-1.06889e-09	2.26766	3.19249e-50	-1.06889e-09	-0.292353
111946605	chr12:111946605:C:T	1.19773e-103	-1.06889e-09	-1.85405	9.70939e-51	-1.06889e-09	-1.48265
111946951	chr12:111946951:A:C	1.17645e-103	-1.06889e-09	-1.87198	1.99067e-50	-1.06889e-09	-0.764683
111947178	chr12:111947178:T:C	7.80181e-102	2.32246	-1.03578e-09	4.22428e-51	-2.31489	-1.03578e-09
111947861	chr12:111947861:A:C	1.47121e-103	-1.06889e-09	-1.6484	3.01419e-50	-1.06889e-09	-0.349825
111948381	chr12:111948381:G:C	1.42646e-103	-1.06889e-09	-1.67928	1.03475e-49	-1.06889e-09	0.883589
111948836	chr12:111948836:T:C	1.18221e-103	-1.06889e-09	-1.86709	9.07969e-49	-1.06889e-09	3.05547
111949921	chr12:111949921:C:G	2.55284e-101	5.15763	-1.64974	1.5262e-50	-2.6297	1.59933
111950163	chr12:111950163:C:G	1.4634e-103	-1.06889e-09	-1.65371	1.16428e-49	-1.06889e-09	1.00153
111950201	chr12:111950201:C:T	1.96481e-102	-1.06889e-09	0.943502	6.83632e-51	-1.06889e-09	-1.83349
111950324	chr12:111950324:A:T	3.01272e-90	30.8752	-1.87321	4.02883e-31	43.7587	-0.0692478
111950627	chr12:111950627:A:G	2.72597e-90	30.7199	-1.8179	2.81171e-32	42.6247	-1.59757
111952456	chr12:111952456:A:G	1.43401e-103	-1.06889e-09	-1.674	1.05541e-49	-1.06889e-09	0.903361
111952817	chr12:111952817:T:C	1.46348e-103	-1.06889e-09	-1.65366	1.16237e-49	-1.06889e-09	0.999893
111953557	chr12:111953557:T:C	1.43374e-103	-1.06889e-09	-1.67419	1.05476e-49	-1.06889e-09	0.902739
111953799	chr12:111953799:G:A	1.2101e-103	-1.06889e-09	-1.84378	1.67774e-50	-1.06889e-09	-0.935705
111954723	chr12:111954723:A:G	1.82066e-104	-2.38	-1.35787	6.74418e-50	2.19124	-1.73571
111955261	chr12:111955261:G:A	2.85063e-103	-1.06889e-09	-0.98694	6.60836e-51	-1.06889e-09	-1.8674
111955882	chr12:111955882:C:A	7.8294e-103	0.0234061	-1.03578e-09	1.20439e-50	-1.26719	-1.03578e-09
111957317	chr12:111957317:G:A	1.0987e-90	29.8168	-1.82358	1.42591e-31	44.1535	-1.5027
111957435	chr12:111957435:C:T	5.71605e-90	31.4577	-1.81527	1.16636e-32	41.7577	-1.61045
111958191	chr12:111958191:T:C	1.06472e-102	0.330821	-1.03578e-09	6.54869e-50	0.42611	-1.03578e-09
111958537	chr12:111958537:A:T	1.19691e-103	-1.06889e-09	-1.85474	9.73923e-51	-1.06889e-09	-1.47958
111959260	chr12:111959260:T:C	3.08197e-90	30.8389	-1.81422	2.3579e-32	42.4629	-1.61175
111959290	chr12:111959290:G:A	1.24702e-103	-1.06889e-09	-1.81372	9.32575e-51	-1.06889e-09	-1.52296
111959923	chr12:111959923:C:T	1.17719e-103	-1.06889e-09	-1.87135	1.20514e-50	-1.06889e-09	-1.26656
111960083	chr12:111960083:T:C	1.03861e-99	6.89766	0.316082	2.29046e-39	26.443	-1.73892
111960261	chr12:111960261:G:A	1.43905e-103	-1.06889e-09	-1.6705	1.10729e-49	-1.06889e-09	0.951348
111960396	chr12:111960396:G:C	1.22453e-103	-1.06889e-09	-1.83192	8.67802e-51	-1.06889e-09	-1.59495
111960647	chr12:111960647:A:G	1.92067e-90	30.3676	-1.81576	4.06251e-32	43.0032	-1.60801
111961065	chr12:111961065:A:T	5.07134e-103	-1.06889e-09	-0.410876	2.39079e-48	-1.06889e-09	4.02364
111961106	chr12:111961106:T:C	1.4066e-103	-1.06889e-09	-1.6933	3.74984e-50	-1.06889e-09	-0.131442
111961441	chr12:111961441:C:T	1.17776e-103	-1.06889e-09	-1.87087	2.30345e-50	-1.06889e-09	-0.618749
111961924	chr12:111961924:T:C	1.30453e-103	-1.06889e-09	-1.76864	1.92711e-50	-1.06889e-09	-0.797132
111962208	chr12:111962208:G:A	1.25705e-103	-1.06889e-09	-1.80572	5.93233e-50	-1.06889e-09	0.327262
111962273	chr12:111962273:TCAAGCTAC:T	2.54202e-103	-1.06889e-09	-1.10152	6.56708e-51	-1.06889e-09	-1.87367
111962362	chr12:111962362:T:C	2.92045e-90	30.7667	-1.79587	2.43363e-32	42.5262	-1.64343
111964303	chr12:111964303:G:A	3.99677e-103	-0.648994	-1.03578e-09	4.2988e-51	-2.2974	-1.03578e-09
111964654	chr12:111964654:A:C	1.4133e-103	-1.06889e-09	-1.68856	1.03421e-50	-1.06889e-09	-1.41952
111964913	chr12:111964913:A:G	1.41656e-103	-1.06889e-09	-1.68625	3.68641e-50	-1.06889e-09	-0.148502
111965331	chr12:111965331:A:G	4.07476e-100	7.13164	-0.853549	8.08845e-40	25.1677	-1.50458
111965672	chr12:111965672:C:A	1.42966e-103	-1.06889e-09	-1.67704	1.04426e-49	-1.06889e-09	0.892737
111965868	chr12:111965868:G:A	1.5346e-103	-1.06889e-09	-1.60621	1.33643e-49	-1.06889e-09	1.13943
111965983	chr12:111965983:T:C	2.77871e-103	-1.06889e-09	-1.01249	6.57587e-51	-1.06889e-09	-1.87233
111966009	chr12:111966009:T:C	5.42946e-90	31.3855	-1.79453	1.61946e-32	42.1219	-1.64645
111966127	chr12:111966127:A:G	1.24228e-103	-1.06889e-09	-1.81753	2.28596e-41	-1.06889e-09	20.0969
111966193	chr12:111966193:C:T	1.30386e-103	-1.06889e-09	-1.76915	7.40748e-50	-1.06889e-09	0.549336
111966890	chr12:111966890:C:G	6.69195e-103	-1.06889e-09	-0.133575	5.14105e-49	-1.06889e-09	2.48669
111967034	chr12:111967034:G:A	1.22408e-103	-1.06889e-09	-1.83229	3.30945e-40	-1.06889e-09	22.7695
111967091	chr12:111967091:C:T	6.93535e-90	31.6284	-1.79266	1.15636e-32	41.7888	-1.65015
111968444	chr12:111968444:A:G	1.44076e-103	-1.06889e-09	-1.66931	1.09852e-49	-1.06889e-09	0.943395
111968602	chr12:111968602:A:T	1.43287e-103	-1.06889e-09	-1.6748	1.00953e-50	-1.06889e-09	-1.44367
111968664	chr12:111968664:T:C	1.1977e-103	-1.06889e-09	-1.85408	9.71073e-51	-1.06889e-09	-1.48251
111968862	chr12:111968862:G:A	1.45364e-103	-1.06889e-09	-1.66041	7.27862e-50	-1.06889e-09	0.531786
111968945	chr12:111968945:G:A	4.62688e-99	9.64037	-0.93263	7.3623e-40	24.9413	-1.37224
111968967	chr12:111968967:T:G	1.44011e-103	-1.06889e-09	-1.66976	7.40647e-51	-1.06889e-09	-1.75339
111969410	chr12:111969410:T:A	2.87053e-103	-1.22482	0.244839	1.2673e-49	-2.25143	3.33776
111969634	chr12:111969634:A:G	1.47545e-89	32.4346	-1.84389	1.21719e-32	41.7071	-1.51719
111969739	chr12:111969739:G:A	6.93523e-95	18.9904	-0.667577	3.67337e-46	10.8595	-1.80122
111969761	chr12:111969761:G:T	1.32514e-102	-1.06889e-09	0.549622	6.56401e-51	-1.06889e-09	-1.87414
111970572	chr12:111970572:T:C	6.58077e-90	31.5807	-1.79744	1.47881e-32	42.017	-1.63243
111971001	chr12:111971001:C:T	2.43408e-103	-1.06889e-09	-1.14491	7.24642e-51	-1.06889e-09	-1.77523
111971057	chr12:111971057:G:A	3.1058e-103	-1.06889e-09	-0.901209	6.56576e-51	-1.06889e-09	-1.87387
111971141	chr12:111971141:A:G	1.41286e-103	-1.06889e-09	-1.68886	1.00817e-49	-1.06889e-09	0.857571
111972273	chr12:111972273:C:A	2.54827e-90	30.6337	-1.7992	2.80327e-32	42.6621	-1.63792
111972531	chr12:111972531:T:C	3.05496e-103	-1.06889e-09	-0.917712	6.56433e-51	-1.06889e-09	-1.87409
111973068	chr12:111973068:G:A	1.24159e-102	0.484497	-1.03578e-09	7.83783e-51	-1.69678	-1.03578e-09
111973116	chr12:111973116:C:T	3.16707e-90	30.8473	-1.79536	2.19302e-32	42.4243	-1.64565
111973316	chr12:111973316:A:C	1.12588e-102	-1.06889e-09	0.386668	1.68039e-48	-1.06889e-09	3.67104
111973697	chr12:111973697:A:T	1.18437e-103	-1.06889e-09	-1.86527	1.63189e-48	-1.06889e-09	3.64175
111974216	chr12:111974216:G:C	3.12781e-103	-1.06889e-09	-0.894146	6.56653e-51	-1.06889e-09	-1.87375
111975161	chr12:111975161:T:C	1.93996e-103	-1.06889e-09	-1.37182	8.98814e-50	-1.06889e-09	0.742751
111975221	chr12:111975221:T:C	8.19685e-100	6.97702	-1.03578e-09	4.8642e-50	0.128748	-1.03578e-09
111976256	chr12:111976256:A:G	1.49444e-100	5.27503	-1.03578e-09	1.58653e-49	1.31098	-1.03578e-09
111976559	chr12:111976559:C:T	5.07414e-95	18.7049	-0.694565	4.35323e-46	11.0387	-1.81058
111976747	chr12:111976747:G:T	1.43654e-103	-1.06889e-09	-1.67225	1.0866e-49	-1.06889e-09	0.93248
111977375	chr12:111977375:A:T	2.88275e-90	30.7769	-1.81905	2.4973e-32	42.5106	-1.60197
111978185	chr12:111978185:A:T	3.11181e-103	-1.06889e-09	-0.899276	6.56586e-51	-1.06889e-09	-1.87386
111978782	chr12:111978782:C:T	2.16474e-90	30.4702	-1.79877	3.47395e-32	42.8797	-1.64103
111979043	chr12:111979043:A:G	1.6163e-103	-1.06889e-09	-1.55434	1.48458e-49	-1.06889e-09	1.24456
111979145	chr12:111979145:C:A	1.43971e-103	-1.06889e-09	-1.67004	1.07866e-49	-1.06889e-09	0.925149
111980287	chr12:111980287:C:T	1.58972e-103	-1.06889e-09	-1.57092	6.60934e-51	-1.06889e-09	-1.86726
111980342	chr12:111980342:C:A	3.80686e-90	31.0455	-1.80958	5.06273e-21	48.9748	17.9689
111980692	chr12:111980692:G:A	2.79413e-90	30.7326	-1.80591	2.5507e-32	42.5583	-1.62857
111981114	chr12:111981114:C:T	1.37781e-103	-1.06889e-09	-1.71398	4.06504e-50	-1.06889e-09	-0.0507317
111981260	chr12:111981260:G:A	1.18073e-103	-1.06889e-09	-1.86835	1.89995e-50	-1.06889e-09	-0.811329
111983091	chr12:111983091:T:G	1.37578e-103	-1.06889e-09	-1.71546	1.07022e-50	-1.06889e-09	-1.38529
111983548	chr12:111983548:G:T	2.44572e-90	30.5981	-1.80468	2.85992e-32	42.6743	-1.63011
111983952	chr12:111983952:G:A	1.45227e-103	-1.06889e-09	-1.66135	9.82278e-51	-1.06889e-09	-1.47104
111984718	chr12:111984718:C:T	1.40632e-103	-1.06889e-09	-1.6935	1.03946e-50	-1.06889e-09	-1.41445
111984847	chr12:111984847:T:A	1.1748e-103	-1.06889e-09	-1.87338	2.09132e-50	-1.06889e-09	-0.715361
111985310	chr12:111985310:TCAAA:T	5.21131e-102	3.79124	-1.87231	1.34961e-51	-1.90893	-1.54699
111986415	chr12:111986415:C:T	3.15736e-103	-1.06889e-09	-0.884743	6.56911e-51	-1.06889e-09	-1.87336
111986549	chr12:111986549:C:T	1.38907e-102	0.596737	-1.03578e-09	1.41173e-50	-1.10834	-1.03578e-09
111986766	chr12:111986766:A:G	3.81544e-90	31.0445	-1.80628	1.81466e-32	42.2143	-1.62498
111986849	chr12:111986849:C:T	1.46311e-103	-1.06889e-09	-1.65391	1.14516e-49	-1.06889e-09	0.984977
111986934	chr12:111986934:A:G	1.22869e-103	-1.06889e-09	-1.82853	2.6459e-50	-1.06889e-09	-0.480143
111987436	chr12:111987436:T:C	8.2635e-103	-1.06889e-09	0.0773677	4.49972e-48	-1.06889e-09	4.65603
111987863	chr12:111987863:T:C	2.34594e-103	-1.06889e-09	-1.18179	7.34211e-51	-1.06889e-09	-1.76211
111987942	chr12:111987942:T:C	1.22093e-103	-1.06889e-09	-1.83487	3.04935e-40	-1.06889e-09	22.6876
111988310	chr12:111988310:T:C	1.9431e-103	-1.06889e-09	-1.3702	5.08847e-50	-1.06889e-09	0.173821
111989585	chr12:111989585:T:C	1.17732e-103	-1.06889e-09	-1.87124	1.08712e-50	-1.06889e-09	-1.36963
111989934	chr12:111989934:T:C	1.54672e-103	-1.06889e-09	-1.59835	9.23658e-51	-1.06889e-09	-1.53257
111989987	chr12:111989987:G:A	1.17744e-103	-1.06889e-09	-1.87114	1.08848e-50	-1.06889e-09	-1.36837
111989992	chr12:111989992:A:C	4.50883e-100	7.14295	-0.763634	7.06e-40	25.0833	-1.55617
111990177	chr12:111990177:C:T	2.12984e-103	-1.06889e-09	-1.27843	1.23344e-49	-1.06889e-09	1.05924
111991556	chr12:111991556:T:C	1.24725e-103	-1.06889e-09	-1.81354	9.31406e-51	-1.06889e-09	-1.52421
111991751	chr12:111991751:C:T	2.08495e-103	-1.06889e-09	-1.29974	6.99266e-51	-1.06889e-09	-1.81088
111992030	chr12:111992030:A:G	1.66366e-103	-1.06889e-09	-1.52546	1.55139e-49	-1.06889e-09	1.28858
111992485	chr12:111992485:G:A	1.21553e-103	-1.06889e-09	-1.8393	2.47715e-50	-1.06889e-09	-0.546046
111992542	chr12:111992542:C:T	4.20146e-90	31.1665	-1.83196	4.38697e-21	49.1932	17.6072
111992744	chr12:111992744:C:T	3.20139e-103	-1.06889e-09	-0.870894	2.87139e-49	-1.06889e-09	1.90423
111993084	chr12:111993084:G:A	2.34276e-103	-1.06889e-09	-1.18315	1.36044e-49	-1.06889e-09	1.15724
111993261	chr12:111993261:T:C	2.59079e-103	-1.06889e-09	-1.08252	6.64302e-51	-1.06889e-09	-1.86217
111993285	chr12:111993285:T:C	2.17484e-103	-1.06889e-09	-1.25753	2.85983e-50	-1.06889e-09	-0.402393
111993408	chr12:111993408:T:C	3.78551e-90	30.9943	-1.76404	2.96505e-32	42.667	-1.5867
111993672	chr12:111993672:G:A	2.12605e-103	-1.06889e-09	-1.28022	1.10706e-49	-1.06889e-09	0.951135
111994235	chr12:111994235:T:C	1.22831e-103	-1.06889e-09	-1.82884	1.80491e-50	-1.06889e-09	-0.862646
111994905	chr12:111994905:A:G	4.32015e-99	10.4676	-1.82841	2.99111e-38	28.9479	-1.67435
111994907	chr12:111994907:C:T	2.22838e-103	-1.06889e-09	-1.23321	9.87276e-50	-1.06889e-09	0.836624
111995607	chr12:111995607:G:A	1.19356e-99	9.18895	-1.83615	1.70292e-37	30.6689	-1.65606
111995752	chr12:111995752:A:G	4.28646e-100	6.9793	-0.650565	1.04159e-39	25.5343	-1.61823
111995933	chr12:111995933:G:C	1.39988e-103	-1.06889e-09	-1.6981	6.85858e-51	-1.06889e-09	-1.83024
111996348	chr12:111996348:C:T	3.46299e-99	10.2385	-1.82047	3.11033e-38	29.0682	-1.75565
111996700	chr12:111996700:A:G	2.50523e-99	9.92024	-1.826	6.63162e-38	29.7491	-1.67939
111997717	chr12:111997717:GAA:G	4.99219e-102	1.87598	-1.03578e-09	3.42885e-51	-2.52351	-1.03578e-09
111998153	chr12:111998153:T:C	1.66313e-103	-1.06889e-09	-1.52578	1.55083e-49	-1.06889e-09	1.28822
111998212	chr12:111998212:T:A	9.75232e-98	13.4399	-1.68395	2.02826e-38	16.194	10.691
111998391	chr12:111998391:C:T	2.52692e-99	9.942	-1.83914	1.69086e-38	28.4354	-1.73233
111998590	chr12:111998590:G:A	1.66366e-103	-1.06889e-09	-1.52546	1.55139e-49	-1.06889e-09	1.28858
111998729	chr12:111998729:A:G	1.22364e-103	-1.06889e-09	-1.83265	3.11294e-40	-1.06889e-09	22.7083
111998764	chr12:111998764:T:A	2.12944e-104	-2.23189	-1.34932	1.28224e-49	2.83589	-1.73785
111998873	chr12:111998873:G:C	1.1868e-97	13.62	-1.6677	1.92176e-38	16.0157	10.8154
111999077	chr12:111999077:T:C	1.28446e-102	0.518442	-1.03578e-09	1.46871e-50	-1.06877	-1.03578e-09
111999206	chr12:111999206:T:C	1.2483e-101	2.79247	-1.03578e-09	1.57711e-49	1.30502	-1.03578e-09
111999593	chr12:111999593:C:T	2.82089e-103	-1.06889e-09	-0.997429	6.57124e-51	-1.06889e-09	-1.87304
111999710	chr12:111999710:C:T	1.28885e-103	-1.06889e-09	-1.78073	3.10004e-50	-1.06889e-09	-0.32174
111999857	chr12:111999857:G:A	7.70132e-102	2.3095	-1.03578e-09	1.07671e-49	0.923341	-1.03578e-09
112000242	chr12:112000242:C:T	1.27958e-103	-1.06889e-09	-1.78795	3.19493e-50	-1.06889e-09	-0.291591
112001540	chr12:112001540:G:C	1.35891e-103	-1.06889e-09	-1.72779	1.09038e-50	-1.06889e-09	-1.36662
112001860	chr12:112001860:C:T	2.88632e-99	10.0803	-1.8445	4.02191e-38	29.2889	-1.71927
112002386	chr12:112002386:T:C	1.22678e-103	-1.06889e-09	-1.83009	9.34133e-51	-1.06889e-09	-1.52129
112002706	chr12:112002706:T:C	7.93179e-98	13.2336	-1.68431	2.47759e-38	16.4042	10.681
112002927	chr12:112002927:G:A	5.28282e-90	31.3971	-1.83354	3.12565e-21	48.8849	17.5765
112003043	chr12:112003043:A:G	1.08648e-102	0.412926	-0.0618798	4.18038e-51	-0.482154	-1.84318
112003194	chr12:112003194:T:C	2.01561e-97	14.2904	-1.80848	3.57611e-42	14.3378	3.90396
112003364	chr12:112003364:C:T	1.53966e-102	0.699665	-1.03578e-09	1.31262e-50	-1.18113	-1.03578e-09
112003884	chr12:112003884:T:C	3.55534e-99	10.2942	-1.84992	2.90036e-38	28.9487	-1.70597
112004782	chr12:112004782:T:C	3.11028e-99	10.1566	-1.84605	3.7238e-38	29.2102	-1.71761
112005213	chr12:112005213:C:T	2.99107e-99	10.1129	-1.8414	3.89447e-38	29.2635	-1.7261
112005907	chr12:112005907:A:C	1.22811e-103	-1.06889e-09	-1.829	1.50338e-50	-1.06889e-09	-1.04544
112006099	chr12:112006099:T:G	1.66626e-103	-1.06889e-09	-1.5239	1.55843e-49	-1.06889e-09	1.29311
112006100	chr12:112006100:C:G	1.66292e-103	-1.06889e-09	-1.5259	1.54946e-49	-1.06889e-09	1.28734
112006156	chr12:112006156:G:A	2.91377e-99	10.0849	-1.83959	3.98582e-38	29.2907	-1.73004
112006666	chr12:112006666:T:C	2.89118e-103	-1.06889e-09	-0.972815	6.56649e-51	-1.06889e-09	-1.87376
112006688	chr12:112006688:C:T	1.42632e-103	-1.06889e-09	-1.67938	6.80386e-51	-1.06889e-09	-1.83825
112006713	chr12:112006713:G:C	2.98347e-99	10.1063	-1.8374	3.87785e-38	29.2672	-1.734
112006737	chr12:112006737:A:G	3.08417e-103	-1.06889e-09	-0.908198	6.56518e-51	-1.06889e-09	-1.87396
112008036	chr12:112008036:T:C	1.29578e-101	2.8298	-1.03578e-09	1.50604e-49	1.25892	-1.03578e-09
112008442	chr12:112008442:T:C	2.92685e-99	10.1121	-1.86227	5.18637e-37	30.5188	-0.392298
112008551	chr12:112008551:T:C	2.79857e-99	10.0491	-1.84416	4.38706e-38	29.3766	-1.72003
112008601	chr12:112008601:T:C	3.63975e-97	14.8395	-1.76659	5.50115e-47	8.90915	-1.74959
112008906	chr12:112008906:T:C	1.26191e-103	-1.06889e-09	-1.80185	3.40965e-50	-1.06889e-09	-0.226546
112009848	chr12:112009848:A:C	1.30905e-103	-1.06889e-09	-1.76518	1.94823e-50	-1.06889e-09	-0.786232
112010057	chr12:112010057:CCCT:C	1.65944e-103	-1.06889e-09	-1.528	1.56493e-49	-1.06889e-09	1.29727
112010358	chr12:112010358:A:C	2.73563e-99	10.0245	-1.84226	4.52213e-38	29.4116	-1.72474
112010562	chr12:112010562:C:T	1.66154e-103	-1.06889e-09	-1.52674	1.5718e-49	-1.06889e-09	1.30165
112010681	chr12:112010681:T:C	1.30802e-88	33.4442	-0.671408	4.36183e-48	3.66817	0.956736
112011079	chr12:112011079:A:G	2.51342e-99	9.94079	-1.84329	5.14427e-38	29.5377	-1.722
112011292	chr12:112011292:T:C	1.97316e-103	-1.06889e-09	-1.35485	1.94068e-48	-1.06889e-09	3.81505
112012420	chr12:112012420:G:A	6.25882e-103	-1.06889e-09	-0.200489	1.37295e-48	-1.06889e-09	3.46898
112012629	chr12:112012629:A:G	2.65278e-99	9.99369	-1.84222	4.5532e-38	29.418	-1.72434
112013225	chr12:112013225:G:A	6.23294e-102	-1.06889e-09	2.09795	5.03619e-50	-1.06889e-09	0.163495
112014191	chr12:112014191:G:T	1.52287e-103	-1.06889e-09	-1.61388	7.73337e-50	-1.06889e-09	0.592389
112014458	chr12:112014458:T:C	3.03664e-99	10.1308	-1.8442	3.66255e-38	29.1945	-1.7185
112014649	chr12:112014649:C:T	1.35992e-103	-1.06889e-09	-1.72705	3.28428e-50	-1.06889e-09	-0.264008
112014812	chr12:112014812:G:C	9.78363e-103	0.246231	-1.03578e-09	7.1364e-50	0.512054	-1.03578e-09
112016155	chr12:112016155:T:C	2.38491e-97	14.5138	-1.86363	7.43876e-46	9.88488	-0.120991
112016461	chr12:112016461:A:G	2.39391e-103	-1.06889e-09	-1.16155	6.73224e-51	-1.06889e-09	-1.84883
112016815	chr12:112016815:C:T	8.45165e-100	6.53983	0.467806	4.65206e-39	27.1879	-1.7753
112017223	chr12:112017223:A:G	1.29796e-103	-1.06889e-09	-1.77368	3.15707e-50	-1.06889e-09	-0.303511
112017307	chr12:112017307:A:C	1.20097e-103	-1.06889e-09	-1.85135	9.58852e-51	-1.06889e-09	-1.49517
112017365	chr12:112017365:G:A	1.65069e-103	-1.06889e-09	-1.53329	1.54308e-49	-1.06889e-09	1.28321
112017409	chr12:112017409:A:G	2.16151e-103	-1.06889e-09	-1.26367	6.72369e-50	-1.06889e-09	0.452481
112018659	chr12:112018659:A:G	1.21437e-103	-1.06889e-09	-1.84025	1.58529e-50	-1.06889e-09	-0.992385
112019303	chr12:112019303:A:G	1.20911e-103	-1.06889e-09	-1.8446	8.30696e-51	-1.06889e-09	-1.63865
112021244	chr12:112021244:TC:T	1.64913e-103	-1.06889e-09	-1.53423	6.65713e-51	-1.06889e-09	-1.86005
112022045	chr12:112022045:C:T	3.38532e-97	14.8419	-1.84144	4.71133e-46	9.47108	-0.163929
112022391	chr12:112022391:G:T	2.46459e-103	-1.06889e-09	-1.13245	7.21929e-51	-1.06889e-09	-1.77898
112022411	chr12:112022411:A:G	1.15051e-102	0.408311	-1.03578e-09	8.53457e-51	-1.61162	-1.03578e-09
112023387	chr12:112023387:A:C	4.01995e-101	3.96196	-1.03578e-09	2.93758e-51	-2.67815	-1.03578e-09
112023601	chr12:112023601:A:G	1.0353e-97	13.5062	-1.69044	1.53146e-38	16.0175	10.5866
112024471	chr12:112024471:G:A	4.51175e-99	10.5375	-1.85492	1.65181e-38	28.3951	-1.7154
112025492	chr12:112025492:A:G	5.50447e-84	45.1617	-1.74149	3.36927e-26	43.6971	11.3265
112025562	chr12:112025562:T:C	1.43887e-89	32.4151	-1.84951	3.57326e-22	47.3671	16.9256
112025852	chr12:112025852:A:C	1.66678e-103	-1.06889e-09	-1.52358	1.5643e-49	-1.06889e-09	1.29687
112027089	chr12:112027089:C:T	4.01285e-99	10.4226	-1.85727	2.08214e-38	28.528	-1.61674
112027234	chr12:112027234:G:A	1.25045e-103	-1.06889e-09	-1.81098	2.85178e-50	-1.06889e-09	-0.40521
112028399	chr12:112028399:A:C	1.63989e-103	-1.06889e-09	-1.53985	1.48613e-49	-1.06889e-09	1.2456
112029524	chr12:112029524:T:C	2.42247e-103	-1.06889e-09	-1.14969	2.38084e-50	-1.06889e-09	-0.585704
112029778	chr12:112029778:TG:T	1.40689e-103	-1.06889e-09	-1.6931	6.84166e-51	-1.06889e-09	-1.83271
112030101	chr12:112030101:T:C	1.68333e-103	-1.06889e-09	-1.5137	1.61902e-49	-1.06889e-09	1.33125
112030613	chr12:112030613:C:T	4.44036e-99	10.5209	-1.85432	1.77257e-38	28.3791	-1.62884
112030635	chr12:112030635:T:C	3.0963e-103	-1.06889e-09	-0.904271	6.5656e-51	-1.06889e-09	-1.8739
112030960	chr12:112030960:A:T	1.21911e-103	-1.06889e-09	-1.83636	3.99783e-50	-1.06889e-09	-0.0674045
112031273	chr12:112031273:G:A	1.62753e-103	-1.06889e-09	-1.54742	1.4754e-49	-1.06889e-09	1.23836
112031810	chr12:112031810:T:C	1.56208e-103	-1.06889e-09	-1.58846	1.30125e-49	-1.06889e-09	1.11276
112032159	chr12:112032159:C:G	2.19075e-102	1.05235	-1.03578e-09	1.26155e-50	-1.22081	-1.03578e-09
112033216	chr12:112033216:T:A	1.54935e-103	-1.06889e-09	-1.59665	7.81379e-51	-1.06889e-09	-1.69985
112033498	chr12:112033498:T:A	3.35021e-103	-1.06889e-09	-0.825456	6.58419e-51	-1.06889e-09	-1.87107
112033912	chr12:112033912:T:C	2.76865e-99	8.19422	-1.03578e-09	4.5262e-49	2.35931	-1.03578e-09
112034941	chr12:112034941:G:A	1.99176e-103	-1.06889e-09	-1.34546	5.29997e-50	-1.06889e-09	0.214547
112035342	chr12:112035342:T:C	2.97519e-103	-1.06889e-09	-0.944174	6.56397e-51	-1.06889e-09	-1.87414
112035693	chr12:112035693:T:C	1.62404e-103	-1.06889e-09	-1.54956	1.43647e-49	-1.06889e-09	1.21162
112035838	chr12:112035838:T:C	5.05276e-97	15.1974	-1.79645	4.03435e-47	8.56997	-1.72053
112035917	chr12:112035917:C:T	1.32642e-103	-1.06889e-09	-1.752	2.90532e-50	-1.06889e-09	-0.386611
112036319	chr12:112036319:A:G	1.41557e-101	-1.06889e-09	2.91822	3.92361e-50	-1.06889e-09	-0.0861424
112036999	chr12:112036999:GA:G	2.65481e-102	-1.06889e-09	1.24448	2.03584e-48	-1.06889e-09	3.86292
112037056	chr12:112037056:A:C	1.20277e-103	-1.06889e-09	-1.84985	1.62871e-50	-1.06889e-09	-0.965365
112038104	chr12:112038104:C:G	1.16059e-99	7.32479	-1.03578e-09	1.74773e-50	-0.894836	-1.03578e-09
112039251	chr12:112039251:T:C	3.13459e-103	-1.06889e-09	-0.891983	6.56801e-51	-1.06889e-09	-1.87353
112039684	chr12:112039684:T:C	1.22349e-103	-1.06889e-09	-1.83277	8.5359e-51	-1.06889e-09	-1.61146
112039709	chr12:112039709:T:C	1.54689e-103	-1.06889e-09	-1.59824	1.24457e-49	-1.06889e-09	1.06822
112039900	chr12:112039900:C:T	1.58958e-103	-1.06889e-09	-1.57101	6.60809e-51	-1.06889e-09	-1.86745
112041068	chr12:112041068:C:A	1.35934e-103	-1.06889e-09	-1.72748	2.87707e-50	-1.06889e-09	-0.396382
112041128	chr12:112041128:C:A	1.36575e-103	-1.06889e-09	-1.72277	8.87381e-50	-1.06889e-09	0.72995
112041336	chr12:112041336:C:T	3.91321e-100	6.89899	-0.661354	1.00069e-39	25.4887	-1.61274
112041740	chr12:112041740:C:T	1.40002e-103	-1.06889e-09	-1.69799	3.47837e-50	-1.06889e-09	-0.206592
112042572	chr12:112042572:T:C	1.66832e-103	-1.06889e-09	-1.52266	9.13779e-51	-1.06889e-09	-1.54332
112043280	chr12:112043280:G:T	3.13096e-103	-1.06889e-09	-0.89314	6.56706e-51	-1.06889e-09	-1.87367
112044486	chr12:112044486:C:T	3.34074e-103	-1.06889e-09	-0.828289	6.5807e-51	-1.06889e-09	-1.8716
112044765	chr12:112044765:G:A	1.17847e-103	-1.06889e-09	-1.87026	1.02108e-50	-1.06889e-09	-1.43229
112045450	chr12:112045450:G:A	1.95213e-102	0.567923	0.369105	2.58215e-51	-1.04079	-1.76633
112045581	chr12:112045581:G:A	1.74092e-103	-1.06889e-09	-1.48007	8.60176e-51	-1.06889e-09	-1.60377
112046807	chr12:112046807:A:G	7.21641e-103	-1.06889e-09	-0.0581227	3.44189e-48	-1.06889e-09	4.38804
112047328	chr12:112047328:T:C	2.46616e-103	-1.06889e-09	-1.13182	7.46614e-51	-1.06889e-09	-1.74536
112048035	chr12:112048035:C:T	3.01663e-103	-1.06889e-09	-0.930338	6.56401e-51	-1.06889e-09	-1.87414
112048147	chr12:112048147:G:A	1.3496e-103	-1.06889e-09	-1.73467	2.94141e-50	-1.06889e-09	-0.374265
112048550	chr12:112048550:T:G	1.44996e-103	-1.06889e-09	-1.66295	1.10763e-49	-1.06889e-09	0.951653
112048991	chr12:112048991:G:A	2.21652e-103	-1.06889e-09	-1.23854	6.58831e-51	-1.06889e-09	-1.87044
112049014	chr12:112049014:A:G	1.47122e-33	158.908	0.624827	1.01359e-41	15.0385	4.24515
112049444	chr12:112049444:T:C	2.43061e-103	-1.06889e-09	-1.14634	6.6941e-51	-1.06889e-09	-1.85451
112049720	chr12:112049720:G:A	9.58908e-103	-1.06889e-09	0.226144	1.30954e-48	-1.06889e-09	3.42169
112049731	chr12:112049731:A:G	2.98529e-103	-1.06889e-09	-0.940782	2.53032e-49	-1.06889e-09	1.77778
112049986	chr12:112049986:A:C	1.41218e-103	-1.06889e-09	-1.68935	6.82973e-51	-1.06889e-09	-1.83446
112051717	chr12:112051717:T:C	3.05327e-99	10.1562	-1.86413	2.71226e-38	28.7959	-1.62025
112051879	chr12:112051879:A:T	1.19452e-103	-1.06889e-09	-1.85673	9.82077e-51	-1.06889e-09	-1.47124
112052417	chr12:112052417:G:A	1.40689e-103	-1.06889e-09	-1.6931	6.84166e-51	-1.06889e-09	-1.83271
112052600	chr12:112052600:GTTCAGA:G	3.04486e-97	14.7582	-1.8637	3.83587e-46	9.47602	-0.374436
112052869	chr12:112052869:G:A	1.40689e-103	-1.06889e-09	-1.6931	6.84166e-51	-1.06889e-09	-1.83271
112053900	chr12:112053900:A:G	1.211e-103	-1.06889e-09	-1.84303	9.3001e-51	-1.06889e-09	-1.52571
112054919	chr12:112054919:C:T	3.48787e-103	-1.06889e-09	-0.785189	8.73565e-51	-1.06889e-09	-1.58833
112054959	chr12:112054959:T:C	3.37673e-103	-1.06889e-09	-0.817573	1.21335e-49	-1.06889e-09	1.04282
112055079	chr12:112055079:A:G	1.17412e-103	-1.06889e-09	-1.87396	9.79248e-51	-1.06889e-09	-1.47413
112055263	chr12:112055263:G:A	1.28847e-103	-1.06889e-09	-1.78103	3.61747e-50	-1.06889e-09	-0.167382
112055305	chr12:112055305:T:C	3.02722e-103	-1.06889e-09	-0.926837	6.56405e-51	-1.06889e-09	-1.87413
112055533	chr12:112055533:A:G	1.42304e-103	-1.06889e-09	-1.68169	1.03001e-49	-1.06889e-09	0.879003
112055984	chr12:112055984:G:T	2.19231e-103	-1.06889e-09	-1.24952	6.67352e-50	-1.06889e-09	0.444993
112055991	chr12:112055991:G:C	2.04005e-103	-1.06889e-09	-1.3215	2.60079e-50	-1.06889e-09	-0.497339
112057061	chr12:112057061:G:A	1.92281e-102	2.76697	-1.84507	5.77e-50	-1.4108	1.71032
112057310	chr12:112057310:C:A	8.03807e-103	0.0497084	-1.03578e-09	8.48145e-50	0.684726	-1.03578e-09
112058813	chr12:112058813:C:T	2.62805e-97	14.6152	-1.86789	4.83766e-46	9.56866	-0.235048
112059600	chr12:112059600:T:C	1.17702e-103	-1.06889e-09	-1.87149	1.14228e-50	-1.06889e-09	-1.32013
112059831	chr12:112059831:G:A	1.67018e-103	-1.06889e-09	-1.52155	6.58217e-51	-1.06889e-09	-1.87138
112059996	chr12:112059996:C:T	2.25915e-102	0.707677	0.375417	3.44803e-51	-0.771924	-1.74601
112061779	chr12:112061779:A:T	1.43527e-103	-1.06889e-09	-1.67313	2.45914e-50	-1.06889e-09	-0.553343
112062365	chr12:112062365:C:T	1.41601e-103	-1.06889e-09	-1.68664	3.82962e-50	-1.06889e-09	-0.110389
112062479	chr12:112062479:C:T	1.22069e-103	-1.06889e-09	-1.83507	9.00661e-51	-1.06889e-09	-1.55778
112063191	chr12:112063191:A:G	1.80433e-103	-1.06889e-09	-1.44429	4.33862e-50	-1.06889e-09	0.0144023
112063433	chr12:112063433:G:A	4.59187e-99	10.5535	-1.85331	1.77266e-38	28.4174	-1.66709
112063827	chr12:112063827:T:G	7.38278e-103	-1.06889e-09	-0.0353294	3.57988e-48	-1.06889e-09	4.42734
112064295	chr12:112064295:G:A	3.22463e-103	-1.06889e-09	-0.863661	6.5741e-51	-1.06889e-09	-1.8726
112064303	chr12:112064303:G:A	2.33023e-103	-1.06889e-09	-1.18851	6.56933e-51	-1.06889e-09	-1.87333
112064634	chr12:112064634:A:G	3.83766e-90	31.0539	-1.80992	4.11724e-21	48.9362	17.8008
112064990	chr12:112064990:C:T	4.72093e-102	1.82011	-1.03578e-09	3.363e-51	-2.54291	-1.03578e-09
112065670	chr12:112065670:T:A	2.67734e-100	7.5497	-1.6916	1.56238e-38	27.4642	-0.840116
112065723	chr12:112065723:A:C	2.12099e-103	-1.06889e-09	-1.2826	1.10083e-49	-1.06889e-09	0.945493
112065789	chr12:112065789:G:A	3.13096e-103	-1.06889e-09	-0.89314	6.56706e-51	-1.06889e-09	-1.87367
112065873	chr12:112065873:G:A	1.40698e-103	-1.06889e-09	-1.69303	6.84169e-51	-1.06889e-09	-1.8327
112065905	chr12:112065905:C:A	2.67511e-102	-1.06889e-09	1.25209	2.05792e-48	-1.06889e-09	3.87371
112066501	chr12:112066501:CCT:C	2.779e-99	10.0369	-1.83898	2.80678e-38	28.9111	-1.70123
112067219	chr12:112067219:A:C	1.42876e-103	-1.06889e-09	-1.67767	1.04963e-49	-1.06889e-09	0.897872
112067372	chr12:112067372:T:C	3.02722e-103	-1.06889e-09	-0.926837	6.56405e-51	-1.06889e-09	-1.87413
112067378	chr12:112067378:T:A	1.21666e-103	-1.06889e-09	-1.83837	3.63107e-40	-1.06889e-09	22.8622
112067479	chr12:112067479:C:T	9.28922e-99	9.40471	-1.03578e-09	4.17574e-48	4.58131	-1.03578e-09
112069782	chr12:112069782:T:G	6.04029e-103	-0.236028	-1.03578e-09	4.75565e-51	-2.19641	-1.03578e-09
112069997	chr12:112069997:G:A	3.01498e-103	-1.06889e-09	-0.930885	6.56391e-51	-1.06889e-09	-1.87415
112069998	chr12:112069998:A:C	1.24935e-103	-1.06889e-09	-1.81185	4.28014e-50	-1.06889e-09	0.000829679
112070603	chr12:112070603:G:A	1.21294e-97	13.7789	-1.80483	4.12519e-42	14.5774	3.80728
112070620	chr12:112070620:G:A	3.04778e-103	-1.06889e-09	-0.920067	6.56436e-51	-1.06889e-09	-1.87408
112070632	chr12:112070632:C:T	4.83941e-104	-1.06819	-1.69208	1.00326e-49	2.28393	-1.43124
112070638	chr12:112070638:C:T	3.58595e-103	-1.06889e-09	-0.757458	6.61574e-51	-1.06889e-09	-1.86629
112070895	chr12:112070895:T:C	1.32912e-103	-1.06889e-09	-1.74996	3.19782e-50	-1.06889e-09	-0.290685
112070989	chr12:112070989:C:T	4.55147e-102	1.78355	-1.03578e-09	1.48951e-47	5.85305	-1.03578e-09
112071071	chr12:112071071:C:T	3.42291e-103	-1.06889e-09	-0.803989	6.57963e-51	-1.06889e-09	-1.87176
112071256	chr12:112071256:G:A	1.33965e-103	-1.06889e-09	-1.74207	3.11372e-50	-1.06889e-09	-0.317336
112071477	chr12:112071477:G:A	1.85378e-99	7.33771	0.455372	5.29514e-40	25.0876	-1.84811
112071873	chr12:112071873:A:C	1.28769e-103	-1.06889e-09	-1.78163	3.56965e-50	-1.06889e-09	-0.180686
112072466	chr12:112072466:G:A	1.54927e-103	-1.06889e-09	-1.59669	8.89591e-50	-1.06889e-09	0.732437
112072469	chr12:112072469:C:T	2.18699e-103	-1.06889e-09	-1.25195	6.50265e-50	-1.06889e-09	0.419055
112072600	chr12:112072600:T:C	2.1523e-90	30.5219	-1.85625	2.3974e-21	49.5165	16.6797
112073154	chr12:112073154:G:T	1.47291e-103	-1.06889e-09	-1.64724	1.05835e-49	-1.06889e-09	0.906138
112073288	chr12:112073288:A:G	2.33527e-103	-1.06889e-09	-1.18635	3.18069e-50	-1.06889e-09	-0.296057
112073363	chr12:112073363:A:G	2.41714e-103	-1.06889e-09	-1.15189	6.69868e-51	-1.06889e-09	-1.85383
112073923	chr12:112073923:A:G	1.21798e-103	-1.06889e-09	-1.83728	2.65046e-50	-1.06889e-09	-0.478423
112074835	chr12:112074835:T:C	1.16965e-102	0.424806	-1.03578e-09	8.84327e-51	-1.57608	-1.03578e-09
112075141	chr12:112075141:G:A	1.53311e-102	0.401276	0.294124	4.25997e-51	-0.547288	-1.75919
112075941	chr12:112075941:G:A	1.56192e-103	-1.06889e-09	-1.58856	8.32382e-50	-1.06889e-09	0.665967
112076328	chr12:112076328:A:T	5.67673e-102	2.00448	-1.03578e-09	3.9303e-51	-2.38702	-1.03578e-09
112077179	chr12:112077179:T:A	1.59681e-102	2.60991	-1.8738	1.98822e-50	-1.42988	0.663964
112077273	chr12:112077273:A:G	3.2052e-90	30.8952	-1.83131	4.90058e-21	49.3362	17.575
112077342	chr12:112077342:G:A	4.83429e-102	1.84384	-1.03578e-09	3.78694e-51	-2.42418	-1.03578e-09
112077508	chr12:112077508:G:T	5.41118e-100	7.22518	-0.663442	7.06072e-40	25.1357	-1.60846
112077526	chr12:112077526:G:A	1.38752e-103	-1.06889e-09	-1.70696	9.58566e-50	-1.06889e-09	0.807114
112077565	chr12:112077565:C:T	1.39824e-103	-1.06889e-09	-1.69926	9.80922e-50	-1.06889e-09	0.830168
112077801	chr12:112077801:T:A	9.75145e-101	4.84811	-1.03578e-09	1.88772e-49	1.4848	-1.03578e-09
112078108	chr12:112078108:T:C	3.91197e-100	6.91121	-0.673899	8.66437e-40	25.3381	-1.60621
112078833	chr12:112078833:T:C	3.04273e-103	-1.06889e-09	-0.921727	6.56427e-51	-1.06889e-09	-1.8741
112078879	chr12:112078879:G:A	1.52592e-103	-1.06889e-09	-1.61188	8.50766e-50	-1.06889e-09	0.687812
112079028	chr12:112079028:C:T	3.1239e-103	-1.06889e-09	-0.895399	6.56675e-51	-1.06889e-09	-1.87372
112079406	chr12:112079406:A:G	1.29514e-103	-1.06889e-09	-1.77586	3.54339e-50	-1.06889e-09	-0.188071
112079464	chr12:112079464:G:A	3.12217e-103	-1.06889e-09	-0.895953	6.56672e-51	-1.06889e-09	-1.87373
112080001	chr12:112080001:C:G	6.39371e-103	-1.06889e-09	-0.179166	2.76635e-48	-1.06889e-09	4.16955
112080342	chr12:112080342:A:G	1.41219e-102	0.613248	-1.03578e-09	2.74296e-50	-0.444117	-1.03578e-09
112080741	chr12:112080741:C:T	1.32718e-103	-1.06889e-09	-1.75142	1.16247e-50	-1.06889e-09	-1.30261
112081591	chr12:112081591:T:C	3.65334e-103	-1.06889e-09	-0.738838	6.64065e-51	-1.06889e-09	-1.86253
112081739	chr12:112081739:A:C	1.22096e-103	-1.06889e-09	-1.83484	8.99906e-51	-1.06889e-09	-1.55862
112081935	chr12:112081935:T:C	1.78106e-103	-1.06889e-09	-1.45727	4.08875e-50	-1.06889e-09	-0.0449157
112081960	chr12:112081960:A:C	1.81889e-91	26.1988	-0.00406109	5.81468e-49	3.90693	-1.29711
112082434	chr12:112082434:G:C	1.27527e-103	-1.06889e-09	-1.79132	7.73267e-51	-1.06889e-09	-1.71029
112082708	chr12:112082708:A:T	1.37123e-103	-1.06889e-09	-1.71877	9.4037e-50	-1.06889e-09	0.787948
112082987	chr12:112082987:G:C	2.36525e-103	-1.06889e-09	-1.1736	6.56721e-51	-1.06889e-09	-1.87365
112083079	chr12:112083079:C:T	3.64723e-90	31.0147	-1.8216	5.30962e-21	49.3924	17.599
112083321	chr12:112083321:A:G	1.37871e-103	-1.06889e-09	-1.71333	9.16654e-50	-1.06889e-09	0.762405
112083440	chr12:112083440:G:A	3.02722e-103	-1.06889e-09	-0.926837	6.56405e-51	-1.06889e-09	-1.87413
112083553	chr12:112083553:G:A	3.0237e-103	-1.06889e-09	-0.927999	6.56398e-51	-1.06889e-09	-1.87414
112083644	chr12:112083644:G:A	2.71472e-90	30.7471	-1.84928	1.20027e-21	48.5775	16.9269
112084045	chr12:112084045:G:T	1.95996e-103	-1.36155	-1.03578e-09	1.96875e-49	1.52683	-1.03578e-09
112084542	chr12:112084542:G:A	1.34675e-99	7.12979	0.34377	7.87587e-40	25.4712	-1.83475
112084779	chr12:112084779:G:A	1.22138e-103	-1.06889e-09	-1.8345	1.03094e-50	-1.06889e-09	-1.42268
112085323	chr12:112085323:CAG:C	3.11222e-103	-1.06889e-09	-0.899143	6.566e-51	-1.06889e-09	-1.87384
112086594	chr12:112086594:A:T	1.22315e-103	-1.06889e-09	-1.83305	1.31037e-50	-1.06889e-09	-1.18285
112086713	chr12:112086713:A:T	1.17565e-103	-1.06889e-09	-1.87266	1.05338e-50	-1.06889e-09	-1.40115
112086963	chr12:112086963:G:A	1.17891e-103	-1.06889e-09	-1.86989	1.06922e-50	-1.06889e-09	-1.38623
112087269	chr12:112087269:C:T	1.25469e-103	-1.06889e-09	-1.8076	9.00019e-43	-1.06889e-09	16.8622
112089242	chr12:112089242:T:C	2.34693e-103	-1.06889e-09	-1.18137	6.56874e-51	-1.06889e-09	-1.87342
112091032	chr12:112091032:C:G	1.38667e-103	-1.06889e-09	-1.70757	1.05133e-50	-1.06889e-09	-1.4031
112091268	chr12:112091268:T:C	1.25964e-103	-1.06889e-09	-1.80365	3.949e-50	-1.06889e-09	-0.079692
112091295	chr12:112091295:A:T	1.17408e-103	-1.06889e-09	-1.87399	9.80946e-51	-1.06889e-09	-1.47239
112092322	chr12:112092322:G:A	7.41627e-101	4.57437	-1.03578e-09	3.00736e-51	-2.65468	-1.03578e-09
112092898	chr12:112092898:A:G	1.31212e-103	-1.06889e-09	-1.76283	3.28385e-50	-1.06889e-09	-0.264139
112093310	chr12:112093310:C:T	9.00253e-103	0.163025	-1.03578e-09	7.42758e-50	0.552046	-1.03578e-09
112093573	chr12:112093573:A:G	2.23273e-103	-1.06889e-09	-1.23126	2.99154e-50	-1.06889e-09	-0.357367
112094134	chr12:112094134:G:A	1.24702e-103	-1.06889e-09	-1.81372	9.31105e-51	-1.06889e-09	-1.52454
112094622	chr12:112094622:A:G	2.72922e-102	-1.06889e-09	1.27212	2.1707e-48	-1.06889e-09	3.92707
112095233	chr12:112095233:T:G	4.00349e-100	6.26044	-1.03578e-09	4.78998e-51	-2.18921	-1.03578e-09
112096203	chr12:112096203:A:G	3.00282e-103	-1.06889e-09	-0.934928	6.56389e-51	-1.06889e-09	-1.87416
112096855	chr12:112096855:C:T	1.46758e-103	-1.06889e-09	-1.65086	1.15332e-49	-1.06889e-09	0.992077
112097381	chr12:112097381:G:A	1.5054e-103	-1.06889e-09	-1.62542	6.67654e-51	-1.06889e-09	-1.85714
112097479	chr12:112097479:C:T	8.92152e-103	-1.06889e-09	0.153986	5.11031e-48	-1.06889e-09	4.78328
112097654	chr12:112097654:A:G	2.65573e-102	0.437698	0.807128	5.06543e-51	-0.527517	-1.60578
112098796	chr12:112098796:T:C	7.70664e-103	0.0076028	-1.03578e-09	9.86467e-50	0.835804	-1.03578e-09
112099500	chr12:112099500:C:T	3.19766e-103	-1.06889e-09	-0.87206	6.57093e-51	-1.06889e-09	-1.87309
112099557	chr12:112099557:T:C	2.39888e-103	-1.06889e-09	-1.15948	7.28023e-51	-1.06889e-09	-1.77058
112099682	chr12:112099682:C:G	2.46906e-103	-1.06889e-09	-1.13064	6.67474e-51	-1.06889e-09	-1.85741
112099764	chr12:112099764:A:G	2.40013e-103	-1.06889e-09	-1.15896	6.70219e-51	-1.06889e-09	-1.85331
112099934	chr12:112099934:T:C	1.43694e-99	7.01459	0.523785	1.49367e-39	26.0701	-1.79362
112100909	chr12:112100909:C:T	4.49831e-100	7.08172	-0.704744	8.23702e-40	25.2737	-1.5924
112101188	chr12:112101188:T:C	1.44955e-103	-1.06889e-09	-1.66323	1.12777e-49	-1.06889e-09	0.96967
112101712	chr12:112101712:A:G	5.44597e-90	31.3983	-1.80428	2.71955e-21	48.478	17.8443
112102097	chr12:112102097:G:A	1.80741e-102	0.860002	-1.03578e-09	2.17844e-50	-0.674545	-1.03578e-09
112104179	chr12:112104179:G:A	2.7293e-99	10.0535	-1.87357	3.78523e-38	29.227	-1.71807
112104362	chr12:112104362:C:T	1.23414e-103	-1.06889e-09	-1.8241	8.73371e-51	-1.06889e-09	-1.58855
112104416	chr12:112104416:G:T	8.94306e-103	-1.06889e-09	0.156397	4.35085e-48	-1.06889e-09	4.62239
112104697	chr12:112104697:G:A	1.17485e-103	-1.06889e-09	-1.87334	1.67248e-50	-1.06889e-09	-0.938847
112104709	chr12:112104709:G:A	1.19619e-103	-1.06889e-09	-1.85534	1.68081e-50	-1.06889e-09	-0.933881
112105196	chr12:112105196:T:G	1.83196e-103	-1.06889e-09	-1.42909	8.34866e-51	-1.06889e-09	-1.63364
112105860	chr12:112105860:C:G	1.65221e-103	-1.06889e-09	-1.53237	1.51271e-49	-1.06889e-09	1.26334
112107227	chr12:112107227:T:C	9.47163e-102	2.51641	-1.03578e-09	7.65587e-48	5.18749	-1.03578e-09
112108179	chr12:112108179:C:T	3.13096e-103	-1.06889e-09	-0.89314	6.56706e-51	-1.06889e-09	-1.87367
112110022	chr12:112110022:C:T	7.90641e-99	9.24353	-1.03578e-09	3.47893e-48	4.39874	-1.03578e-09
112110075	chr12:112110075:T:A	2.4009e-103	0.650304	-1.80894	1.27355e-51	-1.96347	-1.55047
112110540	chr12:112110540:A:C	2.5226e-103	-1.06889e-09	-1.10919	6.66733e-51	-1.06889e-09	-1.85852
112110756	chr12:112110756:C:A	1.29541e-103	-1.06889e-09	-1.77566	1.8817e-50	-1.06889e-09	-0.820977
112110758	chr12:112110758:G:A	3.15237e-99	10.1948	-1.87079	2.48854e-38	28.6612	-1.5716
112111661	chr12:112111661:A:G	2.88909e-103	-1.06889e-09	-0.973537	6.56787e-51	-1.06889e-09	-1.87355
112112573	chr12:112112573:T:G	2.44297e-103	-1.06889e-09	-1.14126	3.43653e-50	-1.06889e-09	-0.218694
112112650	chr12:112112650:A:G	1.39813e-103	-1.06889e-09	-1.69935	9.64934e-50	-1.06889e-09	0.813734
112113097	chr12:112113097:C:T	1.4522e-103	-1.06889e-09	-1.6614	1.11314e-49	-1.06889e-09	0.956611
112113161	chr12:112113161:A:G	2.09177e-104	-2.24781	-1.35124	1.1067e-49	2.68778	-1.73696
112113522	chr12:112113522:A:C	1.96481e-103	-1.06889e-09	-1.35909	1.34784e-49	-1.06889e-09	1.14793
112113895	chr12:112113895:T:C	3.07978e-103	-1.06889e-09	-0.909621	6.56502e-51	-1.06889e-09	-1.87398
112114693	chr12:112114693:A:G	2.93188e-103	-1.06889e-09	-0.958837	6.56504e-51	-1.06889e-09	-1.87398
112115248	chr12:112115248:T:G	1.26691e-103	-1.06889e-09	-1.7979	3.86937e-50	-1.06889e-09	-0.100063
112116863	chr12:112116863:A:G	2.85565e-103	-1.06889e-09	-0.985179	6.5687e-51	-1.06889e-09	-1.87342
112117158	chr12:112117158:C:T	2.02346e-103	-1.06889e-09	-1.32967	7.43999e-51	-1.06889e-09	-1.74887
112117431	chr12:112117431:T:A	1.17533e-103	-1.06889e-09	-1.87293	1.87393e-50	-1.06889e-09	-0.825115
112117653	chr12:112117653:A:AC	8.53767e-100	6.67338	0.344385	1.23499e-39	25.9219	-1.83558
112117898	chr12:112117898:G:A	2.44382e-102	0.659875	0.501791	3.66926e-51	-0.740017	-1.71573
112118212	chr12:112118212:T:C	1.2306e-103	-1.06889e-09	-1.82698	8.67263e-51	-1.06889e-09	-1.59557
112119114	chr12:112119114:G:A	1.17403e-103	-1.06889e-09	-1.87404	9.83871e-51	-1.06889e-09	-1.46942
112119144	chr12:112119144:C:T	3.13885e-103	-1.06889e-09	-0.890624	6.56713e-51	-1.06889e-09	-1.87366
112119726	chr12:112119726:G:A	1.19456e-103	-1.06889e-09	-1.85671	9.81367e-51	-1.06889e-09	-1.47196
112121122	chr12:112121122:T:C	9.72281e-103	-1.06889e-09	0.239995	1.22204e-50	-1.06889e-09	-1.25263
112121575	chr12:112121575:C:T	3.32031e-99	10.217	-1.84112	2.46305e-38	28.49	-1.41071
112121947	chr12:112121947:C:T	1.17417e-103	-1.06889e-09	-1.87392	9.77509e-51	-1.06889e-09	-1.4759
112121958	chr12:112121958:A:G	1.21792e-103	-1.06889e-09	-1.83734	1.28696e-50	-1.06889e-09	-1.20087
112122187	chr12:112122187:C:A	1.18769e-103	-1.06889e-09	-1.86247	1.01639e-50	-1.06889e-09	-1.43689
112122477	chr12:112122477:T:G	1.20191e-103	-1.06889e-09	-1.85057	4.31343e-50	-1.06889e-09	0.0085777
112123243	chr12:112123243:G:A	1.36701e-103	-1.06889e-09	-1.72185	3.23197e-48	-1.06889e-09	4.32511
112124486	chr12:112124486:CAGGCG:C	1.86794e-103	-1.06889e-09	-1.40965	6.02483e-50	-1.06889e-09	0.342734
112124777	chr12:112124777:A:G	1.53104e-103	-1.06889e-09	-1.60853	6.6563e-51	-1.06889e-09	-1.86018
112127249	chr12:112127249:A:G	3.07252e-99	10.165	-1.86667	1.76397e-38	28.3694	-1.62396
112127704	chr12:112127704:C:T	1.09743e-102	0.361074	-1.03578e-09	1.03988e-50	-1.41405	-1.03578e-09
112128265	chr12:112128265:CA:C	1.41568e-103	-1.06889e-09	-1.68687	6.82183e-51	-1.06889e-09	-1.83561
112128817	chr12:112128817:G:T	1.17404e-103	-1.06889e-09	-1.87403	1.78734e-50	-1.06889e-09	-0.872428
112128954	chr12:112128954:G:C	1.42758e-96	16.0675	-1.62785	2.32055e-47	8.13774	-1.84134
112129646	chr12:112129646:T:G	3.07705e-99	10.1631	-1.86332	1.78657e-38	28.3991	-1.6409
112129801	chr12:112129801:C:T	3.01882e-97	14.7596	-1.8737	3.95284e-46	9.49283	-0.361214
112130116	chr12:112130116:C:A	3.20595e-103	-1.06889e-09	-0.869473	6.57004e-51	-1.06889e-09	-1.87322
112130679	chr12:112130679:A:G	1.20368e-103	-1.06889e-09	-1.8491	1.66343e-50	-1.06889e-09	-0.944272
112131299	chr12:112131299:G:T	1.30537e-103	-1.06889e-09	-1.76799	3.29841e-50	-1.06889e-09	-0.259715
112131707	chr12:112131707:C:T	1.42986e-103	-1.06889e-09	-1.6769	1.07183e-49	-1.06889e-09	0.9188
112133187	chr12:112133187:T:A	1.17576e-103	-1.06889e-09	-1.87256	9.00921e-51	-1.06889e-09	-1.55749
112133365	chr12:112133365:G:A	1.18122e-103	-1.06889e-09	-1.86793	8.45795e-41	-1.06889e-09	21.4052
112136979	chr12:112136979:C:T	1.9881e-103	-1.06889e-09	-1.3473	6.89385e-51	-1.06889e-09	-1.82511
112138307	chr12:112138307:T:G	1.73881e-102	0.673701	0.147606	3.56699e-51	-0.707863	-1.77615
112138314	chr12:112138314:C:A	5.86085e-104	-2.56877	-1.03578e-09	4.60735e-49	2.37708	-1.03578e-09
112138476	chr12:112138476:T:G	1.22363e-103	-1.06889e-09	-1.83266	5.94579e-50	-1.06889e-09	0.329528
112140186	chr12:112140186:T:C	3.29101e-103	-1.06889e-09	-0.843284	6.57974e-51	-1.06889e-09	-1.87174
112140310	chr12:112140310:C:CT	1.1911e-103	-1.06889e-09	-1.85961	8.152e-51	-1.06889e-09	-1.65748
112140312	chr12:112140312:C:T	1.19219e-103	-1.06889e-09	-1.85868	8.12309e-51	-1.06889e-09	-1.66103
112142116	chr12:112142116:A:G	1.23178e-103	-1.06889e-09	-1.82602	8.65427e-51	-1.06889e-09	-1.59769
112142141	chr12:112142141:G:A	1.17415e-103	-1.06889e-09	-1.87393	9.77945e-51	-1.06889e-09	-1.47546
112142267	chr12:112142267:C:T	2.21787e-99	9.83724	-1.86483	2.86125e-38	28.8641	-1.63502
112143028	chr12:112143028:C:T	3.12846e-103	-1.06889e-09	-0.89394	6.5671e-51	-1.06889e-09	-1.87367
112143358	chr12:112143358:C:T	9.98152e-103	-1.06889e-09	0.266256	1.39535e-48	-1.06889e-09	3.48516
112143455	chr12:112143455:T:C	1.17825e-103	-1.06889e-09	-1.87045	7.60856e-41	-1.06889e-09	21.2994
112143468	chr12:112143468:ACCT:A	3.41797e-103	-1.06889e-09	-0.805433	6.59338e-51	-1.06889e-09	-1.86967
112143722	chr12:112143722:C:T	1.35868e-103	-1.06889e-09	-1.72797	8.66253e-50	-1.06889e-09	0.705852
112144597	chr12:112144597:G:A	1.27269e-103	-1.06889e-09	-1.79334	3.67496e-50	-1.06889e-09	-0.151614
112144736	chr12:112144736:A:G	2.31425e-99	9.8522	-1.83726	2.86215e-38	28.9244	-1.69497
112145643	chr12:112145643:A:C	5.45146e-103	-0.338597	-1.03578e-09	6.77279e-49	2.76234	-1.03578e-09
112146397	chr12:112146397:A:G	2.41936e-99	9.90861	-1.84925	2.73847e-38	28.85	-1.66476
112146604	chr12:112146604:C:T	3.88069e-97	14.9205	-1.78344	4.83352e-47	8.75949	-1.72931
112149922	chr12:112149922:G:A	1.30052e-103	-1.06889e-09	-1.77171	1.90477e-50	-1.06889e-09	-0.808796
112150688	chr12:112150688:A:G	1.215e-103	-1.06889e-09	-1.83974	1.53264e-50	-1.06889e-09	-1.02616
112150814	chr12:112150814:C:T	1.22496e-103	-1.06889e-09	-1.83157	1.48648e-50	-1.06889e-09	-1.05675
112151216	chr12:112151216:C:T	1.39433e-103	-1.06889e-09	-1.70206	6.90652e-51	-1.06889e-09	-1.82327
112153021	chr12:112153021:C:T	1.3237e-103	-1.06889e-09	-1.75405	2.00316e-50	-1.06889e-09	-0.758427
112154017	chr12:112154017:T:C	2.74413e-102	0.902186	0.375384	3.72232e-41	22.4244	-1.83999
112154281	chr12:112154281:AG:A	2.16132e-103	-1.06889e-09	-1.26376	2.84178e-50	-1.06889e-09	-0.408725
112154718	chr12:112154718:T:C	6.91582e-103	0.200478	-0.301147	4.3515e-51	-0.417917	-1.8673
112154782	chr12:112154782:G:C	2.38775e-103	-1.06889e-09	-1.16413	7.27675e-51	-1.06889e-09	-1.77106
112154892	chr12:112154892:C:G	7.48611e-103	-0.0214304	-1.03578e-09	7.31069e-51	-1.7664	-1.03578e-09
112155432	chr12:112155432:C:T	4.31634e-97	14.9361	-1.6927	3.51286e-47	8.53193	-1.8209
112155828	chr12:112155828:C:T	1.94698e-103	-1.06889e-09	-1.3682	6.69855e-51	-1.06889e-09	-1.85385
112156064	chr12:112156064:A:AT	3.27814e-100	6.67657	-0.616021	8.3716e-40	25.3329	-1.63541
112157010	chr12:112157010:C:T	3.01772e-103	-1.06889e-09	-0.929977	6.56405e-51	-1.06889e-09	-1.87413
112157716	chr12:112157716:G:GCA	1.17798e-103	-1.06889e-09	-1.87068	1.39894e-50	-1.06889e-09	-1.11744
112158670	chr12:112158670:C:T	1.29853e-103	-1.06889e-09	-1.77325	3.14732e-50	-1.06889e-09	-0.306604
112158925	chr12:112158925:C:T	1.39334e-103	-1.06889e-09	-1.70278	1.02318e-50	-1.06889e-09	-1.43024
112159309	chr12:112159309:C:T	3.07735e-103	-1.06889e-09	-0.91041	6.56581e-51	-1.06889e-09	-1.87386
112160305	chr12:112160305:CTT:C	7.91102e-102	2.33636	-1.03578e-09	5.25381e-51	-2.09679	-1.03578e-09
112160517	chr12:112160517:G:A	1.32994e-99	7.34409	0.116908	4.07989e-41	21.691	-1.01481
112160764	chr12:112160764:GGCTGTGACCCCCCACACTCAAAGGA:G	1.96758e-100	5.55008	-1.03578e-09	2.8146e-49	1.88425	-1.03578e-09
112160851	chr12:112160851:C:T	2.17479e-103	-1.06889e-09	-1.25755	2.86851e-50	-1.06889e-09	-0.399364
112161461	chr12:112161461:C:T	1.5523e-103	-1.06889e-09	-1.59474	1.26381e-49	-1.06889e-09	1.08356
112162621	chr12:112162621:G:A	2.24749e-104	-2.36259	-1.16467	6.73765e-50	2.26757	-1.81301
112162989	chr12:112162989:C:T	1.61263e-103	-1.06889e-09	-1.55662	8.16055e-51	-1.06889e-09	-1.65643
112163437	chr12:112163437:G:C	1.24579e-103	-1.06889e-09	-1.81471	8.39942e-51	-1.06889e-09	-1.62758
112163446	chr12:112163446:G:A	1.87524e-99	9.56461	-1.76001	3.02884e-38	29.0932	-1.80712
112163794	chr12:112163794:G:A	2.36561e-101	3.43173	-1.03578e-09	4.66563e-51	-2.21552	-1.03578e-09
112163929	chr12:112163929:T:A	1.01876e-101	2.58927	-1.03578e-09	6.00746e-48	4.94502	-1.03578e-09
112164004	chr12:112164004:T:G	4.10558e-100	6.0991	0.186525	3.72929e-39	27.0557	-1.8642
112164917	chr12:112164917:C:T	1.42999e-103	-1.06889e-09	-1.67681	6.79481e-51	-1.06889e-09	-1.83958
112166924	chr12:112166924:C:T	1.17389e-103	-1.06889e-09	-1.87416	9.50426e-51	-1.06889e-09	-1.504
112167267	chr12:112167267:C:T	7.15656e-101	4.53872	-1.03578e-09	5.09153e-51	-2.12816	-1.03578e-09
112167767	chr12:112167767:A:G	1.91306e-103	-1.06889e-09	-1.38577	2.39607e-50	-1.06889e-09	-0.579325
112167807	chr12:112167807:T:C	2.80961e-103	-1.06889e-09	-1.00143	6.57096e-51	-1.06889e-09	-1.87308
112168367	chr12:112168367:G:A	2.06387e-102	0.650224	0.342464	3.51538e-51	-0.737691	-1.7609
112168672	chr12:112168672:C:T	1.42714e-103	-1.06889e-09	-1.67881	1.05374e-49	-1.06889e-09	0.901778
112169191	chr12:112169191:GCACA:G	1.77507e-103	-1.06889e-09	-1.46064	8.29447e-51	-1.06889e-09	-1.64015
112169281	chr12:112169281:G:C	1.38937e-103	-1.06889e-09	-1.70563	9.63569e-50	-1.06889e-09	0.812319
112169778	chr12:112169778:C:T	1.3829e-103	-1.06889e-09	-1.7103	6.90104e-51	-1.06889e-09	-1.82407
112170573	chr12:112170573:C:T	1.44015e-103	-1.06889e-09	-1.66974	1.50626e-50	-1.06889e-09	-1.04353
112170613	chr12:112170613:A:G	1.18031e-103	-1.06889e-09	-1.8687	1.42083e-50	-1.06889e-09	-1.10191
112170663	chr12:112170663:G:C	1.18917e-103	-1.06889e-09	-1.86122	1.00541e-50	-1.06889e-09	-1.44776
112170732	chr12:112170732:A:C	4.11223e-102	1.68207	-1.03578e-09	3.43325e-51	-2.52223	-1.03578e-09
112171417	chr12:112171417:A:G	1.20193e-103	-1.06889e-09	-1.85055	1.62808e-50	-1.06889e-09	-0.965751
112171996	chr12:112171996:C:T	1.33074e-103	-1.06889e-09	-1.74874	7.52979e-50	-1.06889e-09	0.565713
112172052	chr12:112172052:C:T	1.39832e-103	-1.06889e-09	-1.69921	9.8901e-50	-1.06889e-09	0.83838
112172061	chr12:112172061:G:A	1.76477e-103	-1.06889e-09	-1.46646	4.40061e-50	-1.06889e-09	0.0285875
112172194	chr12:112172194:C:T	1.94901e-99	9.66201	-1.81883	1.53401e-38	28.3454	-1.73966
112172254	chr12:112172254:C:T	1.732e-103	-1.06889e-09	-1.4852	5.09762e-50	-1.06889e-09	0.175619
112172837	chr12:112172837:A:G	6.2811e-103	-1.06889e-09	-0.196935	2.46213e-49	-1.06889e-09	1.75045
112172910	chr12:112172910:G:A	2.78908e-31	163.914	0.863071	5.10671e-42	14.7044	3.89365
112173266	chr12:112173266:C:T	2.96626e-103	-1.06889e-09	-0.94718	6.56394e-51	-1.06889e-09	-1.87415
112173546	chr12:112173546:C:T	1.58716e-103	-1.06889e-09	-1.57253	3.27584e-50	-1.06889e-09	-0.266581
112174737	chr12:112174737:T:C	5.90949e-101	4.34725	-1.03578e-09	2.97375e-51	-2.66592	-1.03578e-09
112174838	chr12:112174838:C:T	1.29518e-103	-1.06889e-09	-1.77583	7.03895e-51	-1.06889e-09	-1.80428
112175435	chr12:112175435:C:T	1.40567e-103	-1.06889e-09	-1.69397	1.00409e-49	-1.06889e-09	0.853516
112176195	chr12:112176195:T:C	1.44729e-103	-1.06889e-09	-1.66478	9.78749e-51	-1.06889e-09	-1.47463
112176522	chr12:112176522:G:C	8.55521e-103	-1.06889e-09	0.11206	4.71302e-48	-1.06889e-09	4.70234
112176846	chr12:112176846:G:A	1.46034e-103	-1.06889e-09	-1.65581	6.61553e-51	-1.06889e-09	-1.86632
112177540	chr12:112177540:C:T	1.17963e-103	-1.06889e-09	-1.86928	1.55951e-50	-1.06889e-09	-1.00878
112177570	chr12:112177570:C:T	1.70082e-99	9.50163	-1.79466	4.10742e-38	29.3588	-1.76811
112177573	chr12:112177573:G:A	9.22167e-100	6.60618	0.488652	1.96549e-39	26.3403	-1.78932
112177734	chr12:112177734:A:G	3.14064e-100	6.87082	-0.853116	6.15145e-40	24.9073	-1.5179
112178115	chr12:112178115:A:C	1.36181e-100	6.82127	-1.63918	3.42575e-40	24.0873	-1.28325
112178363	chr12:112178363:T:C	2.15706e-99	9.72692	-1.78232	2.47202e-38	28.8863	-1.80343
112178551	chr12:112178551:C:T	2.17682e-103	-1.06889e-09	-1.25662	2.87336e-50	-1.06889e-09	-0.397674
112178627	chr12:112178627:G:C	1.22342e-103	-1.06889e-09	-1.83283	3.82924e-48	-1.06889e-09	4.49468
112179406	chr12:112179406:T:C	1.19477e-103	-1.06889e-09	-1.85653	9.61287e-51	-1.06889e-09	-1.49264
112179940	chr12:112179940:T:C	1.19217e-103	-1.06889e-09	-1.85871	9.33006e-51	-1.06889e-09	-1.5225
112180114	chr12:112180114:G:A	3.36653e-100	7.33423	-1.24707	2.14723e-40	23.707	-1.37015
112180396	chr12:112180396:G:A	3.05583e-103	-1.06889e-09	-0.917429	6.56555e-51	-1.06889e-09	-1.8739
112180665	chr12:112180665:A:C	1.47756e-103	-1.06889e-09	-1.64409	2.19953e-50	-1.06889e-09	-0.664911
112181703	chr12:112181703:A:G	2.98119e-103	-1.06889e-09	-0.942156	1.49489e-49	-1.06889e-09	1.25148
112181711	chr12:112181711:T:C	1.44441e-103	-1.06889e-09	-1.66678	2.33459e-50	-1.06889e-09	-0.60532
112184082	chr12:112184082:C:T	1.26678e-99	7.50837	-0.0960323	1.52176e-40	23.803	-1.81043
112185786	chr12:112185786:T:C	1.17563e-103	-1.06889e-09	-1.87267	1.35506e-50	-1.06889e-09	-1.14931
112187042	chr12:112187042:T:C	1.33332e-103	-1.06889e-09	-1.74681	2.94737e-50	-1.06889e-09	-0.37224
112187267	chr12:112187267:C:T	1.43399e-103	-1.06889e-09	-1.67402	6.78457e-51	-1.06889e-09	-1.84109
112187775	chr12:112187775:C:T	1.68471e-103	-1.06889e-09	-1.51289	6.5702e-51	-1.06889e-09	-1.8732
112187827	chr12:112187827:T:C	1.41122e-103	-1.06889e-09	-1.69003	5.71917e-50	-1.06889e-09	0.290668
112188011	chr12:112188011:G:A	2.76694e-100	5.89102	-1.03578e-09	3.25146e-49	2.02853	-1.03578e-09
112188126	chr12:112188126:A:C	2.49713e-100	5.78842	-1.03578e-09	3.35437e-49	2.05969	-1.03578e-09
112189041	chr12:112189041:T:C	1.9849e-99	9.65981	-1.79838	2.77899e-38	28.9901	-1.79012
112189962	chr12:112189962:A:G	1.44166e-103	-1.06889e-09	-1.66869	9.7915e-51	-1.06889e-09	-1.47423
112190761	chr12:112190761:C:T	1.27847e-103	-1.06889e-09	-1.78881	7.96842e-51	-1.06889e-09	-1.68025
112191029	chr12:112191029:A:G	2.9895e-103	-1.06889e-09	-0.939373	6.56389e-51	-1.06889e-09	-1.87416
112191445	chr12:112191445:C:A	1.91307e-103	-1.06889e-09	-1.38577	6.82638e-51	-1.06889e-09	-1.83495
112191909	chr12:112191909:G:A	1.47315e-101	2.95809	-1.03578e-09	2.96419e-51	-2.66913	-1.03578e-09
112191994	chr12:112191994:G:A	1.92176e-103	-1.06889e-09	-1.38124	6.83693e-51	-1.06889e-09	-1.8334
112192454	chr12:112192454:T:C	2.06291e-101	3.29481	-1.03578e-09	2.93332e-51	-2.67961	-1.03578e-09
112194417	chr12:112194417:A:T	7.05478e-103	0.24494	-0.325715	4.02069e-51	-0.495372	-1.86892
112195262	chr12:112195262:C:T	1.74814e-103	-1.06889e-09	-1.47592	2.83889e-50	-1.06889e-09	-0.409743
112195348	chr12:112195348:C:T	1.40917e-102	0.611103	-1.03578e-09	1.39325e-50	-1.12152	-1.03578e-09
112195500	chr12:112195500:C:A	9.53101e-100	7.42679	-0.298959	1.7701e-40	23.9101	-1.7664
112195887	chr12:112195887:C:T	1.52239e-103	-1.06889e-09	-1.6142	6.65631e-51	-1.06889e-09	-1.86018
112196865	chr12:112196865:G:A	2.02849e-103	-1.06889e-09	-1.32719	6.9153e-51	-1.06889e-09	-1.822
112197387	chr12:112197387:G:A	1.65829e-100	7.09172	-1.71266	2.29137e-40	23.5597	-1.15781
112197788	chr12:112197788:A:G	1.67561e-103	-1.06889e-09	-1.51831	6.57366e-51	-1.06889e-09	-1.87267
112200682	chr12:112200682:G:T	1.24771e-99	7.39717	-1.03578e-09	4.72396e-49	2.40208	-1.03578e-09
112200890	chr12:112200890:T:C	1.28457e-103	-1.06889e-09	-1.78405	8.18633e-51	-1.06889e-09	-1.65327
112200967	chr12:112200967:G:T	9.01266e-103	-1.06889e-09	0.16415	9.84973e-51	-1.06889e-09	-1.4683
112202228	chr12:112202228:C:T	1.48972e-103	-1.06889e-09	-1.63589	7.76113e-50	-1.06889e-09	0.595973
112202323	chr12:112202323:G:A	3.06663e-103	-1.06889e-09	-0.913899	9.85942e-50	-1.06889e-09	0.835273
112202361	chr12:112202361:A:G	1.91583e-103	-1.06889e-09	-1.38433	7.24083e-51	-1.06889e-09	-1.776
112202750	chr12:112202750:G:A	1.91136e-104	-2.30525	-1.384	9.45603e-50	2.51323	-1.71973
112203165	chr12:112203165:C:T	1.18559e-103	-1.06889e-09	-1.86424	1.06759e-50	-1.06889e-09	-1.38775
112203573	chr12:112203573:T:G	1.85284e-103	-1.06889e-09	-1.41776	7.08192e-51	-1.06889e-09	-1.7982
112203903	chr12:112203903:G:A	2.74999e-100	6.98443	-1.09956	5.02476e-40	24.5417	-1.35466
112205808	chr12:112205808:G:T	3.01297e-103	-1.06889e-09	-0.931553	6.56413e-51	-1.06889e-09	-1.87412
112206642	chr12:112206642:T:C	3.20304e-103	-1.06889e-09	-0.87038	6.56437e-51	-1.06889e-09	-1.87408
112206787	chr12:112206787:T:C	2.88135e-103	-1.06889e-09	-0.976222	6.56564e-51	-1.06889e-09	-1.87389
112207622	chr12:112207622:G:GTATA	1.49539e-103	-1.06889e-09	-1.63209	7.08894e-50	-1.06889e-09	0.50538
112207623	chr12:112207623:AGTTTC:A	1.49539e-103	-1.06889e-09	-1.63209	7.08894e-50	-1.06889e-09	0.50538
112208314	chr12:112208314:T:C	3.40075e-102	1.4921	-1.03578e-09	1.80602e-49	1.44056	-1.03578e-09
112209218	chr12:112209218:C:G	1.86352e-103	-1.06889e-09	-1.41201	7.989e-51	-1.06889e-09	-1.67767
112209515	chr12:112209515:G:A	3.6085e-100	7.21443	-1.05787	5.28057e-39	25.8188	-0.279526
112209968	chr12:112209968:T:C	1.41542e-104	-2.11796	-1.87168	1.28746e-51	-2.46939	-1.03368
112211118	chr12:112211118:G:A	4.34152e-103	-1.06889e-09	-0.566256	4.04588e-49	-1.06889e-09	2.24713
112211144	chr12:112211144:G:A	1.31593e-103	-1.06889e-09	-1.75994	7.64512e-51	-1.06889e-09	-1.72167
112211177	chr12:112211177:T:C	1.74992e-90	30.3247	-1.86605	1.57927e-21	48.8541	16.9247
112211541	chr12:112211541:A:C	1.34605e-103	-1.06889e-09	-1.7373	7.47145e-51	-1.06889e-09	-1.74465
112211727	chr12:112211727:A:G	3.03139e-103	-1.06889e-09	-0.925459	6.56425e-51	-1.06889e-09	-1.8741
112212245	chr12:112212245:T:C	1.31733e-103	-1.06889e-09	-1.75887	2.94756e-50	-1.06889e-09	-0.372176
112212254	chr12:112212254:A:G	1.28054e-103	-1.06889e-09	-1.7872	3.56597e-50	-1.06889e-09	-0.181719
112212323	chr12:112212323:A:G	2.974e-103	-1.06889e-09	-0.944571	6.5639e-51	-1.06889e-09	-1.87415
112212332	chr12:112212332:C:T	1.66149e-103	-1.06889e-09	-1.52677	1.52428e-50	-1.06889e-09	-1.03163
112212598	chr12:112212598:C:T	1.5844e-103	-1.06889e-09	-1.57427	8.46909e-50	-1.06889e-09	0.683268
112212818	chr12:112212818:C:T	6.17986e-97	15.4168	-1.81452	5.03116e-47	8.75518	-1.68493
112212903	chr12:112212903:T:C	1.33554e-103	-1.06889e-09	-1.74514	3.06879e-50	-1.06889e-09	-0.331873
112214202	chr12:112214202:T:G	1.31187e-103	-1.06889e-09	-1.76302	3.24125e-50	-1.06889e-09	-0.277196
112214284	chr12:112214284:G:A	1.02181e-102	0.289677	-1.03578e-09	1.55742e-50	-1.01013	-1.03578e-09
112214719	chr12:112214719:T:C	2.98451e-103	-1.06889e-09	-0.941044	6.56389e-51	-1.06889e-09	-1.87416
112215087	chr12:112215087:A:G	1.54185e-102	0.41349	0.2876	3.86869e-51	-0.631986	-1.77084
112216356	chr12:112216356:C:T	2.185e-103	-1.06889e-09	-1.25286	2.89068e-50	-1.06889e-09	-0.391664
112218144	chr12:112218144:T:C	8.21108e-91	29.5565	-1.85443	4.46374e-21	49.8939	16.9239
112218434	chr12:112218434:C:A	3.91126e-101	3.93455	-1.03578e-09	1.05068e-46	7.80662	-1.03578e-09
112218438	chr12:112218438:C:T	2.27811e-103	-1.06889e-09	-1.21113	3.05973e-50	-1.06889e-09	-0.334827
112219186	chr12:112219186:A:G	1.73847e-103	-1.06889e-09	-1.48148	6.62191e-51	-1.06889e-09	-1.86536
112219328	chr12:112219328:CTTACTCAGTGATGTG:C	1.66652e-103	-1.06889e-09	-1.52374	8.34094e-51	-1.06889e-09	-1.63456
112219557	chr12:112219557:T:C	3.68032e-101	3.87369	-1.03578e-09	3.98559e-50	-0.0704688	-1.03578e-09
112219852	chr12:112219852:A:G	1.26481e-103	-1.06889e-09	-1.79956	1.6571e-48	-1.06889e-09	3.65708
112220248	chr12:112220248:G:A	1.17637e-103	-1.06889e-09	-1.87205	1.88768e-50	-1.06889e-09	-0.817809
112221306	chr12:112221306:T:A	1.17398e-103	-1.06889e-09	-1.87408	1.75693e-50	-1.06889e-09	-0.889588
112221926	chr12:112221926:TC:T	1.32436e-103	-1.06889e-09	-1.75355	8.0438e-51	-1.06889e-09	-1.67084
112222604	chr12:112222604:T:C	2.98619e-103	-1.06889e-09	-0.94048	6.56389e-51	-1.06889e-09	-1.87416
112222710	chr12:112222710:T:C	2.7961e-103	-1.06889e-09	-1.00625	6.57145e-51	-1.06889e-09	-1.87301
112222967	chr12:112222967:G:A	2.97163e-103	-1.06889e-09	-0.94537	6.56392e-51	-1.06889e-09	-1.87415
112223114	chr12:112223114:T:C	1.20615e-103	-1.06889e-09	-1.84705	2.32327e-50	-1.06889e-09	-0.610178
112223183	chr12:112223183:C:T	3.05154e-103	-1.06889e-09	-0.918833	6.56454e-51	-1.06889e-09	-1.87406
112223300	chr12:112223300:G:A	1.82808e-102	2.73676	-1.8654	2.89175e-50	-1.38425	0.99296
112223465	chr12:112223465:G:T	2.71313e-100	7.00816	-1.13678	6.03804e-40	24.6955	-1.32468
112223781	chr12:112223781:T:G	3.03299e-103	-1.06889e-09	-0.924931	6.56435e-51	-1.06889e-09	-1.87409
112224358	chr12:112224358:C:T	1.18196e-103	-1.06889e-09	-1.8673	1.51394e-50	-1.06889e-09	-1.03844
112224787	chr12:112224787:T:C	3.39657e-102	-1.06889e-09	1.49087	9.7594e-51	-1.06889e-09	-1.47751
112225564	chr12:112225564:A:G	1.06974e-96	15.9211	-1.77011	4.29215e-47	8.651	-1.73961
112225602	chr12:112225602:CACAA:C	8.37341e-103	0.0905813	-1.03578e-09	5.66429e-49	2.58361	-1.03578e-09
112225736	chr12:112225736:A:G	2.91175e-103	-1.06889e-09	-0.965724	6.56503e-51	-1.06889e-09	-1.87398
112225803	chr12:112225803:A:G	1.72595e-103	-1.06889e-09	-1.4887	6.56546e-51	-1.06889e-09	-1.87392
112226112	chr12:112226112:A:T	2.97294e-103	-1.06889e-09	-0.94493	6.56392e-51	-1.06889e-09	-1.87415
112227209	chr12:112227209:C:T	4.2674e-99	10.4841	-1.85719	1.10911e-37	28.7943	-0.210279
112229035	chr12:112229035:G:A	1.17574e-103	-1.06889e-09	-1.87258	1.35795e-50	-1.06889e-09	-1.14718
112229200	chr12:112229200:A:G	2.74634e-103	-1.06889e-09	-1.02421	6.57658e-51	-1.06889e-09	-1.87223
112229871	chr12:112229871:T:G	2.56696e-90	30.7139	-1.87206	3.85419e-22	48.4929	15.8755
112229900	chr12:112229900:G:A	2.13126e-103	-1.06889e-09	-1.27777	2.76857e-50	-1.06889e-09	-0.434824
112230328	chr12:112230328:T:A	1.4112e-103	-1.06889e-09	-1.69004	5.89809e-50	-1.06889e-09	0.321473
112230530	chr12:112230530:G:C	2.93071e-103	-1.06889e-09	-0.959234	6.56448e-51	-1.06889e-09	-1.87407
112230539	chr12:112230539:T:C	1.27012e-103	-1.06889e-09	-1.79537	3.94653e-50	-1.06889e-09	-0.0803189
112230951	chr12:112230951:G:A	6.09031e-99	7.17042	1.81214	1.18359e-40	21.8219	-0.080664
112231879	chr12:112231879:C:T	1.8538e-103	-1.06889e-09	-1.41724	4.84718e-50	-1.06889e-09	0.125243
112231936	chr12:112231936:C:T	1.23847e-96	16.0868	-1.78933	1.26333e-47	7.41819	-1.72984
112232008	chr12:112232008:A:T	2.92662e-103	-1.06889e-09	-0.960632	6.56471e-51	-1.06889e-09	-1.87403
112232289	chr12:112232289:T:C	1.27836e-103	-1.06889e-09	-1.7889	3.60212e-50	-1.06889e-09	-0.171633
112232755	chr12:112232755:T:C	2.71906e-103	-1.06889e-09	-1.03419	6.58168e-51	-1.06889e-09	-1.87145
112233826	chr12:112233826:C:T	1.31735e-103	-1.06889e-09	-1.75886	3.32194e-50	-1.06889e-09	-0.252607
112233873	chr12:112233873:A:T	1.07288e-102	0.338448	-1.03578e-09	1.66439e-48	3.66147	-1.03578e-09
112233969	chr12:112233969:A:G	1.24634e-103	-1.06889e-09	-1.81427	1.62401e-50	-1.06889e-09	-0.968259
112234371	chr12:112234371:T:C	3.47919e-103	-1.06889e-09	-0.787682	2.30696e-49	-1.06889e-09	1.68536
112235670	chr12:112235670:G:A	1.1815e-103	-1.06889e-09	-1.86769	1.11287e-50	-1.06889e-09	-1.34622
112236553	chr12:112236553:G:A	2.80224e-103	-1.06889e-09	-1.00406	6.57067e-51	-1.06889e-09	-1.87312
112236914	chr12:112236914:C:T	9.70076e-100	7.14548	-1.03578e-09	3.86807e-51	-2.40298	-1.03578e-09
112237329	chr12:112237329:T:C	1.41359e-103	-1.06889e-09	-1.68835	1.53137e-47	-1.06889e-09	5.88076
112237562	chr12:112237562:C:T	2.16907e-103	-1.06889e-09	-1.26018	6.59791e-51	-1.06889e-09	-1.86899
112237839	chr12:112237839:C:T	1.17489e-103	-1.06889e-09	-1.87331	1.33253e-50	-1.06889e-09	-1.16607
112237875	chr12:112237875:C:T	3.53851e-103	-1.06889e-09	-0.770775	1.44202e-50	-1.06889e-09	-1.08711
112238125	chr12:112238125:C:G	2.18406e-103	-1.06889e-09	-1.25329	2.88757e-50	-1.06889e-09	-0.392741
112238864	chr12:112238864:G:A	2.67331e-103	-1.06889e-09	-1.05116	6.58636e-51	-1.06889e-09	-1.87074
112239475	chr12:112239475:A:G	2.7536e-103	-1.06889e-09	-1.02157	6.57584e-51	-1.06889e-09	-1.87234
112239700	chr12:112239700:T:A	2.78982e-103	-1.06889e-09	-1.0085	6.57222e-51	-1.06889e-09	-1.87289
112240330	chr12:112240330:C:T	2.73989e-103	-1.06889e-09	-1.02656	6.57751e-51	-1.06889e-09	-1.87208
112240932	chr12:112240932:A:G	1.16945e-101	-1.06889e-09	2.72722	7.36139e-50	-1.06889e-09	0.543094
112241124	chr12:112241124:T:C	2.81766e-103	-1.06889e-09	-0.998572	6.57158e-51	-1.06889e-09	-1.87299
112241269	chr12:112241269:G:A	1.18132e-103	-1.06889e-09	-1.86784	1.12159e-50	-1.06889e-09	-1.33841
112241372	chr12:112241372:C:T	2.97385e-103	-1.06889e-09	-0.944622	6.5639e-51	-1.06889e-09	-1.87416
112242241	chr12:112242241:C:T	2.93203e-103	-1.06889e-09	-0.958784	6.56459e-51	-1.06889e-09	-1.87405
112242486	chr12:112242486:G:A	1.20652e-102	0.455842	-1.03578e-09	4.69241e-50	0.0927907	-1.03578e-09
112242637	chr12:112242637:C:T	3.3193e-100	7.40224	-1.32921	3.82371e-39	25.2703	-0.0537842
112243131	chr12:112243131:T:C	1.912e-103	-1.06889e-09	-1.38633	2.31619e-50	-1.06889e-09	-0.613233
112243182	chr12:112243182:C:T	1.17548e-103	-1.06889e-09	-1.8728	1.0352e-50	-1.06889e-09	-1.41856
112244034	chr12:112244034:C:T	1.45816e-102	0.378471	0.266806	3.93033e-51	-0.608235	-1.77878
112244472	chr12:112244472:A:G	1.48582e-90	30.154	-1.85895	1.49737e-21	49.2641	16.4614
112244802	chr12:112244802:G:A	8.05704e-103	-1.06889e-09	0.0520658	1.09491e-50	-1.06889e-09	-1.36248
112245679	chr12:112245679:G:A	1.55306e-103	-1.06889e-09	-1.59426	7.20503e-50	-1.06889e-09	0.521624
112245867	chr12:112245867:C:T	1.5518e-103	-1.06889e-09	-1.59507	7.18642e-50	-1.06889e-09	0.519038
112246528	chr12:112246528:A:G	2.60097e-103	-1.06889e-09	-1.07859	6.62892e-51	-1.06889e-09	-1.8643
112249069	chr12:112249069:A:G	8.9774e-103	0.16023	-1.03578e-09	1.84899e-50	-0.838515	-1.03578e-09
112249183	chr12:112249183:C:T	2.55742e-103	-1.06889e-09	-1.09548	6.64223e-51	-1.06889e-09	-1.86229
112249311	chr12:112249311:A:G	1.47259e-103	-1.06889e-09	-1.64746	9.17194e-47	-1.06889e-09	7.67075
112249389	chr12:112249389:T:C	4.62847e-103	-1.06889e-09	-0.502253	5.85746e-49	-1.06889e-09	2.61715
112249429	chr12:112249429:G:A	1.41185e-102	0.399644	0.213365	3.8072e-51	-0.63758	-1.78127
112249939	chr12:112249939:G:A	1.18519e-103	-1.06889e-09	-1.86457	1.03488e-50	-1.06889e-09	-1.41887
112251027	chr12:112251027:T:A	1.18212e-103	-1.06889e-09	-1.86717	1.05972e-50	-1.06889e-09	-1.39515
112251392	chr12:112251392:T:C	1.50229e-103	-1.06889e-09	-1.62749	6.56809e-51	-1.06889e-09	-1.87352
112251803	chr12:112251803:C:G	1.21207e-103	-1.06889e-09	-1.84215	2.40751e-50	-1.06889e-09	-0.574564
112252911	chr12:112252911:G:A	2.9458e-102	1.34848	-1.03578e-09	3.43273e-51	-2.52239	-1.03578e-09
112253500	chr12:112253500:G:A	1.4698e-103	-1.06889e-09	-1.64935	7.36866e-50	-1.06889e-09	0.544081
112253574	chr12:112253574:C:G	3.02804e-103	-1.06889e-09	-0.926564	6.56545e-51	-1.06889e-09	-1.87392
112253847	chr12:112253847:G:A	1.82884e-102	0.460053	0.411735	3.80686e-51	-0.674713	-1.74422
112254638	chr12:112254638:A:C	2.01036e-104	-2.48305	-1.1557	2.63926e-50	1.32847	-1.81113
112254871	chr12:112254871:T:C	2.64223e-103	-1.06889e-09	-1.06286	6.61771e-51	-1.06889e-09	-1.86599
112255537	chr12:112255537:T:G	8.17289e-101	4.67151	-1.03578e-09	3.36917e-51	-2.54108	-1.03578e-09
112255657	chr12:112255657:G:A	7.11832e-103	-1.06889e-09	-0.0718085	1.66203e-48	-1.06889e-09	3.66006
112255728	chr12:112255728:A:G	1.21695e-103	-1.06889e-09	-1.83813	1.53042e-50	-1.06889e-09	-1.02762
112255972	chr12:112255972:T:C	2.01921e-103	-1.06889e-09	-1.33177	6.61541e-51	-1.06889e-09	-1.86634
112256111	chr12:112256111:A:G	1.30808e-103	-1.06889e-09	-1.76592	7.32252e-50	-1.06889e-09	0.5378
112257075	chr12:112257075:G:A	6.35694e-103	-0.184934	-1.03578e-09	7.92614e-50	0.617011	-1.03578e-09
112257629	chr12:112257629:T:C	2.60587e-103	-1.06889e-09	-1.07671	6.62701e-51	-1.06889e-09	-1.86459
112257646	chr12:112257646:CATT:C	2.6113e-103	-1.06889e-09	-1.07463	6.62563e-51	-1.06889e-09	-1.86479
112257698	chr12:112257698:T:C	1.18711e-103	-1.06889e-09	-1.86296	1.02455e-50	-1.06889e-09	-1.4289
112257704	chr12:112257704:G:C	1.84389e-102	0.419204	0.460775	3.9751e-51	-0.641452	-1.73424
112257955	chr12:112257955:T:C	2.62528e-103	-1.06889e-09	-1.06929	6.62219e-51	-1.06889e-09	-1.86531
112260144	chr12:112260144:G:A	1.73307e-103	-1.06889e-09	-1.48459	1.98547e-50	-1.06889e-09	-0.767297
112262208	chr12:112262208:A:G	1.50376e-103	-1.06889e-09	-1.62651	6.56784e-51	-1.06889e-09	-1.87355
112263014	chr12:112263014:T:G	1.97086e-103	-1.06889e-09	-1.35601	7.41913e-51	-1.06889e-09	-1.75168
112263387	chr12:112263387:A:T	1.23817e-103	-1.06889e-09	-1.82084	4.4032e-50	-1.06889e-09	0.0291769
112263730	chr12:112263730:C:T	1.62027e-103	-1.06889e-09	-1.55188	6.65985e-51	-1.06889e-09	-1.85964
112263734	chr12:112263734:C:T	2.22804e-102	1.07254	-0.00331312	4.06979e-51	-0.571699	-1.78045
112263922	chr12:112263922:T:C	2.06541e-103	-1.06889e-09	-1.30915	7.56985e-51	-1.06889e-09	-1.73157
112265154	chr12:112265154:A:G	1.61531e-102	0.448703	0.298929	3.74434e-51	-0.666215	-1.76928
112266209	chr12:112266209:T:C	3.79156e-97	14.9809	-1.86707	2.05137e-46	8.694	-0.21831
112267100	chr12:112267100:G:A	1.27018e-103	-1.79532	-1.03578e-09	1.88907e-49	1.48551	-1.03578e-09
112267157	chr12:112267157:A:G	2.59023e-103	-1.06889e-09	-1.08273	6.63294e-51	-1.06889e-09	-1.86369
112267209	chr12:112267209:C:T	2.54996e-103	-1.06889e-09	-1.0984	6.64137e-51	-1.06889e-09	-1.86242
112268796	chr12:112268796:AC:A	1.38323e-103	-1.06889e-09	-1.71006	9.78046e-51	-1.06889e-09	-1.47535
112269019	chr12:112269019:A:C	2.63938e-103	-1.06889e-09	-1.06394	6.61953e-51	-1.06889e-09	-1.86572
112270527	chr12:112270527:T:C	1.22063e-103	-1.06889e-09	-1.83511	4.74316e-50	-1.06889e-09	0.103549
112270622	chr12:112270622:T:C	4.75579e-99	10.5702	-1.83502	1.243e-37	28.7511	-0.0530787
112270736	chr12:112270736:G:A	1.68039e-96	14.6026	-1.03578e-09	1.89033e-48	3.78877	-1.03578e-09
112271317	chr12:112271317:G:A	2.59597e-103	-1.06889e-09	-1.08052	6.63142e-51	-1.06889e-09	-1.86392
112271415	chr12:112271415:A:G	1.21849e-103	-1.06889e-09	-1.83687	8.96478e-51	-1.06889e-09	-1.56244
112271419	chr12:112271419:A:G	2.81483e-103	-1.06889e-09	-0.999577	6.57105e-51	-1.06889e-09	-1.87307
112272402	chr12:112272402:T:G	2.59193e-103	-1.06889e-09	-1.08208	6.63244e-51	-1.06889e-09	-1.86377
112272775	chr12:112272775:CTGTT:C	3.46237e-103	-1.06889e-09	-0.792526	1.42773e-50	-1.06889e-09	-1.09707
112273119	chr12:112273119:G:A	2.64145e-103	-1.06889e-09	-1.06315	6.6177e-51	-1.06889e-09	-1.86599
112273150	chr12:112273150:G:A	8.50968e-103	1.74735	-1.64062	1.25742e-51	-1.78724	-1.73944
112274033	chr12:112274033:C:T	1.7135e-103	-1.06889e-09	-1.49594	1.60422e-50	-1.06889e-09	-0.980519
112274967	chr12:112274967:A:G	5.34667e-102	1.94458	-1.03578e-09	5.49499e-51	-2.0519	-1.03578e-09
112275216	chr12:112275216:C:T	1.2897e-103	-1.06889e-09	-1.78007	6.56806e-50	-1.06889e-09	0.429064
112276091	chr12:112276091:G:A	2.37426e-100	7.49984	-1.76188	4.68337e-39	24.5138	0.905509
112276708	chr12:112276708:T:C	1.18929e-103	-1.06889e-09	-1.86112	1.58116e-50	-1.06889e-09	-0.994996
112276769	chr12:112276769:A:C	1.3978e-102	0.260039	0.342966	4.43298e-51	-0.506352	-1.76032
112277230	chr12:112277230:T:A	2.60963e-103	-1.06889e-09	-1.07527	6.62625e-51	-1.06889e-09	-1.8647
112277520	chr12:112277520:G:A	2.5989e-103	-1.06889e-09	-1.07939	6.62895e-51	-1.06889e-09	-1.86429
112278111	chr12:112278111:G:A	6.46377e-103	-0.168268	-1.03578e-09	8.10666e-50	0.639531	-1.03578e-09
112278233	chr12:112278233:G:A	3.23201e-99	10.1941	-1.84509	1.68896e-37	29.1544	-0.149887
112278335	chr12:112278335:C:T	1.72352e-103	-1.06889e-09	-1.49011	8.43261e-51	-1.06889e-09	-1.62363
112278580	chr12:112278580:A:G	1.26917e-103	-1.06889e-09	-1.79612	6.0058e-50	-1.06889e-09	0.33957
112279196	chr12:112279196:C:T	2.49528e-103	-1.06889e-09	-1.12008	6.66131e-51	-1.06889e-09	-1.85942
112280116	chr12:112280116:T:C	6.93411e-91	29.3925	-1.8595	3.49822e-21	49.8218	16.7522
112280394	chr12:112280394:G:A	3.90414e-99	10.389	-1.85114	1.3345e-37	28.9683	-0.199289
112280706	chr12:112280706:C:A	6.32207e-91	29.3047	-1.86412	3.52268e-21	49.981	16.6
112281274	chr12:112281274:A:T	1.20792e-103	-1.06889e-09	-1.84558	7.69837e-51	-1.06889e-09	-1.71473
112283958	chr12:112283958:T:C	1.17433e-103	-1.06889e-09	-1.87378	9.25791e-51	-1.06889e-09	-1.53026
112284453	chr12:112284453:G:A	1.95637e-103	-1.06889e-09	-1.36339	6.61195e-51	-1.06889e-09	-1.86686
112284754	chr12:112284754:G:A	3.21194e-102	-1.06889e-09	1.43498	1.04662e-50	-1.06889e-09	-1.40759
112284880	chr12:112284880:C:G	2.55505e-103	-1.06889e-09	-1.09641	6.64431e-51	-1.06889e-09	-1.86198
112285595	chr12:112285595:G:A	1.2067e-103	-1.06889e-09	-1.84659	1.65133e-50	-1.06889e-09	-0.951575
112285607	chr12:112285607:A:G	1.17497e-103	-1.06889e-09	-1.87324	1.33352e-50	-1.06889e-09	-1.16533
112286586	chr12:112286586:G:T	2.96658e-103	-0.947071	-1.03578e-09	3.19913e-51	-2.59286	-1.03578e-09
112286889	chr12:112286889:C:T	2.09954e-103	-1.06889e-09	-1.29276	6.58919e-51	-1.06889e-09	-1.87031
112286964	chr12:112286964:G:A	1.99035e-100	7.05822	-1.49663	2.62817e-38	26.47	0.674136
112287265	chr12:112287265:T:C	1.18917e-103	-1.06889e-09	-1.86122	1.00541e-50	-1.06889e-09	-1.44776
112287344	chr12:112287344:A:G	2.6113e-103	-1.06889e-09	-1.07463	6.62563e-51	-1.06889e-09	-1.86479
112288057	chr12:112288057:G:A	2.13426e-103	-1.06889e-09	-1.27636	6.57984e-51	-1.06889e-09	-1.87173
112288345	chr12:112288345:A:G	2.61834e-103	-1.06889e-09	-1.07194	6.63602e-51	-1.06889e-09	-1.86323
112288449	chr12:112288449:C:CA	1.63002e-103	-1.06889e-09	-1.54589	8.21509e-50	-1.06889e-09	0.652818
112290327	chr12:112290327:AT:A	2.61001e-103	-1.06889e-09	-1.07513	6.62953e-51	-1.06889e-09	-1.86421
112291383	chr12:112291383:T:A	2.56814e-103	-1.06889e-09	-1.0913	6.63849e-51	-1.06889e-09	-1.86286
112291833	chr12:112291833:C:T	8.35232e-102	-1.06889e-09	2.39064	2.82831e-50	-1.06889e-09	-0.413477
112292223	chr12:112292223:A:C	1.57206e-102	0.36308	0.357411	4.13532e-51	-0.579408	-1.75677
112292789	chr12:112292789:G:A	2.27e-103	-1.06889e-09	-1.2147	6.8005e-51	-1.06889e-09	-1.83874
112293703	chr12:112293703:G:A	8.33642e-103	1.76063	-1.67448	1.86142e-51	-1.71149	-1.42291
112294045	chr12:112294045:A:G	2.6124e-103	-1.06889e-09	-1.07421	6.62593e-51	-1.06889e-09	-1.86475
112294221	chr12:112294221:T:C	2.56552e-103	-1.06889e-09	-1.09232	6.6393e-51	-1.06889e-09	-1.86273
112294703	chr12:112294703:C:T	7.3542e-97	15.5222	-1.74589	1.80549e-47	7.82757	-1.78214
112294804	chr12:112294804:T:A	3.17003e-99	10.1787	-1.84914	1.9484e-37	29.3298	-0.18229
112295795	chr12:112295795:T:C	3.41835e-103	-1.06889e-09	-0.805323	3.50483e-49	-1.06889e-09	2.10357
112297688	chr12:112297688:A:G	2.56625e-103	-1.06889e-09	-1.09203	6.638e-51	-1.06889e-09	-1.86293
112297693	chr12:112297693:T:C	1.89948e-104	-2.30895	-1.38654	9.01977e-50	2.46431	-1.71804
112298279	chr12:112298279:G:C	2.61115e-103	-1.06889e-09	-1.07469	6.6259e-51	-1.06889e-09	-1.86475
112298926	chr12:112298926:C:T	2.6243e-103	-1.06889e-09	-1.06967	6.62327e-51	-1.06889e-09	-1.86515
112300056	chr12:112300056:C:T	2.69047e-103	-1.06889e-09	-1.04476	6.60645e-51	-1.06889e-09	-1.86769
112300151	chr12:112300151:C:A	6.94225e-97	15.5127	-1.79408	1.9693e-47	7.86244	-1.73016
112300815	chr12:112300815:G:A	2.39148e-103	-1.06889e-09	-1.16257	7.26813e-51	-1.06889e-09	-1.77224
112301009	chr12:112301009:C:T	1.22097e-103	-1.06889e-09	-1.83483	9.00958e-51	-1.06889e-09	-1.55745
112301029	chr12:112301029:T:C	1.21715e-103	-1.06889e-09	-1.83797	4.76656e-50	-1.06889e-09	0.10847
112301041	chr12:112301041:T:C	2.46524e-103	-1.06889e-09	-1.13219	6.67529e-51	-1.06889e-09	-1.85733
112301138	chr12:112301138:G:A	1.86527e-100	7.25609	-1.75941	1.46413e-38	25.6484	0.910741
112301181	chr12:112301181:C:T	2.9489e-99	10.1111	-1.85385	2.19563e-37	29.4939	-0.226979
112302511	chr12:112302511:G:A	3.51322e-99	10.2855	-1.85312	1.64935e-37	29.1995	-0.218628
112302785	chr12:112302785:AT:A	1.42354e-103	-1.06889e-09	-1.68133	6.77103e-51	-1.06889e-09	-1.84309
112302791	chr12:112302791:A:C	1.42313e-103	-1.06889e-09	-1.68162	6.77183e-51	-1.06889e-09	-1.84297
112302905	chr12:112302905:T:C	6.38639e-100	7.93264	-1.2052	1.17846e-39	24.349	-0.309492
112304007	chr12:112304007:G:A	2.59609e-103	-1.06889e-09	-1.08047	6.62836e-51	-1.06889e-09	-1.86438
112304132	chr12:112304132:A:G	1.1247e-103	-0.07349	-1.84347	3.62203e-51	-0.629286	-1.83942
112304316	chr12:112304316:C:T	2.9892e-102	1.12036	0.242751	5.82641e-51	-0.228116	-1.76522
112305692	chr12:112305692:T:C	1.19199e-103	-1.06889e-09	-1.85886	9.67095e-51	-1.06889e-09	-1.48661
112305817	chr12:112305817:C:T	1.9706e-103	-1.06889e-09	-1.35614	2.42021e-50	-1.06889e-09	-0.569299
112305969	chr12:112305969:C:T	2.82348e-103	-1.06889e-09	-0.996509	6.57074e-51	-1.06889e-09	-1.87311
112306039	chr12:112306039:T:C	2.52462e-103	-1.06889e-09	-1.10839	6.65283e-51	-1.06889e-09	-1.8607
112306737	chr12:112306737:C:T	1.27768e-103	-1.78943	-1.03578e-09	3.99037e-49	2.23331	-1.03578e-09
112306830	chr12:112306830:T:C	1.24392e-103	-1.06889e-09	-1.81621	4.10296e-50	-1.06889e-09	-0.0414452
112308457	chr12:112308457:AC:A	2.94658e-103	-1.06889e-09	-0.953834	6.56971e-51	-1.06889e-09	-1.87327
112308463	chr12:112308463:A:C	1.87861e-103	-1.06889e-09	-1.40395	2.02599e-50	-1.06889e-09	-0.747095
112308479	chr12:112308479:T:C	2.14708e-103	-1.06889e-09	-1.27037	6.57827e-51	-1.06889e-09	-1.87197
112309301	chr12:112309301:T:C	2.39624e-103	-1.06889e-09	-1.16058	6.69545e-51	-1.06889e-09	-1.85431
112309728	chr12:112309728:C:T	1.74313e-102	0.306453	0.517335	4.42142e-51	-0.542554	-1.72673
112309858	chr12:112309858:G:A	2.5697e-103	-1.06889e-09	-1.09069	6.638e-51	-1.06889e-09	-1.86293
112310089	chr12:112310089:A:T	1.89007e-102	0.338428	0.566293	4.36475e-51	-0.567691	-1.71449
112310765	chr12:112310765:C:T	2.5697e-103	-1.06889e-09	-1.09069	6.638e-51	-1.06889e-09	-1.86293
112310802	chr12:112310802:G:T	2.5697e-103	-1.06889e-09	-1.09069	6.638e-51	-1.06889e-09	-1.86293
112310832	chr12:112310832:G:A	2.15454e-103	-1.06889e-09	-1.2669	6.57662e-51	-1.06889e-09	-1.87222
112311257	chr12:112311257:T:C	1.34557e-103	-1.06889e-09	-1.73766	5.39014e-47	-1.06889e-09	7.13917
112311258	chr12:112311258:G:A	2.4816e-103	-1.06889e-09	-1.12558	6.66976e-51	-1.06889e-09	-1.85816
112311342	chr12:112311342:A:G	8.61237e-98	13.4941	-1.8625	2.73453e-46	8.91499	-0.15184
112311481	chr12:112311481:A:C	1.20426e-103	-1.06889e-09	-1.84861	1.67264e-50	-1.06889e-09	-0.93875
112311633	chr12:112311633:A:G	1.17548e-103	-1.06889e-09	-1.8728	1.12014e-50	-1.06889e-09	-1.3397
112312032	chr12:112312032:A:C	2.86206e-103	-1.06889e-09	-0.982939	6.56745e-51	-1.06889e-09	-1.87361
112312127	chr12:112312127:ACT:A	2.18e-103	-1.06889e-09	-1.25516	6.59223e-51	-1.06889e-09	-1.86985
112312361	chr12:112312361:G:A	2.59394e-103	-1.06889e-09	-1.0813	6.63097e-51	-1.06889e-09	-1.86399
112312616	chr12:112312616:A:G	1.48396e-102	0.662817	-1.03578e-09	1.35679e-50	-1.14804	-1.03578e-09
112312983	chr12:112312983:A:T	1.20704e-103	-1.06889e-09	-1.84631	2.00453e-50	-1.06889e-09	-0.757743
112314319	chr12:112314319:A:G	1.21423e-103	-1.06889e-09	-1.84037	2.56318e-50	-1.06889e-09	-0.511905
112315517	chr12:112315517:G:A	1.36896e-103	-1.06889e-09	-1.72043	2.94598e-48	-1.06889e-09	4.23246
112316645	chr12:112316645:G:A	3.05376e-99	10.1384	-1.84621	2.06485e-37	29.3669	-0.16138
112317315	chr12:112317315:A:C	3.03169e-103	-1.06889e-09	-0.925359	6.56412e-51	-1.06889e-09	-1.87412
112318205	chr12:112318205:T:C	2.59564e-99	9.97518	-1.84548	4.15391e-37	29.9059	-0.001394
112320301	chr12:112320301:T:A	3.37378e-99	10.2368	-1.84488	1.71673e-37	29.168	-0.147153
112321161	chr12:112321161:T:C	2.8677e-97	14.703	-1.86841	3.06689e-46	9.11564	-0.237794
112322068	chr12:112322068:T:C	1.18846e-103	-1.06889e-09	-1.86182	1.57462e-50	-1.06889e-09	-0.999142
112322670	chr12:112322670:T:G	1.26199e-103	-1.06889e-09	-1.80179	3.82121e-50	-1.06889e-09	-0.112589
112322991	chr12:112322991:G:A	1.24743e-103	-1.06889e-09	-1.81339	5.44557e-50	-1.06889e-09	0.241648
112323590	chr12:112323590:T:C	1.93087e-103	-1.06889e-09	-1.37651	6.59819e-51	-1.06889e-09	-1.86895
112324384	chr12:112324384:T:C	2.18844e-101	3.35388	-1.03578e-09	3.93432e-50	-0.083416	-1.03578e-09
112324710	chr12:112324710:G:A	1.27065e-103	-1.06889e-09	-1.79495	5.99e-50	-1.06889e-09	0.336937
112325790	chr12:112325790:C:T	1.17761e-103	-1.06889e-09	-1.871	1.01516e-50	-1.06889e-09	-1.43811
112326739	chr12:112326739:C:T	2.51781e-99	9.9559	-1.85665	2.33974e-37	29.5733	-0.242835
112326772	chr12:112326772:C:T	1.55121e-102	0.222789	0.484349	4.73909e-51	-0.469692	-1.7302
112327173	chr12:112327173:C:T	2.00308e-99	7.87055	-1.03578e-09	2.73889e-49	1.85698	-1.03578e-09
112327185	chr12:112327185:C:T	8.59726e-103	0.116963	-1.03578e-09	2.61542e-49	1.81085	-1.03578e-09
112328312	chr12:112328312:C:A	2.75079e-99	10.0311	-1.8434	3.04876e-37	29.5868	0.00833599
112328794	chr12:112328794:A:C	1.1929e-103	-1.06889e-09	-1.8581	9.63609e-51	-1.06889e-09	-1.49022
112328937	chr12:112328937:G:A	1.79632e-103	-1.06889e-09	-1.44874	1.14015e-49	-1.06889e-09	0.980591
112329478	chr12:112329478:G:A	1.96443e-104	-2.30825	-1.35361	9.21016e-50	2.50141	-1.73426
112330047	chr12:112330047:T:C	2.66348e-99	9.99003	-1.83454	3.40569e-37	29.633	0.0729306
112332577	chr12:112332577:T:C	2.52526e-103	-1.06889e-09	-1.10814	7.33783e-51	-1.06889e-09	-1.7627
112333259	chr12:112333259:T:G	1.30034e-90	30.032	-1.87028	7.04231e-22	48.9942	15.9769
112336259	chr12:112336259:C:G	2.27514e-104	-2.22366	-1.29137	1.20146e-49	2.79928	-1.76631
112337670	chr12:112337670:C:T	2.71062e-99	9.96816	-1.79512	3.92173e-37	29.578	0.269018
112337883	chr12:112337883:C:T	2.09162e-103	-1.06889e-09	-1.29654	6.6676e-51	-1.06889e-09	-1.85848
112338238	chr12:112338238:T:C	1.17705e-103	-1.06889e-09	-1.87147	1.75351e-42	-1.06889e-09	17.5291
112339059	chr12:112339059:C:T	6.77052e-103	-0.121902	-1.03578e-09	7.18037e-50	0.518195	-1.03578e-09
112339293	chr12:112339293:G:A	1.17704e-103	-1.06889e-09	-1.87148	6.93363e-50	-1.06889e-09	0.483228
112339629	chr12:112339629:T:C	1.40366e-103	-1.06889e-09	-1.6954	8.89732e-48	-1.06889e-09	5.33777
112340421	chr12:112340421:G:GGA	4.14298e-99	10.4261	-1.82879	9.54814e-38	28.3809	0.0533345
112340639	chr12:112340639:T:C	5.98438e-101	4.35984	-1.03578e-09	5.56597e-51	-2.03907	-1.03578e-09
112343029	chr12:112343029:CTTCTT:C	1.50185e-103	-1.06889e-09	-1.62778	6.56822e-51	-1.06889e-09	-1.8735
112343070	chr12:112343070:AT:A	7.91633e-103	1.72712	-1.69267	1.92599e-51	-1.71335	-1.38695
112343313	chr12:112343313:C:A	1.59276e-99	9.46763	-1.8263	4.35571e-37	30.0408	-0.0888339
112343488	chr12:112343488:G:C	1.53251e-102	0.695015	-1.03578e-09	1.33482e-50	-1.16436	-1.03578e-09
112344040	chr12:112344040:C:T	2.86956e-103	-1.06889e-09	-0.98032	6.567e-51	-1.06889e-09	-1.87368
112344048	chr12:112344048:C:T	2.14833e-99	9.80042	-1.85987	2.51832e-37	29.6249	-0.220908
112344746	chr12:112344746:C:T	2.57141e-103	-1.06889e-09	-1.09003	6.59346e-51	-1.06889e-09	-1.86966
112345000	chr12:112345000:TC:T	2.06098e-103	-1.06889e-09	-1.3113	6.64817e-51	-1.06889e-09	-1.8614
112345054	chr12:112345054:G:C	2.05715e-102	0.0381973	0.951231	5.04693e-51	-0.49074	-1.64622
112345751	chr12:112345751:C:T	1.3973e-103	-1.06889e-09	-1.69994	1.3995e-50	-1.06889e-09	-1.11704
112345787	chr12:112345787:C:T	1.20158e-103	-1.06889e-09	-1.85084	1.25062e-50	-1.06889e-09	-1.22952
112346402	chr12:112346402:A:T	6.69824e-103	-1.06889e-09	-0.132636	6.11819e-49	-1.06889e-09	2.6607
112346572	chr12:112346572:C:T	1.83658e-103	-1.06889e-09	-1.42657	1.05535e-49	-1.06889e-09	0.9033
112346984	chr12:112346984:TC:T	1.25289e-103	-1.06889e-09	-1.80903	7.42474e-51	-1.06889e-09	-1.75092
112347038	chr12:112347038:G:T	1.19833e-103	-1.06889e-09	-1.85355	1.09469e-50	-1.06889e-09	-1.36269
112347500	chr12:112347500:A:C	1.33893e-102	0.559978	-1.03578e-09	1.46023e-50	-1.07456	-1.03578e-09
112347677	chr12:112347677:A:G	1.50083e-103	-1.06889e-09	-1.62846	6.56843e-51	-1.06889e-09	-1.87347
112347685	chr12:112347685:C:T	1.82788e-103	-1.06889e-09	-1.43132	4.45801e-50	-1.06889e-09	0.0415472
112347702	chr12:112347702:C:T	1.3689e-103	-1.06889e-09	-1.72047	8.3447e-50	-1.06889e-09	0.668472
112347767	chr12:112347767:T:C	1.39315e-103	-1.06889e-09	-1.70291	3.03511e-48	-1.06889e-09	4.26226
112347778	chr12:112347778:T:C	3.40838e-99	10.1705	-1.7684	1.80597e-37	28.7299	0.34166
112347851	chr12:112347851:C:T	1.1751e-103	-1.06889e-09	-1.87313	1.06676e-50	-1.06889e-09	-1.38853
112348763	chr12:112348763:A:G	2.22881e-100	5.67474	-1.03578e-09	7.41743e-51	-1.75191	-1.03578e-09
112349433	chr12:112349433:T:G	3.70701e-102	0.375773	1.20256	5.802e-51	-0.528699	-1.46884
112350234	chr12:112350234:C:T	1.22005e-103	-1.06889e-09	-1.83559	7.5036e-51	-1.06889e-09	-1.74036
112350524	chr12:112350524:A:G	2.19506e-103	-1.06889e-09	-1.24827	7.20056e-50	-1.06889e-09	0.521004
112351750	chr12:112351750:T:C	1.17487e-103	-1.06889e-09	-1.87332	1.32996e-50	-1.06889e-09	-1.168
112351824	chr12:112351824:T:G	1.34077e-103	-1.06889e-09	-1.74124	1.27994e-50	-1.06889e-09	-1.20635
112352844	chr12:112352844:T:C	1.30923e-90	30.0401	-1.87154	4.39245e-22	48.6491	15.8501
112353319	chr12:112353319:T:C	2.89673e-103	-1.06889e-09	-0.970898	6.56593e-51	-1.06889e-09	-1.87385
112353493	chr12:112353493:T:C	2.1569e-103	-1.06889e-09	-1.26581	6.98402e-50	-1.06889e-09	0.49047
112353569	chr12:112353569:G:T	3.20596e-99	10.1604	-1.81958	8.2398e-38	28.3306	-0.0437621
112355067	chr12:112355067:G:A	7.99029e-103	-1.06889e-09	0.0437472	1.08681e-50	-1.06889e-09	-1.36991
112355756	chr12:112355756:T:C	2.94055e-99	9.99118	-1.73672	2.0534e-37	28.7588	0.441112
112356264	chr12:112356264:G:A	2.88945e-103	-1.06889e-09	-0.973413	6.56621e-51	-1.06889e-09	-1.8738
112356420	chr12:112356420:GT:G	1.25903e-103	-1.06889e-09	-1.80414	1.69744e-50	-1.06889e-09	-0.924035
112356692	chr12:112356692:C:T	1.19714e-103	-1.06889e-09	-1.85455	9.72125e-51	-1.06889e-09	-1.48143
112356910	chr12:112356910:T:G	1.1816e-103	-1.06889e-09	-1.86761	1.34432e-42	-1.06889e-09	17.2634
112356947	chr12:112356947:T:C	3.12374e-103	-0.895449	-1.03578e-09	3.11659e-51	-2.619	-1.03578e-09
112357494	chr12:112357494:T:A	1.17893e-103	-1.06889e-09	-1.86987	6.21994e-50	-1.06889e-09	0.374605
112357838	chr12:112357838:G:T	1.8447e-103	-1.06889e-09	-1.42216	1.31999e-49	-1.06889e-09	1.12706
112358064	chr12:112358064:A:G	2.66275e-103	-1.06889e-09	-1.05512	6.58827e-51	-1.06889e-09	-1.87045
112358844	chr12:112358844:G:A	2.19125e-103	-1.06889e-09	-1.25001	7.14378e-51	-1.06889e-09	-1.7895
112359443	chr12:112359443:G:A	1.79186e-103	-1.06889e-09	-1.45123	7.31789e-51	-1.06889e-09	-1.76542
112359667	chr12:112359667:C:G	1.1772e-103	-1.06889e-09	-1.87134	1.06109e-50	-1.06889e-09	-1.39386
112361224	chr12:112361224:T:G	1.35918e-103	-1.06889e-09	-1.7276	6.92128e-51	-1.06889e-09	-1.82114
112361656	chr12:112361656:G:A	9.5698e-103	-1.06889e-09	0.224132	1.29814e-48	-1.06889e-09	3.41295
112361734	chr12:112361734:A:G	1.38231e-103	-1.06889e-09	-1.71072	1.36745e-50	-1.06889e-09	-1.14021
112362804	chr12:112362804:C:G	4.07893e-103	-1.06889e-09	-0.628645	1.07102e-48	-1.06889e-09	3.22063
112364622	chr12:112364622:T:C	4.80142e-97	15.1665	-1.81653	2.49009e-47	8.06225	-1.69533
112365439	chr12:112365439:T:A	2.84064e-103	-1.06889e-09	-0.99045	6.56932e-51	-1.06889e-09	-1.87333
112365778	chr12:112365778:T:G	3.39208e-99	8.3973	-1.03578e-09	1.82875e-48	3.75565	-1.03578e-09
112367357	chr12:112367357:A:G	1.19131e-102	2.11795	-1.6748	2.19179e-51	-1.5524	-1.41863
112367361	chr12:112367361:G:T	1.17467e-103	-1.06889e-09	-1.87349	9.81592e-50	-1.06889e-09	0.83085
112368275	chr12:112368275:T:C	2.00544e-103	-1.06889e-09	-1.33861	9.72409e-50	-1.06889e-09	0.821451
112368913	chr12:112368913:A:G	1.56696e-103	-1.06889e-09	-1.58534	2.54604e-50	-1.06889e-09	-0.518617
112369020	chr12:112369020:C:T	2.15076e-103	-1.06889e-09	-1.26866	6.60088e-51	-1.06889e-09	-1.86854
112369749	chr12:112369749:G:A	2.76056e-103	-1.06889e-09	-1.01905	6.57153e-51	-1.06889e-09	-1.87299
112370734	chr12:112370734:A:G	5.86239e-103	1.36073	-1.62665	1.06095e-51	-2.60917	-1.08741
112370924	chr12:112370924:G:T	6.89738e-103	-0.103338	-1.03578e-09	6.86767e-50	0.473669	-1.03578e-09
112371002	chr12:112371002:G:A	2.81837e-103	-1.06889e-09	-0.998323	2.22632e-49	-1.06889e-09	1.64978
112371622	chr12:112371622:T:C	1.23738e-103	-1.06889e-09	-1.82149	2.90899e-48	-1.06889e-09	4.21982
112372047	chr12:112372047:C:T	1.26929e-103	-1.06889e-09	-1.79602	1.36696e-48	-1.06889e-09	3.46461
112372061	chr12:112372061:G:A	1.53119e-103	-1.06889e-09	-1.60844	7.16074e-51	-1.06889e-09	-1.78713
112372517	chr12:112372517:CGT:C	5.17551e-96	15.7276	-1.03578e-09	3.71926e-48	4.46554	-1.03578e-09
112373356	chr12:112373356:A:G	1.96914e-103	-1.06889e-09	-1.35688	5.52092e-50	-1.06889e-09	0.255389
112373453	chr12:112373453:C:T	4.2667e-100	7.98838	-1.66426	1.84169e-39	23.9923	0.493691
112374478	chr12:112374478:C:T	1.09544e-102	-0.310849	0.670111	5.84933e-51	-0.286851	-1.70256
112374983	chr12:112374983:T:C	1.29195e-102	0.524259	-1.03578e-09	1.49036e-50	-1.05414	-1.03578e-09
112375611	chr12:112375611:T:C	1.25563e-103	-1.06889e-09	-1.80684	2.55382e-43	-1.06889e-09	15.6025
112375672	chr12:112375672:T:A	1.28579e-103	-1.06889e-09	-1.78311	1.82433e-50	-1.06889e-09	-0.85194
112375889	chr12:112375889:C:T	8.52883e-103	-0.669346	0.778318	8.90237e-51	0.104266	-1.67369
112376085	chr12:112376085:T:A	1.63111e-103	-1.06889e-09	-1.54522	6.91857e-51	-1.06889e-09	-1.82153
112376777	chr12:112376777:C:T	1.14325e-102	-0.307445	0.709421	5.89303e-51	-0.289837	-1.69213
112376870	chr12:112376870:T:C	4.50047e-103	-0.530299	-1.03578e-09	9.78067e-51	-1.47533	-1.03578e-09
112377281	chr12:112377281:A:T	1.22342e-103	-1.06889e-09	-1.83283	8.97489e-51	-1.06889e-09	-1.56131
112377818	chr12:112377818:C:T	1.7563e-103	-1.47127	-1.03578e-09	3.30286e-51	-2.56095	-1.03578e-09
112377856	chr12:112377856:A:G	6.51652e-101	4.44503	-1.03578e-09	2.98866e-51	-2.66092	-1.03578e-09
112377864	chr12:112377864:C:T	1.17428e-103	-1.06889e-09	-1.87382	8.84186e-51	-1.06889e-09	-1.57624
112378594	chr12:112378594:C:T	1.17628e-103	-1.06889e-09	-1.87212	9.31833e-51	-1.06889e-09	-1.52376
112378746	chr12:112378746:A:T	5.50134e-100	7.37269	-0.794422	7.15458e-39	26.1952	-0.352165
112380043	chr12:112380043:T:G	1.26059e-103	-1.06889e-09	-1.8029	2.41313e-43	-1.06889e-09	15.5459
112380855	chr12:112380855:C:A	8.55771e-103	-0.547186	0.659538	7.5415e-51	-0.0307928	-1.70453
112381441	chr12:112381441:G:T	1.24283e-103	-1.06889e-09	-1.81709	1.39762e-50	-1.06889e-09	-1.11838
112381618	chr12:112381618:G:A	1.50744e-103	-1.06889e-09	-1.62407	7.20261e-51	-1.06889e-09	-1.7813
112382831	chr12:112382831:A:G	7.32891e-103	-0.0426538	-1.03578e-09	6.77403e-50	0.459941	-1.03578e-09
112384543	chr12:112384543:A:G	4.0412e-103	-1.06889e-09	-0.637939	6.5961e-51	-1.06889e-09	-1.86926
112384729	chr12:112384729:T:C	1.26254e-103	-1.06889e-09	-1.80136	1.18991e-48	-1.06889e-09	3.3259
112385490	chr12:112385490:T:G	1.18639e-103	-1.06889e-09	-1.86356	1.02041e-50	-1.06889e-09	-1.43295
112386117	chr12:112386117:G:A	3.29258e-103	-0.842809	-1.03578e-09	5.51651e-51	-2.04799	-1.03578e-09
112388169	chr12:112388169:C:T	6.61717e-103	-0.144813	-1.03578e-09	3.52068e-49	2.10808	-1.03578e-09
112388190	chr12:112388190:G:A	3.17684e-101	3.72658	-1.03578e-09	3.49234e-49	2.1	-1.03578e-09
112390902	chr12:112390902:C:T	1.17392e-103	-1.06889e-09	-1.87413	1.705e-50	-1.06889e-09	-0.919589
112391605	chr12:112391605:A:T	1.79878e-103	-1.06889e-09	-1.44737	1.23944e-49	-1.06889e-09	1.06409
112391924	chr12:112391924:G:A	7.41718e-103	-1.06889e-09	-0.0306808	1.07973e-50	-1.06889e-09	-1.37645
112392064	chr12:112392064:T:C	3.50833e-99	10.1552	-1.72415	1.10946e-37	28.0874	0.49697
112392148	chr12:112392148:G:A	1.24384e-103	-1.06889e-09	-1.81628	1.62239e-50	-1.06889e-09	-0.969254
112392251	chr12:112392251:G:T	9.49582e-100	7.95327	-0.829138	1.14811e-39	24.3261	-0.312666
112392775	chr12:112392775:T:G	2.02136e-99	9.60588	-1.72625	6.53166e-37	29.8641	0.493002
112393334	chr12:112393334:AC:A	1.1752e-103	-1.06889e-09	-1.87304	1.61679e-50	-1.06889e-09	-0.97271
112393786	chr12:112393786:G:A	1.94436e-103	-1.06889e-09	-1.36955	1.21441e-49	-1.06889e-09	1.04369
112393825	chr12:112393825:G:A	1.16951e-102	-0.409378	0.834069	6.73852e-51	-0.175692	-1.67221
112394008	chr12:112394008:C:T	5.22022e-103	-1.06889e-09	-0.381941	1.93474e-50	-1.06889e-09	-0.793182
112396093	chr12:112396093:C:T	2.24996e-102	1.07902	-1.03578e-09	3.07819e-51	-2.6314	-1.03578e-09
112396257	chr12:112396257:G:A	1.37809e-102	1.75685	-1.16805	1.23731e-51	-1.71641	-1.82639
112397530	chr12:112397530:T:C	2.67285e-90	30.7453	-1.86307	3.36518e-22	47.9619	16.2708
112399342	chr12:112399342:T:C	1.06527e-102	-0.436235	0.76757	6.8652e-51	-0.137169	-1.69211
112400335	chr12:112400335:C:T	4.91142e-103	-1.06889e-09	-0.442917	1.56845e-48	-1.06889e-09	3.60211
112400405	chr12:112400405:G:A	2.45357e-99	9.79076	-1.71736	4.49289e-37	29.4657	0.517211
112400690	chr12:112400690:C:G	1.03643e-102	-0.531598	0.835488	7.77469e-51	-0.0315878	-1.67328
112401001	chr12:112401001:G:A	3.4876e-103	-1.06889e-09	-0.785265	2.22555e-49	-1.06889e-09	1.64943
112401182	chr12:112401182:G:A	6.86416e-103	-0.108166	-1.03578e-09	7.46619e-50	0.55723	-1.03578e-09
112401562	chr12:112401562:T:A	1.4169e-99	9.18104	-1.65671	3.18608e-34	35.6993	0.847684
112402360	chr12:112402360:T:A	1.44114e-96	16.3172	-1.86817	1.8738e-46	8.54311	-0.15796
112402761	chr12:112402761:TAAAG:T	1.1211e-102	-0.476947	0.85936	7.37447e-51	-0.090923	-1.66679
112402962	chr12:112402962:A:G	8.3808e-32	162.71	0.864649	6.07147e-42	14.8846	3.88649
112403438	chr12:112403438:T:G	1.26849e-103	-1.06889e-09	-1.79665	2.06152e-43	-1.06889e-09	15.3884
112403480	chr12:112403480:C:T	5.48215e-103	-1.06889e-09	-0.332983	1.97301e-48	-1.06889e-09	3.83157
112404650	chr12:112404650:T:C	4.22808e-96	17.1648	-1.6394	7.02699e-48	6.9439	-1.84213
112404848	chr12:112404848:C:T	1.21108e-103	-1.06889e-09	-1.84297	1.92421e-50	-1.06889e-09	-0.79864
112405534	chr12:112405534:C:T	1.17424e-103	-1.06889e-09	-1.87386	1.66531e-50	-1.06889e-09	-0.943145
112405559	chr12:112405559:G:A	1.28098e-103	-1.06889e-09	-1.78686	3.6716e-48	-1.06889e-09	4.45264
112405589	chr12:112405589:C:A	1.05984e-102	-0.47857	0.804796	7.25263e-51	-0.0929482	-1.68143
112407049	chr12:112407049:G:A	1.19652e-103	-1.06889e-09	-1.85506	1.74062e-50	-1.06889e-09	-0.898911
112407053	chr12:112407053:A:G	1.05156e-102	-0.481168	0.799543	7.27597e-51	-0.0903585	-1.6808
112409396	chr12:112409396:G:A	3.03403e-102	-1.06889e-09	1.378	2.47354e-48	-1.06889e-09	4.05767
112409705	chr12:112409705:T:C	6.82152e-103	-0.114398	-1.03578e-09	7.40733e-50	0.549315	-1.03578e-09
112409960	chr12:112409960:A:C	1.01704e-103	-2.01759	-1.03578e-09	1.64978e-48	3.65265	-1.03578e-09
112410766	chr12:112410766:A:G	2.43915e-90	30.6457	-1.85494	1.59699e-22	48.1261	15.3613
112412095	chr12:112412095:G:A	6.99531e-83	47.6171	-1.65461	8.99714e-28	40.9974	10.4032
112413352	chr12:112413352:C:T	2.03802e-103	-1.06889e-09	-1.3225	8.0423e-51	-1.06889e-09	-1.67103
112413355	chr12:112413355:C:T	4.79145e-103	-1.06889e-09	-0.467647	7.27415e-51	-1.06889e-09	-1.77141
112413461	chr12:112413461:C:T	1.18719e-103	-1.06889e-09	-1.86289	9.82273e-51	-1.06889e-09	-1.47104
112413868	chr12:112413868:A:G	1.24285e-102	-1.06889e-09	0.485512	1.70062e-50	-1.06889e-09	-0.922159
112414187	chr12:112414187:C:T	2.37171e-104	-2.20342	-1.27003	1.20411e-49	2.80958	-1.77441
112414926	chr12:112414926:A:C	2.32911e-103	-1.06889e-09	-1.18899	3.62335e-50	-1.06889e-09	-0.165756
112415280	chr12:112415280:T:TA	1.19813e-103	-1.06889e-09	-1.85372	8.93957e-51	-1.06889e-09	-1.56525
112415586	chr12:112415586:C:T	1.17737e-103	-1.06889e-09	-1.87119	1.23449e-50	-1.06889e-09	-1.2425
112418116	chr12:112418116:A:T	4.15379e-102	-1.06889e-09	1.69213	1.04955e-50	-1.06889e-09	-1.4048
112418863	chr12:112418863:G:A	1.19765e-103	-1.06889e-09	-1.85412	1.09155e-50	-1.06889e-09	-1.36556
112419150	chr12:112419150:G:C	8.47926e-104	-1.50694	-0.6925	1.21872e-49	2.56604	-1.51881
112419179	chr12:112419179:C:A	9.20106e-103	-0.70054	0.885379	9.7195e-51	0.178535	-1.66014
112422309	chr12:112422309:T:C	1.24447e-102	-0.570953	1.05777	8.6416e-51	0.00929133	-1.60844
112423112	chr12:112423112:A:G	1.17546e-103	-1.06889e-09	-1.87282	1.26702e-50	-1.06889e-09	-1.21649
112423805	chr12:112423805:G:A	1.17916e-103	-1.06889e-09	-1.86968	1.48427e-50	-1.06889e-09	-1.05823
112424942	chr12:112424942:CCAT:C	5.09482e-103	-1.06889e-09	-0.406256	7.30574e-51	-1.06889e-09	-1.76708
112425187	chr12:112425187:A:T	2.49801e-101	3.48619	-1.03578e-09	4.38983e-49	2.32872	-1.03578e-09
112425347	chr12:112425347:A:G	1.17624e-103	-1.06889e-09	-1.87216	1.04496e-50	-1.06889e-09	-1.40918
112426224	chr12:112426224:G:A	1.11362e-102	-0.513889	0.889611	7.7118e-51	-0.0531442	-1.65984
112426298	chr12:112426298:G:A	1.11995e-102	-0.543218	0.924605	8.05795e-51	-0.0209609	-1.64812
112426512	chr12:112426512:C:T	1.17482e-103	-1.06889e-09	-1.87337	1.62121e-50	-1.06889e-09	-0.969984
112427827	chr12:112427827:T:C	1.18473e-103	-1.06889e-09	-1.86496	1.1169e-50	-1.06889e-09	-1.3426
112427888	chr12:112427888:C:T	7.14086e-103	1.76515	-1.8338	6.01565e-52	-2.54225	-1.72172
112427996	chr12:112427996:T:C	1.26353e-103	-1.06889e-09	-1.80057	1.19547e-48	-1.06889e-09	3.33055
112428029	chr12:112428029:G:A	1.05978e-102	-0.554748	0.880913	8.04223e-51	-0.00865795	-1.66238
112429125	chr12:112429125:A:G	1.06041e-100	4.93193	-1.03578e-09	6.04099e-51	-1.95717	-1.03578e-09
112429795	chr12:112429795:T:C	7.09556e-103	-1.06889e-09	-0.0750112	8.37593e-49	-1.06889e-09	2.97479
112431075	chr12:112431075:G:A	9.85298e-103	-0.534214	0.787508	7.48552e-51	-0.0595031	-1.68327
112431288	chr12:112431288:C:T	6.34698e-103	-0.186502	-1.03578e-09	8.04673e-50	0.632111	-1.03578e-09
112431751	chr12:112431751:C:T	1.17994e-103	-1.06889e-09	-1.86902	1.06095e-50	-1.06889e-09	-1.39399
112431976	chr12:112431976:A:G	1.40565e-102	0.608603	-1.03578e-09	7.6061e-49	2.87838	-1.03578e-09
112432051	chr12:112432051:A:G	1.58399e-103	-1.06889e-09	-1.57453	9.06496e-51	-1.06889e-09	-1.55132
112432866	chr12:112432866:T:C	4.80589e-97	15.1534	-1.80249	2.59347e-47	8.12576	-1.71816
112432941	chr12:112432941:A:G	1.69988e-102	-1.06889e-09	0.79866	2.63144e-50	-1.06889e-09	-0.485625
112433568	chr12:112433568:A:G	2.18988e-36	152.246	0.776686	2.12703e-41	16.134	3.8908
112435422	chr12:112435422:T:C	6.17359e-103	-1.06889e-09	-0.2142	1.3631e-50	-1.06889e-09	-1.14339
112436048	chr12:112436048:A:G	3.43972e-100	6.10866	-1.03578e-09	4.17001e-49	2.27735	-1.03578e-09
112436214	chr12:112436214:T:G	2.02012e-102	1.85177	-0.880514	1.2394e-51	-1.66925	-1.87186
112436501	chr12:112436501:T:A	1.37584e-103	-1.06889e-09	-1.71541	1.35773e-50	-1.06889e-09	-1.14734
112437085	chr12:112437085:T:G	1.17525e-103	-1.06889e-09	-1.873	1.28358e-50	-1.06889e-09	-1.2035
112437888	chr12:112437888:A:G	1.39929e-103	-1.06889e-09	-1.69851	1.40457e-50	-1.06889e-09	-1.11342
112437959	chr12:112437959:C:T	2.12569e-103	-1.06889e-09	-1.28038	7.04387e-51	-1.06889e-09	-1.80358
112438850	chr12:112438850:C:A	3.45642e-103	-1.06889e-09	-0.794246	2.18749e-49	-1.06889e-09	1.63218
112438932	chr12:112438932:G:GT	1.06324e-99	8.43678	-1.1996	3.57624e-41	21.9622	-1.41774
112439215	chr12:112439215:C:T	7.98609e-103	-0.679184	0.722405	9.06626e-51	0.149778	-1.70096
112439243	chr12:112439243:C:A	1.17443e-103	-1.06889e-09	-1.8737	1.39667e-50	-1.06889e-09	-1.11907
112439785	chr12:112439785:A:T	1.10934e-97	13.7402	-1.85539	1.36834e-46	9.52384	-1.45306
112440622	chr12:112440622:G:A	7.01343e-103	-0.376935	0.290281	1.0178e-50	0.369994	-1.80551
112441007	chr12:112441007:A:G	1.18144e-103	-1.06889e-09	-1.86774	1.20391e-50	-1.06889e-09	-1.26758
112442068	chr12:112442068:C:T	4.82906e-103	-0.459827	-1.03578e-09	2.62301e-50	-0.488832	-1.03578e-09
112442151	chr12:112442151:A:G	7.11762e-104	-1.48837	-0.886122	1.04737e-49	2.51335	-1.61763
112443505	chr12:112443505:T:C	6.42258e-100	8.29851	-1.56541	7.03248e-40	23.4162	0.107027
112443538	chr12:112443538:G:A	1.1836e-103	-1.06889e-09	-1.86592	1.37357e-48	-1.06889e-09	3.46943
112444069	chr12:112444069:G:C	2.96298e-103	-1.06889e-09	-0.948285	1.06084e-49	-1.06889e-09	0.908493
112444192	chr12:112444192:A:G	7.03297e-100	8.01646	-1.19258	6.58222e-41	22.5778	-1.42328
112444490	chr12:112444490:C:T	1.18389e-103	-1.06889e-09	-1.86568	1.16768e-50	-1.06889e-09	-1.29814
112445262	chr12:112445262:G:A	1.19989e-103	-1.06889e-09	-1.85225	1.25397e-50	-1.06889e-09	-1.22684
112445664	chr12:112445664:T:G	8.78606e-103	0.138686	-1.03578e-09	6.25049e-51	-1.92308	-1.03578e-09
112445672	chr12:112445672:G:A	9.63024e-31	165.104	0.912345	2.50363e-42	14.0738	3.8115
112447192	chr12:112447192:A:G	4.65118e-103	-1.06889e-09	-0.49736	6.68481e-51	-1.06889e-09	-1.8559
112447705	chr12:112447705:G:A	5.4032e-103	-1.06889e-09	-0.347488	7.5282e-51	-1.06889e-09	-1.73708
112449497	chr12:112449497:ACT:A	1.00334e-102	-0.505376	0.776815	7.40863e-51	-0.0649118	-1.68818
112449990	chr12:112449990:G:A	5.22473e-103	-0.381077	-1.03578e-09	8.63827e-51	-1.59954	-1.03578e-09
112450004	chr12:112450004:T:C	1.19391e-103	-1.06889e-09	-1.85725	9.57022e-51	-1.06889e-09	-1.49708
112450137	chr12:112450137:G:C	8.45578e-103	-0.670769	0.771139	9.1688e-51	0.148992	-1.68893
112450238	chr12:112450238:G:A	1.1892e-103	-1.06889e-09	-1.8612	9.85847e-51	-1.06889e-09	-1.46741
112450435	chr12:112450435:C:T	3.29424e-103	-1.06889e-09	-0.842304	1.16829e-49	-1.06889e-09	1.00497
112450888	chr12:112450888:C:A	2.21906e-104	-2.23137	-1.30861	1.13946e-49	2.7371	-1.75712
112451511	chr12:112451511:C:T	3.71842e-103	-1.06889e-09	-0.721182	2.19517e-49	-1.06889e-09	1.63569
112451851	chr12:112451851:C:T	8.38012e-103	-0.680151	0.771532	9.12711e-51	0.144254	-1.68875
112451880	chr12:112451880:T:A	4.31015e-103	-1.26194	0.688429	1.64325e-50	0.740891	-1.69737
112452601	chr12:112452601:C:T	1.77528e-103	-1.06889e-09	-1.46052	1.1818e-49	-1.06889e-09	1.01647
112452972	chr12:112452972:A:G	1.28319e-103	-1.06889e-09	-1.78513	2.87987e-50	-1.06889e-09	-0.395409
112453465	chr12:112453465:A:G	1.1787e-103	-1.06889e-09	-1.87007	1.22364e-50	-1.06889e-09	-1.25133
112453778	chr12:112453778:T:C	1.18448e-103	-1.06889e-09	-1.86518	1.48872e-50	-1.06889e-09	-1.05524
112454152	chr12:112454152:CAG:C	1.23736e-103	-1.06889e-09	-1.8215	1.57301e-50	-1.06889e-09	-1.00017
112454424	chr12:112454424:A:G	9.26347e-103	-1.06889e-09	0.191599	1.83527e-50	-1.06889e-09	-0.845966
112455610	chr12:112455610:T:C	7.85998e-100	6.93506	-1.03578e-09	4.44613e-51	-2.26371	-1.03578e-09
112455688	chr12:112455688:C:G	1.3997e-103	-1.06889e-09	-1.69822	1.41214e-50	-1.06889e-09	-1.10805
112459144	chr12:112459144:GCAGT:G	2.51972e-103	-1.06889e-09	-1.11033	1.28742e-49	-1.06889e-09	1.10207
112459793	chr12:112459793:T:C	1.17449e-103	-1.06889e-09	-1.87364	1.65053e-50	-1.06889e-09	-0.952056
112460660	chr12:112460660:G:A	1.17568e-103	-1.06889e-09	-1.87263	2.3786e-50	-1.06889e-09	-0.586645
112461482	chr12:112461482:T:G	9.95054e-104	-2.03944	-1.03578e-09	1.58292e-48	3.61129	-1.03578e-09
112461676	chr12:112461676:C:T	1.17751e-103	-1.06889e-09	-1.87107	1.0556e-50	-1.06889e-09	-1.39905
112462906	chr12:112462906:T:C	1.203e-103	-1.06889e-09	-1.84967	1.68204e-50	-1.06889e-09	-0.933146
112463877	chr12:112463877:G:C	1.3166e-103	-1.06889e-09	-1.75943	1.81118e-50	-1.06889e-09	-0.859175
112464236	chr12:112464236:C:T	1.18658e-103	-1.06889e-09	-1.8634	9.73753e-51	-1.06889e-09	-1.47975
112464281	chr12:112464281:G:A	2.24809e-103	-1.06889e-09	-1.2244	7.22414e-51	-1.06889e-09	-1.77831
112465004	chr12:112465004:C:T	1.28646e-102	0.519996	-1.03578e-09	7.88291e-49	2.91413	-1.03578e-09
112465129	chr12:112465129:G:C	2.29056e-103	-1.06889e-09	-1.20568	6.57154e-51	-1.06889e-09	-1.87299
112465193	chr12:112465193:A:G	1.18498e-103	-1.06889e-09	-1.86475	1.50023e-50	-1.06889e-09	-1.04754
112465473	chr12:112465473:T:A	1.17692e-103	-1.06889e-09	-1.87158	1.2505e-50	-1.06889e-09	-1.22961
112467151	chr12:112467151:A:G	3.12477e-86	39.324	-1.07513	3.40199e-48	3.74107	0.635305
112467737	chr12:112467737:C:T	1.32219e-102	1.74151	-1.19412	1.24173e-51	-1.71425	-1.82499
112468218	chr12:112468218:G:A	1.34456e-103	-1.06889e-09	-1.73842	1.89777e-50	-1.06889e-09	-0.812475
112468611	chr12:112468611:A:G	5.12059e-37	150.8	0.769184	3.52116e-41	16.6354	3.89352
112469572	chr12:112469572:T:C	7.01491e-103	-0.823822	0.73738	9.85219e-51	0.231081	-1.69913
112471536	chr12:112471536:T:C	1.22579e-99	8.51582	-1.13638	2.61746e-41	21.6961	-1.46375
112471592	chr12:112471592:T:C	8.19098e-103	-0.687313	0.755867	8.1635e-51	0.0392795	-1.69535
112472415	chr12:112472415:G:A	1.98261e-99	7.86027	-1.03578e-09	1.34197e-49	1.14357	-1.03578e-09
112472463	chr12:112472463:G:A	7.69241e-103	-0.768125	0.773879	9.32829e-51	0.168577	-1.69127
112472572	chr12:112472572:C:T	1.27722e-103	-1.06889e-09	-1.7898	1.78119e-50	-1.06889e-09	-0.875873
112472576	chr12:112472576:C:T	7.29289e-103	-0.833969	0.786389	1.00377e-50	0.237234	-1.68663
112472875	chr12:112472875:T:C	1.88392e-103	-1.06889e-09	-1.40112	1.71339e-50	-1.06889e-09	-0.914682
112473120	chr12:112473120:C:T	1.20292e-103	-1.06889e-09	-1.84973	1.08954e-50	-1.06889e-09	-1.3674
112473635	chr12:112473635:T:TC	7.29415e-103	-0.862873	0.815466	1.04839e-50	0.273038	-1.67894
112474728	chr12:112474728:A:G	1.36531e-102	-1.06889e-09	0.579488	5.92263e-49	-1.06889e-09	2.62821
112475528	chr12:112475528:T:C	1.17431e-103	-1.06889e-09	-1.8738	1.66274e-50	-1.06889e-09	-0.944686
112476527	chr12:112476527:G:A	4.04321e-103	-1.06889e-09	-0.637442	7.01648e-51	-1.06889e-09	-1.80748
112477621	chr12:112477621:T:C	1.13612e-101	2.69831	-1.03578e-09	3.98492e-51	-2.37322	-1.03578e-09
112478444	chr12:112478444:A:G	2.76914e-103	-1.01594	-1.03578e-09	3.18657e-51	-2.5968	-1.03578e-09
112478879	chr12:112478879:C:T	5.18629e-97	15.2268	-1.79975	2.09663e-47	7.92136	-1.72643
112478981	chr12:112478981:T:G	6.13519e-104	-1.70337	-0.819658	1.57935e-49	2.89065	-1.58421
112479009	chr12:112479009:T:C	6.22431e-104	-1.6997	-0.808906	1.57405e-49	2.88178	-1.5787
112479345	chr12:112479345:A:G	7.12975e-102	2.23238	-1.03578e-09	3.79853e-51	-2.42112	-1.03578e-09
112479559	chr12:112479559:T:C	1.17565e-103	-1.06889e-09	-1.87266	1.03158e-50	-1.06889e-09	-1.42206
112479863	chr12:112479863:T:G	1.24678e-101	2.79125	-1.03578e-09	4.76511e-48	4.71334	-1.03578e-09
112480107	chr12:112480107:G:A	1.17542e-103	-1.06889e-09	-1.87285	1.26811e-50	-1.06889e-09	-1.21563
112480448	chr12:112480448:G:T	1.21381e-103	-1.06889e-09	-1.84071	8.83264e-49	-1.06889e-09	3.02788
112480486	chr12:112480486:T:C	1.20643e-103	-1.06889e-09	-1.84681	8.17419e-49	-1.06889e-09	2.95041
112480652	chr12:112480652:G:A	3.22313e-103	-0.864126	-1.03578e-09	3.89174e-50	-0.0942997	-1.03578e-09
112480809	chr12:112480809:T:C	1.17618e-103	-1.06889e-09	-1.87221	1.10546e-50	-1.06889e-09	-1.35289
112483427	chr12:112483427:C:T	1.11911e-102	-1.06889e-09	0.380641	7.32584e-49	-1.06889e-09	2.84084
112484286	chr12:112484286:G:A	1.17538e-103	-1.06889e-09	-1.87289	1.02201e-50	-1.06889e-09	-1.43138
112484704	chr12:112484704:G:A	4.86131e-101	4.152	-1.03578e-09	2.64262e-49	1.8212	-1.03578e-09
112484725	chr12:112484725:G:A	1.49871e-103	-1.06889e-09	-1.62987	6.66213e-48	-1.06889e-09	5.04845
112485557	chr12:112485557:G:A	5.54616e-97	14.7948	-1.30065	4.17953e-46	11.046	-1.85859
112486937	chr12:112486937:C:T	1.17565e-103	-1.06889e-09	-1.87266	1.03158e-50	-1.06889e-09	-1.42206
112487718	chr12:112487718:A:G	1.20168e-103	-1.06889e-09	-1.85076	1.69198e-50	-1.06889e-09	-0.927257
112489468	chr12:112489468:C:T	6.41727e-103	-0.950998	0.775511	1.16885e-50	0.392296	-1.68943
112489560	chr12:112489560:C:G	2.13059e-102	-1.06889e-09	1.02451	6.8775e-51	-1.06889e-09	-1.82749
112490297	chr12:112490297:G:C	2.0009e-103	-1.06889e-09	-1.34088	1.16056e-49	-1.06889e-09	0.998333
112490601	chr12:112490601:C:T	1.19692e-103	-1.06889e-09	-1.85473	1.72419e-50	-1.06889e-09	-0.908398
112490792	chr12:112490792:A:G	6.43362e-91	28.5183	-1.06026	4.9692e-49	2.22358	0.229113
112492582	chr12:112492582:A:G	8.1378e-103	-1.06889e-09	0.0620397	4.26604e-49	-1.06889e-09	2.30012
112492616	chr12:112492616:G:C	1.17403e-103	-1.06889e-09	-1.87404	2.68503e-50	-1.06889e-09	-0.465463
112492713	chr12:112492713:C:T	1.62615e-103	-1.06889e-09	-1.54827	8.5142e-51	-1.06889e-09	-1.61401
112492737	chr12:112492737:T:C	1.30499e-103	-0.170307	-1.59798	2.61187e-50	1.38101	-1.8741
112492986	chr12:112492986:T:C	1.83179e-103	-1.06889e-09	-1.42919	9.38189e-50	-1.06889e-09	0.785626
112493559	chr12:112493559:T:C	1.92266e-103	-1.06889e-09	-1.38077	8.12288e-51	-1.06889e-09	-1.66106
112495023	chr12:112495023:T:G	2.22058e-102	1.06587	-1.03578e-09	3.13617e-51	-2.61274	-1.03578e-09
112495029	chr12:112495029:A:T	1.92092e-103	-1.06889e-09	-1.38168	8.58676e-50	-1.06889e-09	0.697067
112495731	chr12:112495731:G:A	1.2583e-103	-1.06889e-09	-1.80472	2.76745e-50	-1.06889e-09	-0.435229
112496116	chr12:112496116:A:G	4.67882e-103	-1.06889e-09	-0.491434	8.98526e-49	-1.06889e-09	3.04502
112497159	chr12:112497159:G:A	1.23569e-103	-1.06889e-09	-1.82285	1.12216e-50	-1.06889e-09	-1.3379
112497260	chr12:112497260:G:A	1.17645e-103	-1.06889e-09	-1.87198	1.24624e-50	-1.06889e-09	-1.23303
112497540	chr12:112497540:C:T	2.69703e-100	7.26151	-1.39608	1.16569e-39	24.332	-0.303396
112498312	chr12:112498312:CAGTG:C	1.17611e-103	-1.06889e-09	-1.87227	1.03428e-50	-1.06889e-09	-1.41945
112499114	chr12:112499114:ATCT:A	9.6068e-103	-0.720397	0.948389	9.03349e-51	0.0879097	-1.64271
112499327	chr12:112499327:T:A	9.67964e-103	-1.06889e-09	0.235544	6.36006e-49	-1.06889e-09	2.69947
112500182	chr12:112500182:A:G	9.62862e-103	-0.651014	0.881273	8.35905e-51	0.0295759	-1.66197
112500402	chr12:112500402:A:G	1.95967e-103	-1.06889e-09	-1.3617	6.80277e-51	-1.06889e-09	-1.83841
112500565	chr12:112500565:G:A	2.61917e-103	-1.06889e-09	-1.07162	1.40013e-49	-1.06889e-09	1.18599
112500657	chr12:112500657:T:G	1.60955e-101	4.53873	-1.49208	1.85883e-46	7.84047	0.536664
112500951	chr12:112500951:CCAGAGTG:C	3.28092e-100	7.10479	-1.04339	1.5092e-40	23.5226	-1.53835
112500999	chr12:112500999:G:A	1.44207e-103	-1.06889e-09	-1.6684	9.81188e-51	-1.06889e-09	-1.47215
112501286	chr12:112501286:G:A	1.59429e-103	-1.06889e-09	-1.56805	6.78607e-51	-1.06889e-09	-1.84087
112501539	chr12:112501539:C:T	1.25699e-103	-1.06889e-09	-1.80576	1.6632e-50	-1.06889e-09	-0.944409
112501557	chr12:112501557:G:A	1.24133e-103	-1.06889e-09	-1.8183	1.54009e-50	-1.06889e-09	-1.02131
112501573	chr12:112501573:C:T	1.23203e-103	-1.06889e-09	-1.82582	1.44337e-50	-1.06889e-09	-1.08617
112502049	chr12:112502049:C:T	1.30829e-103	-1.06889e-09	-1.76576	1.10333e-43	-1.06889e-09	14.7633
112503351	chr12:112503351:C:T	1.93865e-102	-1.06889e-09	0.930097	6.82607e-51	-1.06889e-09	-1.83499
112503464	chr12:112503464:G:A	1.17534e-103	-1.06889e-09	-1.87292	1.33838e-50	-1.06889e-09	-1.1617
112503767	chr12:112503767:G:A	1.1622e-91	27.621	-1.87415	1.00159e-21	50.015	15.3084
112504549	chr12:112504549:G:A	4.01635e-103	-1.06889e-09	-0.644108	6.98013e-51	-1.06889e-09	-1.81267
112505052	chr12:112505052:G:A	1.09693e-101	2.6632	-1.03578e-09	1.05035e-50	-1.40403	-1.03578e-09
112505063	chr12:112505063:C:T	1.11388e-102	0.375957	-1.03578e-09	1.15166e-45	10.201	-1.03578e-09
112505464	chr12:112505464:C:T	1.48475e-103	-1.06889e-09	-1.63923	9.38588e-51	-1.06889e-09	-1.51653
112505536	chr12:112505536:T:C	1.10562e-97	13.6408	-1.75936	2.04938e-47	7.98665	-1.81451
112506462	chr12:112506462:G:A	3.30106e-103	-1.06889e-09	-0.840236	4.51895e-49	-1.06889e-09	2.35771
112506593	chr12:112506593:C:T	1.49925e-100	5.27824	-1.03578e-09	2.33427e-49	1.69713	-1.03578e-09
112507166	chr12:112507166:G:C	1.17406e-103	-1.06889e-09	-1.87401	1.35169e-50	-1.06889e-09	-1.1518
112510346	chr12:112510346:G:A	5.24932e-103	-0.376382	-1.03578e-09	1.13692e-49	0.977753	-1.03578e-09
112510349	chr12:112510349:C:T	1.68125e-102	0.787641	-1.03578e-09	1.02353e-50	-1.4299	-1.03578e-09
112510370	chr12:112510370:A:G	3.64798e-102	-1.06889e-09	1.56228	1.01964e-50	-1.06889e-09	-1.4337
112510710	chr12:112510710:A:G	1.98165e-103	-1.06889e-09	-1.35055	7.90976e-51	-1.06889e-09	-1.68764
112511059	chr12:112511059:G:A	1.05785e-102	-0.601293	0.92564	7.7474e-51	-0.0597707	-1.64861
112511323	chr12:112511323:G:A	2.27684e-103	-1.06889e-09	-1.21169	7.74875e-50	-1.06889e-09	0.594376
112511517	chr12:112511517:G:A	1.18064e-103	-1.06889e-09	-1.86843	2.11569e-50	-1.06889e-09	-0.703775
112511595	chr12:112511595:G:A	3.75163e-103	-1.06889e-09	-0.712291	2.48598e-49	-1.06889e-09	1.7601
112511718	chr12:112511718:C:T	1.17389e-103	-1.06889e-09	-1.87416	1.32436e-50	-1.06889e-09	-1.17223
112511838	chr12:112511838:C:T	1.17512e-103	-1.06889e-09	-1.87311	1.09434e-50	-1.06889e-09	-1.36301
112512785	chr12:112512785:C:T	8.01613e-103	-0.713156	0.760132	8.34006e-51	0.0584797	-1.69315
112512960	chr12:112512960:T:C	6.41902e-103	-1.06889e-09	-0.175214	1.21418e-50	-1.06889e-09	-1.25909
112513845	chr12:112513845:A:G	1.17457e-103	-1.06889e-09	-1.87357	1.28635e-50	-1.06889e-09	-1.20134
112514187	chr12:112514187:T:G	1.17389e-103	-1.06889e-09	-1.87416	1.32902e-50	-1.06889e-09	-1.16872
112514891	chr12:112514891:C:G	9.1644e-103	-0.676984	0.85783	9.41717e-51	0.15437	-1.66758
112515227	chr12:112515227:G:A	2.02368e-100	6.86186	-1.28367	1.09146e-39	24.4727	-0.509858
112515444	chr12:112515444:G:A	1.1769e-103	-1.06889e-09	-1.87159	1.45042e-50	-1.06889e-09	-1.0813
112516477	chr12:112516477:T:C	1.30614e-103	-1.06889e-09	-1.7674	1.40142e-50	-1.06889e-09	-1.11567
112516828	chr12:112516828:C:T	1.17542e-103	-1.06889e-09	-1.87285	1.41939e-50	-1.06889e-09	-1.10293
112518648	chr12:112518648:TAAC:T	1.33973e-103	-1.06889e-09	-1.74201	1.14656e-50	-1.06889e-09	-1.31639
112518968	chr12:112518968:A:G	1.29176e-103	-1.06889e-09	-1.77848	1.43915e-50	-1.06889e-09	-1.0891
112519166	chr12:112519166:T:C	1.18296e-103	-1.06889e-09	-1.86646	1.59104e-50	-1.06889e-09	-0.988765
112519334	chr12:112519334:G:A	1.39447e-102	-1.06889e-09	0.600618	1.04374e-50	-1.06889e-09	-1.41034
112520437	chr12:112520437:A:G	1.40971e-103	-1.06889e-09	-1.6911	1.39318e-50	-1.06889e-09	-1.12157
112520441	chr12:112520441:T:C	1.34206e-103	-1.06889e-09	-1.74027	1.29891e-50	-1.06889e-09	-1.19163
112520963	chr12:112520963:A:G	1.14202e-99	8.56369	-1.25504	3.08405e-39	25.3307	-0.329177
112521130	chr12:112521130:G:A	1.29453e-103	-1.06889e-09	-1.77634	1.3569e-50	-1.06889e-09	-1.14795
112521931	chr12:112521931:C:A	1.73705e-103	-1.06889e-09	-1.48229	1.61253e-50	-1.06889e-09	-0.975353
112522079	chr12:112522079:G:A	6.50436e-103	-1.06889e-09	-0.162007	8.99681e-51	-1.06889e-09	-1.55887
112522209	chr12:112522209:G:A	1.40927e-102	-1.06889e-09	0.611173	1.03614e-50	-1.06889e-09	-1.41765
112522734	chr12:112522734:T:C	1.41313e-103	-1.06889e-09	-1.68867	1.40527e-50	-1.06889e-09	-1.11293
112523501	chr12:112523501:A:G	1.76501e-103	-1.06889e-09	-1.46633	6.62094e-51	-1.06889e-09	-1.8655
112523643	chr12:112523643:T:G	1.39146e-102	-1.06889e-09	0.59846	1.04366e-50	-1.06889e-09	-1.41042
112523647	chr12:112523647:T:G	1.17748e-103	-1.06889e-09	-1.8711	1.50087e-50	-1.06889e-09	-1.04711
112523697	chr12:112523697:A:G	2.19552e-103	-1.06889e-09	-1.24806	6.67202e-51	-1.06889e-09	-1.85782
112523771	chr12:112523771:C:T	1.27796e-103	-1.06889e-09	-1.78922	1.30464e-50	-1.06889e-09	-1.18723
112524087	chr12:112524087:C:T	3.59281e-103	-0.971153	0.215606	9.77014e-51	0.315997	-1.79241
112524469	chr12:112524469:A:T	1.53463e-103	-1.06889e-09	-1.60619	9.10465e-50	-1.06889e-09	0.75563
112524828	chr12:112524828:A:G	1.17408e-103	-1.06889e-09	-1.87399	1.38675e-50	-1.06889e-09	-1.12619
112524927	chr12:112524927:A:G	1.18044e-103	-1.06889e-09	-1.8686	1.3198e-50	-1.06889e-09	-1.17568
112524991	chr12:112524991:T:C	8.95268e-104	-2.00343	-0.141685	1.68731e-50	0.631374	-1.56139
112525342	chr12:112525342:G:A	4.41864e-99	10.2042	-1.54251	2.46619e-49	0.486942	1.26516
112525414	chr12:112525414:C:A	2.23026e-103	-1.06889e-09	-1.23236	1.09173e-50	-1.06889e-09	-1.36539
112525756	chr12:112525756:A:G	1.39572e-103	-1.06889e-09	-1.70107	1.67147e-50	-1.06889e-09	-0.939449
112525868	chr12:112525868:T:G	1.44497e-102	0.636191	-1.03578e-09	6.29517e-46	9.59697	-1.03578e-09
112526016	chr12:112526016:A:G	1.40616e-103	-1.06889e-09	-1.69362	7.02664e-51	-1.06889e-09	-1.80603
112526266	chr12:112526266:T:G	1.263e-103	-1.06889e-09	-1.80099	1.53458e-50	-1.06889e-09	-1.0249
112526364	chr12:112526364:T:G	1.25962e-103	-1.06889e-09	-1.80367	1.54925e-50	-1.06889e-09	-1.01538
112526848	chr12:112526848:C:T	1.54476e-102	-1.06889e-09	0.702976	9.96488e-51	-1.06889e-09	-1.45667
112526953	chr12:112526953:TG:T	1.50892e-102	-1.06889e-09	0.679496	1.00642e-50	-1.06889e-09	-1.44676
112527040	chr12:112527040:G:A	1.45818e-102	-1.06889e-09	0.645294	1.02097e-50	-1.06889e-09	-1.4324
112527043	chr12:112527043:C:T	6.17692e-103	1.60892	-1.82258	9.58912e-52	-1.94801	-1.84969
112527338	chr12:112527338:A:G	1.26576e-103	-1.06889e-09	-1.79881	1.52203e-50	-1.06889e-09	-1.03311
112527491	chr12:112527491:T:C	1.43375e-103	-1.06889e-09	-1.67419	1.57701e-50	-1.06889e-09	-0.997623
112527997	chr12:112527997:C:T	1.34757e-102	-1.06889e-09	0.566406	1.03951e-50	-1.06889e-09	-1.4144
112528288	chr12:112528288:A:G	1.24192e-103	-1.06889e-09	-1.81782	1.53897e-50	-1.06889e-09	-1.02204
112528311	chr12:112528311:T:C	1.24122e-103	-1.06889e-09	-1.81839	1.62885e-50	-1.06889e-09	-0.965282
112529819	chr12:112529819:C:A	1.24743e-103	-1.06889e-09	-1.8134	1.59978e-50	-1.06889e-09	-0.983287
112530319	chr12:112530319:C:T	1.17446e-103	-1.06889e-09	-1.87367	1.39609e-50	-1.06889e-09	-1.11948
112530802	chr12:112530802:G:T	3.17042e-103	-1.06889e-09	-0.880616	1.07125e-50	-1.06889e-09	-1.38433
112530929	chr12:112530929:T:C	1.36138e-103	-1.06889e-09	-1.72598	1.29719e-50	-1.06889e-09	-1.19296
112531315	chr12:112531315:A:G	9.03848e-103	-0.751453	0.918464	9.03227e-51	0.0924093	-1.64735
112531484	chr12:112531484:T:C	1.18207e-103	-1.06889e-09	-1.86721	1.56294e-50	-1.06889e-09	-1.00659
112532100	chr12:112532100:G:A	2.60123e-103	-1.06889e-09	-1.0785	1.17531e-50	-1.06889e-09	-1.29162
112532856	chr12:112532856:C:G	1.26282e-103	-1.06889e-09	-1.80113	1.37829e-50	-1.06889e-09	-1.13231
112533510	chr12:112533510:A:G	1.18094e-103	-1.06889e-09	-1.86817	1.54532e-50	-1.06889e-09	-1.01793
112533650	chr12:112533650:T:C	1.80604e-103	-1.06889e-09	-1.44335	1.71526e-50	-1.06889e-09	-0.913592
112533945	chr12:112533945:C:T	5.07244e-103	-1.06889e-09	-0.410658	8.8929e-51	-1.06889e-09	-1.57049
112534091	chr12:112534091:G:A	1.19685e-103	-1.06889e-09	-1.85479	1.17859e-50	-1.06889e-09	-1.28884
112534267	chr12:112534267:T:C	1.17825e-103	-1.06889e-09	-1.87045	1.8916e-50	-1.06889e-09	-0.815731
112534756	chr12:112534756:C:A	1.17879e-103	-1.06889e-09	-1.86999	1.50678e-50	-1.06889e-09	-1.04318
112534850	chr12:112534850:G:A	4.65509e-97	13.319	-1.03578e-09	1.63391e-49	1.34041	-1.03578e-09
112534928	chr12:112534928:A:G	1.25014e-103	-1.06889e-09	-1.81123	8.51113e-51	-1.06889e-09	-1.61437
112535280	chr12:112535280:G:C	1.17742e-103	-1.06889e-09	-1.87116	1.39861e-50	-1.06889e-09	-1.11768
112535374	chr12:112535374:T:G	1.4796e-103	-1.06889e-09	-1.64271	6.82572e-51	-1.06889e-09	-1.83504
112535425	chr12:112535425:A:G	1.33e-103	-1.06889e-09	-1.7493	7.28286e-51	-1.06889e-09	-1.77022
112535966	chr12:112535966:G:A	1.47456e-102	-1.06889e-09	0.656464	1.39062e-48	-1.06889e-09	3.48176
112537379	chr12:112537379:T:A	3.34494e-103	-1.06889e-09	-0.82703	1.26539e-50	-1.06889e-09	-1.21777
112537483	chr12:112537483:A:C	2.37282e-103	-1.06889e-09	-1.1704	8.92511e-51	-1.06889e-09	-1.56687
112537536	chr12:112537536:G:A	1.17679e-103	-1.06889e-09	-1.87169	1.46715e-50	-1.06889e-09	-1.06983
112538325	chr12:112538325:T:A	1.29465e-103	-1.06889e-09	-1.77624	7.18383e-51	-1.06889e-09	-1.78391
112538717	chr12:112538717:A:G	1.17435e-99	7.33657	-1.03578e-09	2.84097e-49	1.89357	-1.03578e-09
112539859	chr12:112539859:GT:G	1.17497e-103	-1.06889e-09	-1.87324	1.41752e-50	-1.06889e-09	-1.10424
112539973	chr12:112539973:T:C	2.33203e-103	-1.06889e-09	-1.18774	8.86297e-51	-1.06889e-09	-1.57386
112540400	chr12:112540400:G:T	2.75956e-92	24.4973	-0.188228	3.69235e-49	3.43687	-1.28118
112540681	chr12:112540681:G:A	2.35377e-103	-1.17846	-1.03578e-09	2.65977e-49	1.82767	-1.03578e-09
112541193	chr12:112541193:ATATATACATATAAT:A	1.3173e-103	-0.259318	-1.49957	7.6594e-51	-0.514593	-1.20521
112541234	chr12:112541234:T:A	2.93064e-103	-1.06889e-09	-0.959258	1.25258e-50	-1.06889e-09	-1.22795
112541268	chr12:112541268:G:T	2.41927e-103	-1.06889e-09	-1.15101	9.0737e-51	-1.06889e-09	-1.55036
112542433	chr12:112542433:C:G	1.41555e-103	-1.06889e-09	-1.68696	8.25759e-50	-1.06889e-09	0.657978
112542490	chr12:112542490:C:A	1.40753e-103	-1.06889e-09	-1.69265	8.0812e-50	-1.06889e-09	0.636386
112542578	chr12:112542578:G:A	1.17666e-103	-0.363485	-1.50831	8.04316e-51	-0.451454	-1.21946
112543087	chr12:112543087:G:A	1.35643e-103	-1.06889e-09	-1.72963	6.94783e-50	-1.06889e-09	0.485275
112543173	chr12:112543173:G:A	1.40824e-103	-1.06889e-09	-1.69214	8.10455e-50	-1.06889e-09	0.63927
112543450	chr12:112543450:C:T	1.18004e-103	-1.06889e-09	-1.86893	1.30753e-50	-1.06889e-09	-1.18502
112543550	chr12:112543550:T:G	1.37587e-103	-1.06889e-09	-1.71539	1.09751e-50	-1.06889e-09	-1.36011
112543721	chr12:112543721:C:T	1.11338e-102	-1.06889e-09	0.375507	9.94201e-51	-1.06889e-09	-1.45897
112543767	chr12:112543767:G:A	9.37249e-103	-1.06889e-09	0.203299	9.21781e-51	-1.06889e-09	-1.5346
112544439	chr12:112544439:A:G	1.99668e-103	-1.06889e-09	-1.343	8.38196e-51	-1.06889e-09	-1.62966
112544671	chr12:112544671:C:T	1.17389e-103	-1.06889e-09	-1.87416	9.61754e-51	-1.06889e-09	-1.49215
112544742	chr12:112544742:C:T	2.2741e-103	-1.06889e-09	-1.2129	8.73435e-51	-1.06889e-09	-1.58848
112544891	chr12:112544891:C:G	1.2089e-103	-0.35322	-1.49155	8.30318e-51	-0.441518	-1.19758
112544971	chr12:112544971:G:A	1.18541e-103	-1.06889e-09	-1.86439	8.77817e-51	-1.06889e-09	-1.58347
112545310	chr12:112545310:A:T	2.28379e-103	-1.06889e-09	-1.20864	8.75977e-51	-1.06889e-09	-1.58557
112545685	chr12:112545685:C:T	2.27691e-103	-1.06889e-09	-1.21166	8.74156e-51	-1.06889e-09	-1.58765
112545707	chr12:112545707:C:T	1.41896e-103	0.0030293	-1.68759	3.99696e-51	-0.801541	-1.56867
112546004	chr12:112546004:G:C	1.13983e-103	-0.410363	-1.49324	8.68028e-51	-0.394955	-1.19973
112546777	chr12:112546777:T:C	1.1806e-103	-1.06889e-09	-1.86846	1.53654e-50	-1.06889e-09	-1.02362
112547006	chr12:112547006:C:T	1.41516e-103	-1.06889e-09	-1.68724	8.26064e-50	-1.06889e-09	0.658347
112547060	chr12:112547060:A:G	1.98119e-103	-1.06889e-09	-1.35078	3.15972e-50	-1.06889e-09	-0.302671
112547524	chr12:112547524:A:G	2.12772e-91	28.2143	-1.86274	4.49257e-23	47.8709	14.3482
112547797	chr12:112547797:G:T	5.50258e-98	11.1837	-1.03578e-09	4.85609e-48	4.73225	-1.03578e-09
112548318	chr12:112548318:C:T	1.2207e-103	-1.06889e-09	-1.83505	2.47577e-50	-1.06889e-09	-0.546604
112548698	chr12:112548698:T:C	2.09622e-103	-1.06889e-09	-1.29434	6.49663e-50	-1.06889e-09	0.418128
112548943	chr12:112548943:T:G	1.19978e-103	-1.06889e-09	-1.85234	9.56356e-51	-1.06889e-09	-1.49778
112549081	chr12:112549081:T:C	2.33285e-103	-1.06889e-09	-1.18739	8.86606e-51	-1.06889e-09	-1.57351
112550325	chr12:112550325:T:C	1.69899e-104	-2.67748	-1.12955	8.8187e-51	0.267016	-1.84588
112550487	chr12:112550487:T:C	4.91517e-103	-1.06889e-09	-0.442153	9.00381e-51	-1.06889e-09	-1.55809
112550770	chr12:112550770:T:C	9.92297e-102	2.56296	-1.03578e-09	3.77885e-51	-2.42632	-1.03578e-09
112550880	chr12:112550880:A:G	4.9597e-102	3.26059	-1.39114	5.37619e-52	-2.66723	-1.70912
112551237	chr12:112551237:C:T	1.17674e-103	-1.06889e-09	-1.87173	7.1076e-51	-1.06889e-09	-1.79457
112552627	chr12:112552627:G:C	1.17659e-103	-1.06889e-09	-1.87186	6.22671e-50	-1.06889e-09	0.375694
112552792	chr12:112552792:A:G	1.199e-103	-1.06889e-09	-1.853	4.19799e-50	-1.06889e-09	-0.0185487
112552929	chr12:112552929:G:A	1.71151e-100	7.27595	-1.8653	4.07583e-48	6.31351	-1.75642
112553294	chr12:112553294:C:T	2.7077e-102	1.26421	-1.03578e-09	2.33041e-49	1.69548	-1.03578e-09
112553394	chr12:112553394:C:T	1.17592e-103	-1.06889e-09	-1.87243	9.80889e-51	-1.06889e-09	-1.47245
112553648	chr12:112553648:C:T	5.95049e-102	-1.06889e-09	2.05158	9.24141e-49	-1.06889e-09	3.07312
112553851	chr12:112553851:C:T	8.89332e-103	1.33366	-1.18284	1.05343e-51	-1.86153	-1.84216
112553888	chr12:112553888:G:C	1.18401e-103	-1.06889e-09	-1.86557	6.93328e-51	-1.06889e-09	-1.81941
112553942	chr12:112553942:CT:C	3.50831e-103	-0.779346	-1.03578e-09	6.5272e-50	0.422823	-1.03578e-09
112554028	chr12:112554028:A:T	1.69499e-101	-1.06889e-09	3.09837	4.14226e-49	-1.06889e-09	2.27067
112554573	chr12:112554573:T:C	6.49383e-103	-1.06889e-09	-0.163627	1.2251e-50	-1.06889e-09	-1.25013
112554619	chr12:112554619:G:A	3.88179e-102	-1.06889e-09	1.6244	4.23192e-49	-1.06889e-09	2.29209
112555187	chr12:112555187:C:T	1.31964e-102	1.86784	-1.32237	1.30241e-51	-1.76752	-1.724
112556205	chr12:112556205:A:G	1.34419e-103	-1.06889e-09	-1.73869	1.16307e-50	-1.06889e-09	-1.30209
112556537	chr12:112556537:A:G	2.65996e-103	-1.06889e-09	-1.05617	4.89831e-50	-1.06889e-09	0.135735
112556575	chr12:112556575:G:A	1.43702e-103	-1.06889e-09	-1.67191	6.67965e-51	-1.06889e-09	-1.85667
112556614	chr12:112556614:G:A	3.48289e-103	-0.786618	-1.03578e-09	6.50903e-50	0.420035	-1.03578e-09
112556641	chr12:112556641:T:G	1.17489e-103	-1.06889e-09	-1.87331	1.20568e-50	-1.06889e-09	-1.26611
112556913	chr12:112556913:A:G	7.913e-102	2.33661	-1.03578e-09	3.02089e-50	-0.347604	-1.03578e-09
112557914	chr12:112557914:T:C	6.55121e-103	-1.06889e-09	-0.154831	2.82348e-49	-1.06889e-09	1.8874
112558234	chr12:112558234:A:G	1.29362e-103	-1.06889e-09	-1.77704	7.13603e-51	-1.06889e-09	-1.79058
112559392	chr12:112559392:C:T	3.89521e-102	3.09576	-1.46791	5.11638e-52	-2.6724	-1.75348
112559410	chr12:112559410:C:G	1.18078e-103	-1.06889e-09	-1.8683	1.19162e-50	-1.06889e-09	-1.27784
112560532	chr12:112560532:T:C	3.76136e-103	-1.06889e-09	-0.709698	1.06855e-50	-1.06889e-09	-1.38685
112561049	chr12:112561049:A:G	1.32105e-100	5.1517	-1.03578e-09	1.22835e-50	-1.24748	-1.03578e-09
112561259	chr12:112561259:G:A	1.25811e-103	-1.06889e-09	-1.80487	1.18185e-50	-1.06889e-09	-1.28608
112561452	chr12:112561452:C:T	1.1739e-103	-1.06889e-09	-1.87415	5.36073e-50	-1.06889e-09	0.225946
112562761	chr12:112562761:A:G	1.03883e-103	-1.99638	-1.03578e-09	6.19131e-49	2.67258	-1.03578e-09
112562881	chr12:112562881:A:C	1.4171e-102	2.08854	-1.47182	9.16633e-52	-2.07254	-1.77025
112563410	chr12:112563410:T:C	3.57449e-103	-1.06889e-09	-0.760657	1.00665e-50	-1.06889e-09	-1.44653
112564245	chr12:112564245:T:C	1.83042e-103	-1.06889e-09	-1.42994	4.68813e-50	-1.06889e-09	0.0918786
112565131	chr12:112565131:G:T	1.96667e-101	3.24703	-1.03578e-09	2.94676e-51	-2.67503	-1.03578e-09
112565145	chr12:112565145:G:A	1.87111e-103	-1.06889e-09	-1.40795	6.70489e-51	-1.06889e-09	-1.8529
112565568	chr12:112565568:G:A	1.17948e-103	-1.06889e-09	-1.86941	3.18507e-50	-1.06889e-09	-0.29468
112565887	chr12:112565887:T:A	2.61647e-103	-1.06889e-09	-1.07265	7.76138e-50	-1.06889e-09	0.596005
112565935	chr12:112565935:G:T	2.15676e-103	-1.06889e-09	-1.26587	8.39989e-50	-1.06889e-09	0.675064
112566124	chr12:112566124:T:C	1.30861e-103	-1.06889e-09	-1.76552	7.00695e-51	-1.06889e-09	-1.80884
112566256	chr12:112566256:G:A	1.19542e-103	-1.06889e-09	-1.85598	1.0051e-50	-1.06889e-09	-1.44807
112566687	chr12:112566687:C:T	9.45305e-102	3.94109	-1.42665	5.59146e-52	-2.60643	-1.73066
112567084	chr12:112567084:C:T	1.21896e-103	-1.83648	-1.03578e-09	2.93218e-51	-2.68	-1.03578e-09
112567525	chr12:112567525:G:A	8.51763e-103	-1.06889e-09	0.107659	1.91636e-45	-1.06889e-09	10.7102
112568541	chr12:112568541:C:T	4.70417e-103	-1.06889e-09	-0.486031	1.61977e-49	-1.06889e-09	1.33172
112569197	chr12:112569197:C:T	1.20481e-103	-0.347802	-1.50036	4.24e-50	1.71603	-1.72462
112569352	chr12:112569352:G:A	2.75831e-103	-1.06889e-09	-1.01986	5.29167e-50	-1.06889e-09	0.212979
112569798	chr12:112569798:T:C	4.91454e-90	31.3013	-1.81001	9.01756e-30	33.5905	13.2072
112570301	chr12:112570301:C:G	2.36402e-103	-1.06889e-09	-1.17412	1.12012e-49	-1.06889e-09	0.962869
112570529	chr12:112570529:T:C	2.22838e-103	-1.06889e-09	-1.2332	6.70153e-51	-1.06889e-09	-1.8534
112571326	chr12:112571326:C:CACATACCT	1.63061e-101	4.48579	-1.42614	5.96975e-52	-2.53859	-1.73303
112573495	chr12:112573495:G:C	1.40253e-103	-0.147161	-1.54904	6.96354e-50	-0.111966	0.5995
112573648	chr12:112573648:C:T	2.00719e-101	5.12955	-1.86212	5.98224e-52	-2.4017	-1.86783
112575154	chr12:112575154:G:T	1.27428e-101	4.4758	-1.66272	5.50292e-52	-2.50713	-1.84592
112575722	chr12:112575722:C:T	1.91718e-102	0.635261	0.283702	1.68221e-48	-2.67813	6.35025
112575724	chr12:112575724:C:CAAA	1.94206e-102	0.648151	0.283702	1.68278e-48	-2.67779	6.35025
112575921	chr12:112575921:C:G	1.33538e-103	-1.06889e-09	-1.74527	6.8933e-51	-1.06889e-09	-1.82519
112576257	chr12:112576257:C:G	1.92384e-103	-1.06889e-09	-1.38015	4.96601e-50	-1.06889e-09	0.149462
112576493	chr12:112576493:A:G	8.13267e-104	-0.589896	-1.65128	5.10257e-52	-2.55662	-1.87196
112576631	chr12:112576631:C:T	3.53043e-103	-0.77306	-1.03578e-09	2.1894e-50	-0.669526	-1.03578e-09
112576672	chr12:112576672:C:T	8.61918e-104	-0.582673	-1.6004	5.17408e-52	-2.55098	-1.86368
112576855	chr12:112576855:A:T	3.03759e-103	-1.06889e-09	-0.923414	6.1679e-50	-1.06889e-09	0.366204
112577684	chr12:112577684:C:A	1.17534e-103	-1.06889e-09	-1.87292	1.14833e-50	-1.06889e-09	-1.31485
112577705	chr12:112577705:C:G	1.29168e-102	0.776931	-0.252881	1.84416e-50	-2.50697	1.66584
112577768	chr12:112577768:C:T	1.25448e-103	-1.06889e-09	-1.80776	4.1716e-50	-1.06889e-09	-0.0248554
112578440	chr12:112578440:C:A	3.5886e-100	7.93702	-1.78598	2.1422e-46	6.73193	1.78709
112578665	chr12:112578665:C:T	1.30456e-103	-1.06889e-09	-1.76861	1.22695e-50	-1.06889e-09	-1.24863
112578830	chr12:112578830:G:A	1.18997e-103	-1.06889e-09	-1.86055	1.00863e-50	-1.06889e-09	-1.44456
112578863	chr12:112578863:T:C	1.37322e-103	-1.06889e-09	-1.71732	7.02686e-51	-1.06889e-09	-1.806
112579255	chr12:112579255:A:C	8.22491e-103	0.700446	-0.627759	7.45793e-51	-2.49862	0.752157
112579856	chr12:112579856:A:T	7.66572e-103	0.590887	-0.588609	7.71504e-51	-2.52368	0.811111
112580280	chr12:112580280:C:T	2.77898e-103	-1.06889e-09	-1.0124	6.84441e-51	-1.06889e-09	-1.83231
112580675	chr12:112580675:G:A	3.19525e-102	-1.06889e-09	1.42977	1.1813e-49	-1.06889e-09	1.01605
112580725	chr12:112580725:A:C	1.44525e-103	-1.06889e-09	-1.6662	1.15438e-49	-1.06889e-09	0.992994
112581600	chr12:112581600:A:G	1.224e-103	-1.1412	-0.691159	6.65578e-51	-2.67199	0.811731
112581605	chr12:112581605:T:G	1.68975e-91	27.9927	-1.8716	5.92947e-36	30.4437	2.11928
112581715	chr12:112581715:T:C	1.24513e-103	-1.06889e-09	-1.81524	7.79393e-51	-1.06889e-09	-1.7024
112583696	chr12:112583696:AAGGG:A	5.91745e-104	-1.6952	-0.863965	6.40877e-51	-2.53182	0.633746
112584253	chr12:112584253:A:AAGG	1.88273e-90	30.4053	-1.87347	1.11605e-36	28.8839	2.00894
112584722	chr12:112584722:G:A	1.18036e-103	-1.06889e-09	-1.86866	1.06902e-50	-1.06889e-09	-1.38641
112585265	chr12:112585265:A:T	3.93719e-103	-1.06889e-09	-0.664014	2.28899e-49	-1.06889e-09	1.67754
112586197	chr12:112586197:A:G	1.28657e-104	-2.30353	-1.78156	1.3708e-46	8.46508	-0.392499
112586989	chr12:112586989:A:G	9.84755e-91	29.7251	-1.84133	7.0984e-33	30.6117	9.03894
112587264	chr12:112587264:A:C	3.7353e-103	-1.06889e-09	-0.716653	8.63952e-51	-1.06889e-09	-1.59939
112587777	chr12:112587777:A:G	4.66206e-103	0.508405	-1.00343	7.76705e-50	-1.76687	2.3636
112587814	chr12:112587814:T:C	1.5548e-104	-2.25639	-1.63933	3.73509e-47	7.19343	-0.421055
112588097	chr12:112588097:A:G	5.2356e-104	-1.55488	-1.1267	4.60159e-51	-2.5683	0.338961
112589154	chr12:112589154:G:A	1.23553e-103	-1.06889e-09	-1.82298	1.11747e-50	-1.06889e-09	-1.34209
112589216	chr12:112589216:C:T	4.80815e-103	1.38374	-1.84791	2.59792e-51	-1.0985	-1.70253
112589681	chr12:112589681:C:T	7.16424e-103	-1.06889e-09	-0.065378	1.39786e-50	-1.06889e-09	-1.11821
112589682	chr12:112589682:G:A	2.08499e-104	-2.66328	-0.93902	7.35136e-51	0.110706	-1.87156
112589835	chr12:112589835:C:T	1.93855e-104	-2.5412	-1.13392	1.92531e-51	-2.66515	-0.435501
112589847	chr12:112589847:C:G	3.49452e-104	-2.18727	-0.898598	6.32519e-51	-2.63913	0.72793
112589857	chr12:112589857:C:T	1.17528e-103	-1.06889e-09	-1.87298	1.04615e-50	-1.06889e-09	-1.40804
112590022	chr12:112590022:G:T	1.24095e-103	-1.06889e-09	-1.8186	1.18625e-50	-1.06889e-09	-1.28236
112590049	chr12:112590049:C:T	1.24556e-103	-1.06889e-09	-1.8149	1.20168e-50	-1.06889e-09	-1.26943
112590303	chr12:112590303:T:G	1.19143e-103	-1.06889e-09	-1.85932	1.04259e-50	-1.06889e-09	-1.41145
112590906	chr12:112590906:T:A	7.47421e-103	-1.06889e-09	-0.0230219	9.96424e-50	-1.06889e-09	0.845848
112591168	chr12:112591168:C:T	1.43455e-103	-1.06889e-09	-1.67363	6.58025e-51	-1.06889e-09	-1.87167
112591387	chr12:112591387:C:A	1.52791e-103	-1.06889e-09	-1.61058	7.31933e-51	-1.06889e-09	-1.76522
112591401	chr12:112591401:A:G	1.45286e-103	-1.06889e-09	-1.66094	1.41857e-49	-1.06889e-09	1.19908
112591552	chr12:112591552:C:T	1.33625e-103	-1.74462	-1.03578e-09	3.90344e-51	-2.39388	-1.03578e-09
112592351	chr12:112592351:G:A	1.37085e-103	-1.06889e-09	-1.71905	9.15774e-51	-1.06889e-09	-1.54114
112592425	chr12:112592425:T:C	8.20568e-104	-0.382448	-1.84979	8.18972e-52	-2.65189	-1.30356
112592481	chr12:112592481:G:A	6.88233e-95	20.0708	-1.75565	6.60391e-51	-2.25657	0.38849
112592683	chr12:112592683:C:A	2.45207e-103	-1.06889e-09	-1.13755	3.50289e-49	-1.06889e-09	2.10302
112593739	chr12:112593739:T:A	3.86019e-85	42.5602	-1.79741	1.14063e-47	1.23782	4.34836
112593967	chr12:112593967:G:A	1.80079e-103	-1.06889e-09	-1.44626	4.56943e-50	-1.06889e-09	0.0662327
112594104	chr12:112594104:C:T	3.20143e-103	-0.870883	-1.03578e-09	2.86207e-50	-0.40161	-1.03578e-09
112594153	chr12:112594153:C:T	1.70616e-92	25.3601	-1.53189	2.66954e-50	-1.37098	0.899735
112594655	chr12:112594655:A:T	1.7529e-103	-1.06889e-09	-1.47321	1.03413e-49	-1.06889e-09	0.882993
112594849	chr12:112594849:T:C	1.38767e-103	-1.06889e-09	-1.70685	6.60855e-51	-1.06889e-09	-1.86738
112595106	chr12:112595106:A:G	1.7502e-103	-1.06889e-09	-1.47475	1.03335e-49	-1.06889e-09	0.882238
112595165	chr12:112595165:TA:T	5.46243e-80	54.1428	-1.51993	2.09682e-48	2.592	1.30044
112595815	chr12:112595815:C:T	1.54947e-103	-1.06889e-09	-1.59657	3.27963e-50	-1.06889e-09	-0.265424
112596351	chr12:112596351:AGGTCATATGGTCT:A	1.18022e-103	-1.06889e-09	-1.86878	8.50087e-51	-1.06889e-09	-1.61557
112596519	chr12:112596519:T:C	1.70736e-103	-1.06889e-09	-1.49953	9.71941e-50	-1.06889e-09	0.82097
112596606	chr12:112596606:C:T	2.35481e-103	-1.06889e-09	-1.17802	8.77311e-51	-1.06889e-09	-1.58405
112596772	chr12:112596772:T:C	6.85704e-104	-0.798378	-1.61341	1.95928e-50	1.09303	-1.87361
112597198	chr12:112597198:C:T	5.59756e-104	-1.12725	-1.48749	5.06318e-51	-0.395704	-1.73804
112597466	chr12:112597466:C:T	7.49857e-93	24.2806	-1.27449	2.21702e-50	-1.65862	1.00163
112597467	chr12:112597467:C:T	1.74204e-103	-1.06889e-09	-1.47942	1.04497e-50	-1.06889e-09	-1.40917
112597483	chr12:112597483:C:T	6.6402e-104	-2.44392	-1.03578e-09	7.59609e-51	-1.72811	-1.03578e-09
112597746	chr12:112597746:G:T	9.67946e-93	24.4655	-1.20416	2.75551e-50	-1.58692	1.14737
112598091	chr12:112598091:A:C	1.5298e-103	-1.06889e-09	-1.60934	6.76298e-51	-1.06889e-09	-1.84428
112598344	chr12:112598344:G:T	1.17986e-103	-1.06889e-09	-1.86909	8.93755e-51	-1.06889e-09	-1.56548
112598989	chr12:112598989:A:G	1.17483e-103	-1.06889e-09	-1.87335	1.93161e-50	-1.06889e-09	-0.794803
112599013	chr12:112599013:A:G	7.82675e-93	24.4494	-1.40046	1.93025e-50	-1.74182	0.946313
112599267	chr12:112599267:T:C	4.34595e-103	-1.06889e-09	-0.565235	8.86391e-49	-1.06889e-09	3.03142
112600435	chr12:112600435:G:A	1.19082e-103	-1.06889e-09	-1.85984	9.02817e-51	-1.06889e-09	-1.55539
112601047	chr12:112601047:C:A	1.17722e-103	-1.06889e-09	-1.87132	6.65247e-51	-1.06889e-09	-1.86075
112601569	chr12:112601569:A:AT	1.17456e-103	-1.06889e-09	-1.87358	1.81231e-50	-1.06889e-09	-0.858553
112601636	chr12:112601636:G:A	2.30842e-101	5.27956	-1.8723	2.71196e-44	12.148	1.21206
112602139	chr12:112602139:C:T	1.51826e-83	46.3089	-1.87412	1.10718e-51	-1.78457	-1.86936
112602361	chr12:112602361:G:A	2.40817e-103	-1.06889e-09	-1.15561	2.04177e-49	-1.06889e-09	1.56325
112602838	chr12:112602838:A:G	1.24878e-103	-1.06889e-09	-1.81231	7.05525e-50	-1.06889e-09	0.500617
112603585	chr12:112603585:TTTTC:T	1.17542e-103	-1.06889e-09	-1.87285	8.79446e-51	-1.06889e-09	-1.58162
112603666	chr12:112603666:C:T	1.42399e-103	-1.06889e-09	-1.68102	2.78124e-50	-1.06889e-09	-0.43026
112603806	chr12:112603806:C:G	4.02586e-103	-1.06889e-09	-0.64174	7.7008e-49	-1.06889e-09	2.89075
112603854	chr12:112603854:G:T	1.12915e-104	-2.6086	-1.607	3.48447e-51	-1.27333	-1.23409
112604552	chr12:112604552:C:T	1.23041e-103	-1.06889e-09	-1.82713	7.73631e-51	-1.06889e-09	-1.70981
112604741	chr12:112604741:C:T	1.4988e-103	-1.06889e-09	-1.62982	1.54836e-50	-1.06889e-09	-1.01596
112604939	chr12:112604939:G:A	1.46676e-103	-1.06889e-09	-1.65143	5.71821e-50	-1.06889e-09	0.2905
112605533	chr12:112605533:C:T	3.71e-103	-1.06889e-09	-0.72345	8.97289e-51	-1.06889e-09	-1.56153
112605780	chr12:112605780:C:T	1.1747e-103	-1.06889e-09	-1.87346	7.0245e-51	-1.06889e-09	-1.80634
112606120	chr12:112606120:A:G	1.17708e-103	-1.87144	-1.03578e-09	2.93253e-51	-2.67987	-1.03578e-09
112606531	chr12:112606531:C:T	2.14949e-103	-1.06889e-09	-1.26925	6.45842e-50	-1.06889e-09	0.412229
112606701	chr12:112606701:T:C	2.49264e-103	-1.06889e-09	-1.12114	4.95056e-50	-1.06889e-09	0.146346
112607434	chr12:112607434:C:T	1.17887e-103	-1.06889e-09	-1.86992	6.62484e-51	-1.06889e-09	-1.86491
112607596	chr12:112607596:C:T	1.03669e-104	-2.67777	-1.62326	4.84661e-51	-0.898321	-1.27914
112607685	chr12:112607685:C:T	1.60718e-103	-1.06889e-09	-1.56	3.60314e-50	-1.06889e-09	-0.171349
112607997	chr12:112607997:C:A	8.47645e-87	38.5858	-1.64158	1.08782e-49	0.168272	0.765335
112608193	chr12:112608193:G:A	1.86879e-103	-1.06889e-09	-1.40919	8.06152e-51	-1.06889e-09	-1.66864
112608314	chr12:112608314:C:T	1.57025e-103	-1.06889e-09	-1.58324	6.597e-51	-1.06889e-09	-1.86912
112608655	chr12:112608655:A:G	1.30436e-104	-2.62503	-1.44632	4.70675e-51	-1.41081	-0.795933
112609014	chr12:112609014:T:C	1.43624e-103	-1.06889e-09	-1.67245	3.55274e-50	-1.06889e-09	-0.185436
112609094	chr12:112609094:C:T	1.6425e-103	-1.06889e-09	-1.53826	3.77052e-50	-1.06889e-09	-0.125942
112609578	chr12:112609578:C:A	1.92715e-103	-1.06889e-09	-1.37844	5.68883e-50	-1.06889e-09	0.285349
112609951	chr12:112609951:A:G	3.74994e-103	-1.06889e-09	-0.71274	6.56934e-49	-1.06889e-09	2.73184
112610257	chr12:112610257:C:G	1.24541e-103	-1.06889e-09	-1.81502	1.29388e-50	-1.06889e-09	-1.19551
112610375	chr12:112610375:C:T	1.00278e-87	36.5485	-1.73886	2.53954e-50	-0.382629	-0.138544
112610612	chr12:112610612:A:G	1.10382e-102	-1.06889e-09	0.366878	9.21604e-47	-1.06889e-09	7.67555
112610750	chr12:112610750:G:C	1.12916e-103	-1.91301	-1.03578e-09	2.93235e-51	-2.67994	-1.03578e-09
112610783	chr12:112610783:C:T	8.16407e-94	22.2224	-1.43389	3.94971e-50	-0.865196	0.785682
112611028	chr12:112611028:T:C	3.27397e-103	-1.06889e-09	-0.848477	4.72036e-49	-1.06889e-09	2.40132
112611057	chr12:112611057:A:G	3.2645e-103	-1.06889e-09	-0.851373	5.75184e-49	-1.06889e-09	2.59895
112611209	chr12:112611209:T:C	1.3328e-103	-1.06889e-09	-1.7472	2.31947e-50	-1.06889e-09	-0.611816
112611493	chr12:112611493:C:T	1.0655e-93	22.5281	-1.47329	3.48365e-50	-0.824078	0.619004
112611532	chr12:112611532:G:A	3.44849e-104	-1.7161	-1.38303	9.22609e-51	0.145677	-1.67938
112611585	chr12:112611585:C:T	2.06338e-101	3.29504	-1.03578e-09	3.23746e-50	-0.278367	-1.03578e-09
112611623	chr12:112611623:G:C	2.38786e-103	-1.06889e-09	-1.16408	7.90564e-50	-1.06889e-09	0.614421
112612279	chr12:112612279:A:G	1.18209e-103	-1.06889e-09	-1.86719	9.20049e-51	-1.06889e-09	-1.53648
112612359	chr12:112612359:C:T	1.17398e-103	-1.06889e-09	-1.87408	6.8658e-51	-1.06889e-09	-1.82919
112612782	chr12:112612782:C:T	3.18137e-103	-1.06889e-09	-0.877169	5.3684e-49	-1.06889e-09	2.52996
112612929	chr12:112612929:C:T	2.40024e-103	-1.06889e-09	-1.15891	2.59285e-49	-1.06889e-09	1.80219
112613258	chr12:112613258:G:A	8.61882e-104	-1.13755	-1.04557	1.11125e-48	4.15836	-0.900858
112613326	chr12:112613326:G:A	2.40716e-103	-1.06889e-09	-1.15603	8.08518e-51	-1.06889e-09	-1.66571
112613472	chr12:112613472:A:G	1.04934e-104	-2.66347	-1.62543	5.15965e-51	-1.12203	-0.992843
112613560	chr12:112613560:G:C	1.24945e-103	-1.06889e-09	-1.81178	7.87202e-51	-1.06889e-09	-1.69243
112613700	chr12:112613700:G:A	1.26359e-103	-1.06889e-09	-1.80052	6.72994e-51	-1.06889e-09	-1.84917
112613709	chr12:112613709:G:A	1.17411e-102	0.428611	-1.03578e-09	9.51004e-51	-1.50339	-1.03578e-09
112613829	chr12:112613829:A:G	2.47965e-103	-1.06889e-09	-1.12636	8.43728e-50	-1.06889e-09	0.679505
112614064	chr12:112614064:A:G	1.20956e-103	-1.06889e-09	-1.84422	1.15523e-50	-1.06889e-09	-1.30886
112614247	chr12:112614247:T:C	1.25522e-103	-1.06889e-09	-1.80717	7.85892e-51	-1.06889e-09	-1.69409
112614301	chr12:112614301:G:A	1.26355e-103	-1.06889e-09	-1.80055	6.7299e-51	-1.06889e-09	-1.84918
112614383	chr12:112614383:C:T	3.18356e-103	-1.06889e-09	-0.876479	6.5035e-50	-1.06889e-09	0.419186
112614390	chr12:112614390:G:A	2.4351e-103	-1.06889e-09	-1.14449	8.11683e-50	-1.06889e-09	0.640785
112614455	chr12:112614455:G:A	2.88832e-103	-1.06889e-09	-0.973804	1.04415e-49	-1.06889e-09	0.892634
112614494	chr12:112614494:G:T	1.32343e-103	-1.06889e-09	-1.75426	2.26067e-50	-1.06889e-09	-0.637494
112615375	chr12:112615375:C:G	2.62752e-103	-1.06889e-09	-1.06844	3.20706e-49	-1.06889e-09	2.01479
112615537	chr12:112615537:T:A	2.79638e-103	-1.06889e-09	-1.00615	3.88363e-49	-1.06889e-09	2.2062
112615630	chr12:112615630:T:C	1.65851e-103	-1.06889e-09	-1.52856	1.50536e-50	-1.06889e-09	-1.04412
112616112	chr12:112616112:A:G	1.19531e-103	-1.06889e-09	-1.85607	6.56656e-51	-1.06889e-09	-1.87375
112616585	chr12:112616585:G:A	2.08947e-103	-1.06889e-09	-1.29757	6.1535e-50	-1.06889e-09	0.363866
112616595	chr12:112616595:G:A	3.95184e-104	-1.26511	-1.69777	1.93247e-50	1.07944	-1.87379
112616660	chr12:112616660:A:G	1.21108e-103	-1.06889e-09	-1.84296	1.71911e-50	-1.06889e-09	-0.911347
112616692	chr12:112616692:C:T	4.85774e-103	-1.06889e-09	-0.453908	6.17712e-49	-1.06889e-09	2.67028
112616723	chr12:112616723:C:T	1.3103e-103	-1.06889e-09	-1.76422	6.74528e-51	-1.06889e-09	-1.8469
112616756	chr12:112616756:G:T	1.32467e-99	8.76662	-1.30959	2.30138e-50	1.19665	-1.8163
112617411	chr12:112617411:T:G	8.83531e-105	-2.609	-1.85189	1.51878e-50	0.533398	-1.56865
112617647	chr12:112617647:A:C	2.08707e-103	-1.06889e-09	-1.29872	6.13962e-50	-1.06889e-09	0.361608
112617867	chr12:112617867:A:AGTT	5.82524e-104	-2.57487	-1.03578e-09	8.33214e-51	-1.63562	-1.03578e-09
112618116	chr12:112618116:C:T	8.23692e-99	11.0868	-1.80234	4.19077e-43	12.7981	3.29976
112618292	chr12:112618292:TCTC:T	1.05319e-104	-2.64046	-1.64478	8.61831e-51	0.269921	-1.87177
112618534	chr12:112618534:C:G	2.77967e-103	-1.06889e-09	-1.01215	8.40353e-51	-1.06889e-09	-1.62709
112618769	chr12:112618769:C:T	2.25725e-103	-1.06889e-09	-1.22033	7.08207e-50	-1.06889e-09	0.504411
112619022	chr12:112619022:T:C	1.06644e-104	-2.67656	-1.59617	9.09499e-51	-0.593015	-0.955002
112619241	chr12:112619241:T:C	1.21163e-103	-1.06889e-09	-1.84251	1.75555e-50	-1.06889e-09	-0.89037
112619563	chr12:112619563:G:A	2.64206e-103	-1.06889e-09	-1.06292	3.63167e-49	-1.06889e-09	2.13912
112619648	chr12:112619648:G:A	8.42823e-105	-2.64139	-1.86667	2.28299e-50	0.85795	-1.48562
112619783	chr12:112619783:G:A	1.96452e-103	-1.06889e-09	-1.35923	9.70153e-51	-1.06889e-09	-1.48346
112620012	chr12:112620012:G:C	1.38558e-103	-1.06889e-09	-1.70836	2.70586e-50	-1.06889e-09	-0.457735
112620817	chr12:112620817:CCTT:C	3.27968e-103	-1.06889e-09	-0.846735	1.13282e-49	-1.06889e-09	0.974141
112621013	chr12:112621013:T:A	1.97103e-103	-1.06889e-09	-1.35593	7.78384e-51	-1.06889e-09	-1.70369
112621216	chr12:112621216:G:A	1.48367e-103	-1.06889e-09	-1.63996	3.28153e-50	-1.06889e-09	-0.264846
112621670	chr12:112621670:A:G	1.70381e-104	-2.55153	-1.25267	1.83716e-50	-0.751181	-0.093753
112621780	chr12:112621780:A:C	1.25945e-103	-1.06889e-09	-1.80381	2.05888e-50	-1.06889e-09	-0.730991
112622857	chr12:112622857:CT:C	1.58061e-103	-1.06889e-09	-1.57667	7.43754e-51	-1.06889e-09	-1.7492
112624381	chr12:112624381:C:A	1.70242e-103	-1.06889e-09	-1.50243	6.66535e-51	-1.06889e-09	-1.85882
112628113	chr12:112628113:C:T	4.03079e-99	10.4327	-1.86291	5.08521e-42	13.7861	4.80776
112628155	chr12:112628155:G:A	2.29442e-103	-1.06889e-09	-1.204	7.3026e-50	-1.06889e-09	0.535076
112628412	chr12:112628412:T:G	3.35741e-99	10.2325	-1.84552	3.90983e-42	13.8775	4.45354
112628926	chr12:112628926:C:T	1.23075e-103	-1.06889e-09	-1.82686	7.81594e-51	-1.06889e-09	-1.69957
112628978	chr12:112628978:G:C	1.17517e-103	-1.06889e-09	-1.87307	6.83339e-51	-1.06889e-09	-1.83392
112629823	chr12:112629823:A:G	2.29726e-103	-1.06889e-09	-1.20276	7.31452e-50	-1.06889e-09	0.536707
112630562	chr12:112630562:G:A	2.94356e-103	-1.06889e-09	-0.954862	4.46815e-49	-1.06889e-09	2.3464
112630967	chr12:112630967:T:C	2.74875e-99	10.0604	-1.87339	5.60354e-42	13.9644	4.7265
112631369	chr12:112631369:G:C	5.92769e-104	-1.48288	-1.07455	1.04305e-50	-0.15528	-1.25573
112631402	chr12:112631402:A:G	3.85554e-104	-1.54383	-1.44372	6.82436e-51	-0.118107	-1.71713
112631421	chr12:112631421:A:G	3.37736e-104	-1.32947	-1.7905	4.05557e-49	3.91101	-1.66149
112631654	chr12:112631654:G:C	3.55535e-104	-1.50675	-1.56186	3.45935e-50	1.64654	-1.85861
112631661	chr12:112631661:C:T	2.07024e-99	7.46934	0.434189	9.50776e-50	0.453943	0.34501
112631739	chr12:112631739:G:A	2.22201e-103	-1.06889e-09	-1.23607	6.89236e-50	-1.06889e-09	0.477259
112632123	chr12:112632123:C:T	2.95465e-103	-1.06889e-09	-0.951101	4.51187e-49	-1.06889e-09	2.35614
112632622	chr12:112632622:A:G	2.09078e-103	-1.06889e-09	-1.29694	6.31243e-50	-1.06889e-09	0.389366
112632984	chr12:112632984:G:C	2.06891e-103	-1.06889e-09	-1.30746	6.18861e-50	-1.06889e-09	0.369556
112633990	chr12:112633990:A:C	1.18297e-103	-1.06889e-09	-1.86645	6.62716e-51	-1.06889e-09	-1.86456
112634027	chr12:112634027:G:A	1.38755e-103	-1.06889e-09	-1.70694	8.84451e-51	-1.06889e-09	-1.57594
112634430	chr12:112634430:C:T	5.61388e-104	-2.61182	-1.03578e-09	5.6779e-49	2.58601	-1.03578e-09
112635264	chr12:112635264:C:T	1.18557e-103	-1.06889e-09	-1.86426	7.55661e-51	-1.06889e-09	-1.73332
112636827	chr12:112636827:A:G	1.29935e-103	-1.06889e-09	-1.77261	7.52761e-51	-1.06889e-09	-1.73716
112636935	chr12:112636935:T:A	8.78222e-103	0.138249	-1.03578e-09	4.5384e-51	-2.24317	-1.03578e-09
112637605	chr12:112637605:T:C	2.4819e-99	9.95118	-1.86629	9.50581e-42	14.272	4.94744
112638191	chr12:112638191:A:C	3.6683e-99	10.3497	-1.87407	4.64808e-42	13.7066	4.79742
112638240	chr12:112638240:A:G	6.04056e-104	-1.35126	-1.18731	2.5232e-50	1.16231	-1.68994
112638571	chr12:112638571:C:T	1.92691e-103	-1.06889e-09	-1.37856	8.27195e-50	-1.06889e-09	0.659715
112638608	chr12:112638608:A:C	1.28729e-103	-1.06889e-09	-1.78194	8.41101e-51	-1.06889e-09	-1.6262
112638876	chr12:112638876:T:G	4.09058e-104	-1.51374	-1.41464	6.70137e-51	-0.159322	-1.69411
112639493	chr12:112639493:C:T	1.3383e-103	-1.06889e-09	-1.74308	8.07538e-51	-1.06889e-09	-1.66692
112639772	chr12:112639772:G:C	2.07358e-103	-1.06889e-09	-1.3052	6.03144e-50	-1.06889e-09	0.343831
112640181	chr12:112640181:C:T	1.34208e-103	-1.06889e-09	-1.74026	8.09505e-51	-1.06889e-09	-1.66449
112640272	chr12:112640272:C:T	5.78963e-104	-2.581	-1.03578e-09	1.43905e-50	-1.08917	-1.03578e-09
112640458	chr12:112640458:C:T	1.9743e-103	-1.06889e-09	-1.35427	5.57864e-50	-1.06889e-09	0.26579
112640588	chr12:112640588:T:C	1.91116e-103	-1.06889e-09	-1.38677	5.10742e-50	-1.06889e-09	0.177539
112640590	chr12:112640590:G:A	8.5498e-100	7.91956	-0.900379	3.97661e-50	1.77928	-1.852
112640897	chr12:112640897:G:C	4.90126e-104	-1.27524	-1.47233	4.74987e-51	-0.472526	-1.7251
112641105	chr12:112641105:A:T	2.20412e-103	-1.06889e-09	-1.24415	7.17939e-51	-1.06889e-09	-1.78453
112641134	chr12:112641134:G:A	1.25201e-104	-2.63628	-1.47603	6.70622e-51	-0.271152	-1.58155
112641156	chr12:112641156:G:A	1.57435e-103	-1.06889e-09	-1.58064	6.82488e-51	-1.06889e-09	-1.83517
112641641	chr12:112641641:G:A	1.74155e-103	-1.06889e-09	-1.47971	1.02116e-50	-1.06889e-09	-1.43221
112643485	chr12:112643485:C:G	2.47023e-103	-1.06889e-09	-1.13017	2.84928e-49	-1.06889e-09	1.8965
112643787	chr12:112643787:A:C	1.48332e-103	-1.06889e-09	-1.6402	3.75038e-50	-1.06889e-09	-0.131298
112644194	chr12:112644194:C:CA	1.44522e-103	-1.06889e-09	-1.66622	9.29159e-51	-1.06889e-09	-1.52663
112644571	chr12:112644571:T:C	1.19403e-103	-1.06889e-09	-1.85715	9.62905e-51	-1.06889e-09	-1.49096
112644584	chr12:112644584:T:C	2.14129e-103	-1.06889e-09	-1.27307	6.38439e-50	-1.06889e-09	0.400701
112644625	chr12:112644625:G:C	5.90711e-104	-1.4125	-1.14841	2.8171e-50	1.25027	-1.66771
112644634	chr12:112644634:G:T	2.6149e-103	-1.06889e-09	-1.07326	3.26204e-49	-1.06889e-09	2.03178
112644985	chr12:112644985:G:A	1.01048e-104	-2.67846	-1.64818	7.96262e-51	-0.609964	-1.07102
112645027	chr12:112645027:T:A	2.70261e-99	10.0351	-1.86503	8.7849e-42	14.1957	4.94483
112645473	chr12:112645473:T:C	1.25613e-103	-1.06889e-09	-1.80645	6.8342e-51	-1.06889e-09	-1.8338
112646387	chr12:112646387:C:T	7.9735e-104	-1.55765	-0.70329	1.18691e-50	-0.159586	-1.12221
112646778	chr12:112646778:G:A	1.30449e-103	-1.06889e-09	-1.76866	7.72345e-51	-1.06889e-09	-1.71148
112646883	chr12:112646883:G:A	3.25157e-103	-1.06889e-09	-0.855342	3.36233e-49	-1.06889e-09	2.06207
112647750	chr12:112647750:A:C	1.4412e-103	-1.06889e-09	-1.669	9.25948e-51	-1.06889e-09	-1.53009
112648165	chr12:112648165:T:C	1.45887e-103	-1.06889e-09	-1.65682	7.0654e-51	-1.06889e-09	-1.80053
112648261	chr12:112648261:A:G	4.72114e-102	3.61631	-1.79616	9.30632e-52	-2.55487	-1.27276
112648470	chr12:112648470:C:T	5.65607e-104	-2.60434	-1.03578e-09	9.37638e-51	-1.51755	-1.03578e-09
112648973	chr12:112648973:C:T	9.23397e-104	-1.29497	-0.81921	5.86369e-49	2.18372	0.434493
112649475	chr12:112649475:C:T	1.25518e-103	-1.06889e-09	-1.8072	1.33649e-50	-1.06889e-09	-1.16311
112649855	chr12:112649855:A:C	2.03708e-103	-1.32296	-1.03578e-09	3.5984e-51	-2.47525	-1.03578e-09
112650402	chr12:112650402:C:T	1.20163e-103	-1.06889e-09	-1.8508	1.2044e-50	-1.06889e-09	-1.26717
112650791	chr12:112650791:A:G	4.68645e-103	-1.06889e-09	-0.489805	9.99342e-49	-1.06889e-09	3.15136
112651097	chr12:112651097:T:A	1.46538e-103	-1.06889e-09	-1.65237	9.48126e-51	-1.06889e-09	-1.50642
112651149	chr12:112651149:C:T	1.19335e-103	-1.06889e-09	-1.85771	1.08906e-50	-1.06889e-09	-1.36784
112651185	chr12:112651185:C:T	1.24889e-103	-1.06889e-09	-1.81222	1.31886e-50	-1.06889e-09	-1.17639
112651288	chr12:112651288:T:C	1.44594e-103	-1.06889e-09	-1.66572	9.28575e-51	-1.06889e-09	-1.52726
112651736	chr12:112651736:A:G	2.5752e-103	-1.06889e-09	-1.08855	1.01873e-49	-1.06889e-09	0.867987
112651934	chr12:112651934:T:C	1.66744e-103	-1.06889e-09	-1.52319	6.94592e-51	-1.06889e-09	-1.81759
112652136	chr12:112652136:T:C	5.89506e-104	-2.56295	-1.03578e-09	7.92229e-51	-1.68606	-1.03578e-09
112652296	chr12:112652296:T:A	1.42796e-103	-1.06889e-09	-1.67823	2.57098e-50	-1.06889e-09	-0.508869
112653042	chr12:112653042:A:G	1.47783e-103	-1.06889e-09	-1.64391	9.56188e-51	-1.06889e-09	-1.49796
112653188	chr12:112653188:C:T	1.52107e-103	-1.06889e-09	-1.61507	9.90433e-51	-1.06889e-09	-1.46277
112654129	chr12:112654129:G:A	6.03984e-103	-1.06889e-09	-0.236102	7.5283e-49	-1.06889e-09	2.8681
112654490	chr12:112654490:C:G	2.53181e-103	-1.06889e-09	-1.10555	9.21786e-50	-1.06889e-09	0.767987
112655097	chr12:112655097:A:G	2.87173e-103	-1.06889e-09	-0.979566	6.88798e-50	-1.06889e-09	0.476622
112655195	chr12:112655195:A:G	1.22934e-103	-1.06889e-09	-1.828	1.25184e-50	-1.06889e-09	-1.22854
112655264	chr12:112655264:C:T	3.32625e-103	-1.06889e-09	-0.832635	5.68029e-49	-1.06889e-09	2.58643
112655869	chr12:112655869:A:G	6.26406e-103	-1.06889e-09	-0.199652	8.06283e-49	-1.06889e-09	2.9367
112656512	chr12:112656512:C:T	4.81224e-93	24.074	-1.51151	6.55502e-50	-0.261828	0.688905
112656710	chr12:112656710:A:G	2.27443e-103	-1.06889e-09	-1.21275	6.33117e-50	-1.06889e-09	0.39233
112656797	chr12:112656797:A:G	1.21053e-104	-2.57947	-1.56654	3.83237e-51	-1.47973	-0.93253
112656986	chr12:112656986:G:A	3.2314e-103	-1.06889e-09	-0.861564	1.68007e-50	-1.06889e-09	-0.934319
112657535	chr12:112657535:C:T	1.98618e-103	-1.06889e-09	-1.34827	5.59395e-50	-1.06889e-09	0.268531
112658160	chr12:112658160:A:G	4.28967e-103	-1.06889e-09	-0.578271	4.69613e-49	-1.06889e-09	2.39617
112658378	chr12:112658378:T:C	1.94365e-103	-1.06889e-09	-1.36991	1.16556e-50	-1.06889e-09	-1.29996
112658443	chr12:112658443:T:TTGGG	2.53122e-103	-1.06889e-09	-1.10578	9.21175e-50	-1.06889e-09	0.767325
112659116	chr12:112659116:A:G	1.44691e-103	-1.06889e-09	-1.66505	9.30695e-51	-1.06889e-09	-1.52498
112659486	chr12:112659486:T:A	1.37411e-99	7.57871	-0.085047	1.86563e-49	3.13884	-1.6658
112659841	chr12:112659841:T:C	1.2508e-103	-1.06889e-09	-1.8107	1.32585e-50	-1.06889e-09	-1.1711
112659854	chr12:112659854:G:A	1.6014e-99	7.71111	-0.0643701	1.76054e-49	3.07524	-1.66019
112659950	chr12:112659950:T:C	1.77445e-103	-1.06889e-09	-1.46099	1.05409e-50	-1.06889e-09	-1.40047
112660890	chr12:112660890:C:T	5.98361e-103	-1.06889e-09	-0.245456	7.50954e-49	-1.06889e-09	2.8656
112660928	chr12:112660928:G:A	1.00768e-103	-2.02683	-1.03578e-09	2.94365e-51	-2.67609	-1.03578e-09
112661010	chr12:112661010:G:A	2.30923e-103	-1.06889e-09	-1.19757	7.48172e-50	-1.06889e-09	0.559307
112661125	chr12:112661125:G:A	5.67933e-104	-2.60023	-1.03578e-09	8.89794e-51	-1.56992	-1.03578e-09
112661260	chr12:112661260:A:C	2.26108e-103	-1.06889e-09	-1.21864	2.51326e-49	-1.06889e-09	1.77101
112661701	chr12:112661701:G:T	1.17786e-103	-1.06889e-09	-1.87078	1.00319e-50	-1.06889e-09	-1.44997
112661835	chr12:112661835:G:A	2.09717e-103	-1.06889e-09	-1.29389	6.19828e-50	-1.06889e-09	0.371117
112662192	chr12:112662192:G:A	6.61859e-104	-2.44718	-1.03578e-09	6.32726e-51	-1.91087	-1.03578e-09
112662228	chr12:112662228:A:G	1.00995e-103	-2.02458	-1.03578e-09	8.73232e-50	0.713876	-1.03578e-09
112662855	chr12:112662855:C:T	4.78379e-103	-0.469246	-1.03578e-09	3.23521e-51	-2.58165	-1.03578e-09
112662943	chr12:112662943:G:T	1.1981e-103	-1.06889e-09	-1.85375	1.14105e-50	-1.06889e-09	-1.32121
112663189	chr12:112663189:C:A	6.44929e-94	22.2844	-1.73163	1.83765e-50	-0.69794	-0.146727
112663378	chr12:112663378:T:G	1.26722e-103	-1.06889e-09	-1.79766	1.35438e-50	-1.06889e-09	-1.14981
112664159	chr12:112664159:AG:A	1.3554e-103	-1.06889e-09	-1.73038	6.6416e-51	-1.06889e-09	-1.86239
112664440	chr12:112664440:T:A	1.88616e-103	-1.06889e-09	-1.39994	6.10624e-50	-1.06889e-09	0.356156
112664486	chr12:112664486:A:G	1.34414e-103	-1.06889e-09	-1.73873	6.65461e-51	-1.06889e-09	-1.86043
112665073	chr12:112665073:G:T	3.77031e-103	-1.06889e-09	-0.707322	7.65739e-49	-1.06889e-09	2.8851
112666175	chr12:112666175:G:A	3.96719e-103	-1.06889e-09	-0.656422	9.44773e-50	-1.06889e-09	0.792619
112666436	chr12:112666436:C:G	1.28299e-91	26.6372	-0.791447	4.00482e-51	-2.57441	0.206169
112666700	chr12:112666700:G:T	3.10543e-103	-1.06889e-09	-0.901329	8.99751e-51	-1.06889e-09	-1.55879
112666980	chr12:112666980:G:A	1.0789e-104	-2.53376	-1.72736	2.47965e-51	-1.5126	-1.33502
112667098	chr12:112667098:T:C	9.38528e-88	36.5903	-1.84686	1.37892e-47	-1.51982	7.29572
112667225	chr12:112667225:G:A	1.61877e-93	23.1802	-1.70717	2.66099e-50	-0.364612	-0.109846
112668147	chr12:112668147:A:C	1.17394e-103	-1.06889e-09	-1.87411	7.01116e-51	-1.06889e-09	-1.80824
112668329	chr12:112668329:C:T	1.16811e-104	-2.40562	-1.77606	3.40468e-51	-1.14305	-1.38754
112668805	chr12:112668805:T:C	1.17868e-103	-1.06889e-09	-1.87009	6.7994e-51	-1.06889e-09	-1.83891
112670286	chr12:112670286:G:T	1.31485e-103	-1.06889e-09	-1.76076	6.71396e-51	-1.06889e-09	-1.85155
112670396	chr12:112670396:T:G	1.88808e-103	-1.06889e-09	-1.39892	1.6048e-49	-1.06889e-09	1.32243
112670725	chr12:112670725:C:T	1.88555e-103	-1.06889e-09	-1.40026	1.58494e-49	-1.06889e-09	1.30997
112670933	chr12:112670933:G:A	1.28017e-103	-1.06889e-09	-1.78749	6.57501e-51	-1.06889e-09	-1.87246
112671923	chr12:112671923:T:C	1.49494e-103	-1.06889e-09	-1.63239	8.51723e-51	-1.06889e-09	-1.61365
112672807	chr12:112672807:C:T	1.33271e-103	-1.06889e-09	-1.74726	6.57404e-51	-1.06889e-09	-1.87261
112672970	chr12:112672970:T:C	1.38519e-103	-1.06889e-09	-1.70864	1.39135e-50	-1.06889e-09	-1.12288
112673044	chr12:112673044:T:C	1.40311e-103	-1.06889e-09	-1.69579	1.43183e-50	-1.06889e-09	-1.0942
112673185	chr12:112673185:G:A	5.00392e-104	-1.87554	-0.851304	2.89901e-51	-1.17045	-1.52092
112673205	chr12:112673205:A:G	1.18051e-103	-1.06889e-09	-1.86853	9.95318e-51	-1.06889e-09	-1.45785
112673562	chr12:112673562:A:G	4.1541e-103	-1.06889e-09	-0.610384	1.25602e-50	-1.06889e-09	-1.22521
112673602	chr12:112673602:G:T	1.34599e-103	-1.06889e-09	-1.73735	6.76027e-51	-1.06889e-09	-1.84468
112673751	chr12:112673751:G:C	1.36648e-103	-1.06889e-09	-1.72224	6.58345e-51	-1.06889e-09	-1.87118
112674209	chr12:112674209:C:T	1.3835e-103	-1.06889e-09	-1.70987	1.83679e-50	-1.06889e-09	-0.845137
112674409	chr12:112674409:C:A	1.47695e-103	-1.06889e-09	-1.6445	2.69176e-50	-1.06889e-09	-0.462959
112674845	chr12:112674845:T:C	1.76125e-100	7.31226	-1.87296	1.12459e-46	6.5449	1.32971
112675357	chr12:112675357:C:T	1.17393e-103	-1.06889e-09	-1.87412	1.7648e-50	-1.06889e-09	-0.885116
112675891	chr12:112675891:A:C	4.8298e-103	-1.06889e-09	-0.459675	5.14168e-50	-1.06889e-09	0.184225
112676084	chr12:112676084:C:T	1.14442e-104	-2.56607	-1.63609	1.54312e-51	-1.84357	-1.47837
112676155	chr12:112676155:G:A	1.92112e-103	-1.06889e-09	-1.38157	7.42371e-51	-1.06889e-09	-1.75106
112676562	chr12:112676562:G:A	1.53358e-103	-1.06889e-09	-1.60688	1.7012e-50	-1.06889e-09	-0.921819
112677071	chr12:112677071:T:C	8.68921e-104	-2.17498	-1.03578e-09	7.71589e-51	-1.71246	-1.03578e-09
112677212	chr12:112677212:G:A	4.93562e-103	-1.06889e-09	-0.438002	1.19122e-50	-1.06889e-09	-1.27818
112677493	chr12:112677493:C:T	1.1584e-103	-1.88744	-1.03578e-09	4.44261e-50	0.0380865	-1.03578e-09
112677565	chr12:112677565:G:T	1.3832e-91	26.5529	-0.631946	1.31751e-49	-2.46614	3.59132
112677593	chr12:112677593:C:T	2.4131e-103	-1.06889e-09	-1.15357	1.5168e-50	-1.06889e-09	-1.03655
112677764	chr12:112677764:G:A	7.91287e-104	-2.09795	-0.170622	2.12185e-51	-1.81877	-1.18469
112677777	chr12:112677777:G:T	1.68292e-103	-1.06889e-09	-1.51395	2.01818e-50	-1.06889e-09	-0.750958
112677823	chr12:112677823:T:C	1.06603e-90	28.6612	-0.698182	1.96784e-49	-2.5833	4.10967
112678183	chr12:112678183:C:T	2.11602e-102	-1.06889e-09	1.01764	4.80497e-48	-1.06889e-09	4.72167
112678195	chr12:112678195:G:A	2.52491e-92	24.8257	-0.605553	2.18964e-50	-1.6876	1.01818
112678768	chr12:112678768:A:G	1.36021e-103	-1.06889e-09	-1.72684	1.19386e-50	-1.06889e-09	-1.27597
112678846	chr12:112678846:A:G	2.14008e-103	-1.06889e-09	-1.27364	3.95509e-50	-1.06889e-09	-0.0781505
112678879	chr12:112678879:C:T	1.17672e-103	-1.06889e-09	-1.87175	1.46107e-50	-1.06889e-09	-1.07398
112678881	chr12:112678881:G:A	3.49572e-103	-1.06889e-09	-0.782942	1.29847e-47	-1.06889e-09	5.71579
112679228	chr12:112679228:A:G	2.70326e-103	-1.06889e-09	-1.04002	3.57978e-50	-1.06889e-09	-0.177855
112679442	chr12:112679442:C:T	1.51402e-103	-1.06889e-09	-1.61971	1.66059e-50	-1.06889e-09	-0.945982
112679519	chr12:112679519:G:A	1.31803e-103	-1.06889e-09	-1.75834	6.68295e-51	-1.06889e-09	-1.85618
112679586	chr12:112679586:C:T	1.08189e-92	25.2426	-1.86997	2.06505e-51	-2.33412	-0.696469
112679592	chr12:112679592:A:T	1.91274e-103	-1.06889e-09	-1.38594	2.044e-49	-1.06889e-09	1.56434
112679715	chr12:112679715:C:T	3.2011e-92	25.0049	-0.547425	2.66089e-50	-1.60599	1.13149
112679985	chr12:112679985:G:A	1.17177e-103	-1.87596	-1.03578e-09	3.22221e-51	-2.58567	-1.03578e-09
112680038	chr12:112680038:T:A	1.18926e-103	-1.06889e-09	-1.86115	7.19174e-51	-1.06889e-09	-1.78281
112680056	chr12:112680056:C:T	2.30627e-103	-1.06889e-09	-1.19885	2.51813e-50	-1.06889e-09	-0.52964
112680112	chr12:112680112:A:C	1.1888e-103	-1.06889e-09	-1.86154	1.01106e-50	-1.06889e-09	-1.44215
112680253	chr12:112680253:T:A	1.18898e-103	-1.06889e-09	-1.86139	7.93602e-51	-1.06889e-09	-1.68433
112680415	chr12:112680415:C:T	1.35653e-92	25.1316	-1.53273	1.15955e-51	-1.9044	-1.70331
112680730	chr12:112680730:G:A	1.77329e-92	25.1665	-1.29969	1.33378e-51	-1.88073	-1.58699
112680807	chr12:112680807:T:C	1.40877e-103	-1.84801	0.156251	1.09201e-51	-2.65604	-1.01168
112680967	chr12:112680967:T:C	1.42775e-103	-1.81861	0.140237	1.08314e-51	-2.65045	-1.02543
112681412	chr12:112681412:C:G	1.37108e-103	-1.06889e-09	-1.71888	1.21031e-50	-1.06889e-09	-1.26228
112681532	chr12:112681532:A:C	1.34504e-103	-1.06889e-09	-1.73806	1.37148e-50	-1.06889e-09	-1.13726
112681797	chr12:112681797:A:G	2.4219e-103	-1.06889e-09	-1.14993	3.60343e-50	-1.06889e-09	-0.171269
112682008	chr12:112682008:G:A	1.18857e-92	25.0261	-1.55935	1.12529e-51	-1.91228	-1.72542
112682151	chr12:112682151:T:C	1.32191e-103	-1.06889e-09	-1.7554	1.14055e-50	-1.06889e-09	-1.32165
112682221	chr12:112682221:T:C	2.41078e-103	-1.06889e-09	-1.15453	3.56961e-50	-1.06889e-09	-0.180699
112682583	chr12:112682583:T:C	1.62844e-103	-1.06889e-09	-1.54686	2.48201e-49	-1.06889e-09	1.7585
112682654	chr12:112682654:T:C	7.81526e-93	24.5326	-1.48518	1.1114e-51	-1.9758	-1.67432
112683034	chr12:112683034:A:G	1.61543e-103	-1.06889e-09	-1.55488	2.41223e-49	-1.06889e-09	1.72998
112683326	chr12:112683326:C:T	2.10079e-103	-1.06889e-09	-1.29217	2.52845e-50	-1.06889e-09	-0.525549
112683437	chr12:112683437:T:C	6.67565e-104	-2.4386	-1.03578e-09	3.39052e-51	-2.53476	-1.03578e-09
112683466	chr12:112683466:A:G	4.74794e-103	-1.06889e-09	-0.476769	1.02582e-49	-1.06889e-09	0.874924
112683647	chr12:112683647:G:A	1.23287e-103	-1.06889e-09	-1.82514	1.74018e-50	-1.06889e-09	-0.899167
112683923	chr12:112683923:G:C	1.23418e-103	-1.06889e-09	-1.82407	6.92342e-51	-1.06889e-09	-1.82083
112684004	chr12:112684004:T:A	1.17673e-103	-1.06889e-09	-1.87174	1.23895e-50	-1.06889e-09	-1.23889
112684043	chr12:112684043:A:G	1.90065e-103	-1.06889e-09	-1.39229	5.3855e-49	-1.06889e-09	2.53314
112684232	chr12:112684232:G:A	7.69469e-102	3.24866	-0.940024	4.28846e-51	-2.5689	0.269084
112684921	chr12:112684921:G:A	2.13689e-103	-1.06889e-09	-1.27513	2.47812e-49	-1.06889e-09	1.75693
112685121	chr12:112685121:G:A	1.24449e-103	-1.06889e-09	-1.81575	6.56417e-51	-1.06889e-09	-1.87411
112685153	chr12:112685153:T:C	1.18766e-103	-1.86249	-1.03578e-09	3.10989e-51	-2.62115	-1.03578e-09
112686266	chr12:112686266:GT:G	1.19993e-103	-1.06889e-09	-1.85222	7.70463e-51	-1.06889e-09	-1.71392
112686546	chr12:112686546:G:A	1.12579e-92	24.7529	-1.34046	1.18473e-51	-1.96382	-1.62241
112686550	chr12:112686550:G:A	1.29276e-102	-1.06889e-09	0.524886	2.09503e-49	-1.06889e-09	1.589
112686569	chr12:112686569:G:A	1.21897e-103	-1.06889e-09	-1.83647	1.43567e-50	-1.06889e-09	-1.09153
112686628	chr12:112686628:A:T	1.35065e-103	-1.06889e-09	-1.73389	1.17184e-50	-1.06889e-09	-1.29458
112686772	chr12:112686772:A:T	1.37686e-92	24.9962	-1.38245	1.19393e-51	-1.92793	-1.65056
112686862	chr12:112686862:T:A	1.34077e-103	-1.06889e-09	-1.74124	1.15707e-50	-1.06889e-09	-1.30726
112686965	chr12:112686965:T:A	2.06171e-103	-1.99693	0.685985	1.48401e-51	-2.67371	-0.687282
112687103	chr12:112687103:G:A	1.19752e-103	-1.06889e-09	-1.85422	7.75165e-51	-1.06889e-09	-1.70783
112687506	chr12:112687506:G:T	4.50334e-93	24.3514	-1.85519	1.12764e-51	-2.33387	-1.30174
112687623	chr12:112687623:T:C	2.05411e-103	-1.06889e-09	-1.31464	1.49251e-50	-1.06889e-09	-1.0527
112688028	chr12:112688028:G:A	1.22425e-103	-1.06889e-09	-1.83215	1.11624e-50	-1.06889e-09	-1.34319
112688590	chr12:112688590:A:G	1.90813e-103	-1.06889e-09	-1.38835	6.72536e-51	-1.06889e-09	-1.84986
112688621	chr12:112688621:A:G	1.33918e-103	-1.06889e-09	-1.74242	1.15204e-50	-1.06889e-09	-1.31162
112689205	chr12:112689205:A:G	1.22813e-103	-1.06889e-09	-1.82899	1.76005e-50	-1.06889e-09	-0.887813
112689254	chr12:112689254:G:A	9.53153e-102	-0.120745	2.64346	2.66439e-49	-2.47668	4.30609
112689548	chr12:112689548:A:G	9.70985e-103	-1.06889e-09	0.238661	3.74184e-49	-1.06889e-09	2.16901
112689599	chr12:112689599:G:A	8.85121e-93	24.6295	-1.45753	6.40705e-50	-2.58719	2.99143
112690086	chr12:112690086:G:A	1.4715e-103	-1.6482	-1.03578e-09	4.40909e-51	-2.27207	-1.03578e-09
112690376	chr12:112690376:T:C	1.46643e-103	-1.65165	-1.03578e-09	4.02942e-51	-2.36212	-1.03578e-09
112690542	chr12:112690542:A:T	2.94491e-103	-1.06889e-09	-0.954402	1.96294e-50	-1.06889e-09	-0.778711
112690803	chr12:112690803:G:A	7.48163e-103	-1.06889e-09	-0.022029	1.05805e-50	-1.06889e-09	-1.39673
112690949	chr12:112690949:C:T	3.3716e-102	-1.8404	3.32389	2.15466e-45	-2.01847	12.8459
112691181	chr12:112691181:C:T	2.98006e-102	-0.986152	2.3462	5.40176e-47	-2.37496	9.51629
112691253	chr12:112691253:C:G	1.31605e-103	-1.06889e-09	-1.75984	1.56421e-50	-1.06889e-09	-1.00577
112691477	chr12:112691477:A:G	6.11687e-104	-2.22695	-0.299068	1.92521e-51	-1.80877	-1.29193
112691660	chr12:112691660:G:A	2.74522e-103	-1.02462	-1.03578e-09	5.81402e-51	-1.99547	-1.03578e-09
112691779	chr12:112691779:T:C	1.35977e-102	-0.903114	1.47854	3.29424e-47	-2.31345	8.96022
112691975	chr12:112691975:G:A	1.42772e-103	-1.06889e-09	-1.6784	1.7141e-50	-1.06889e-09	-0.914267
112692183	chr12:112692183:G:C	1.18845e-103	-1.06889e-09	-1.86183	7.91746e-51	-1.06889e-09	-1.68667
112692479	chr12:112692479:A:G	6.51952e-103	-1.06889e-09	-0.159679	1.09823e-50	-1.06889e-09	-1.35946
112693269	chr12:112693269:T:C	9.33007e-103	-1.06889e-09	0.198763	6.65964e-50	-1.06889e-09	0.442911
112693438	chr12:112693438:C:A	1.42066e-103	-1.06889e-09	-1.68336	6.57026e-51	-1.06889e-09	-1.87319
112693572	chr12:112693572:G:T	8.22057e-103	-1.06889e-09	0.0721597	1.60162e-50	-1.06889e-09	-0.982139
112694599	chr12:112694599:G:C	2.64029e-103	-1.06889e-09	-1.06359	1.77073e-50	-1.06889e-09	-0.881761
112694614	chr12:112694614:A:G	8.92112e-98	13.5373	-1.87047	1.57667e-51	-1.42627	-1.87416
112694878	chr12:112694878:G:A	1.49955e-103	-1.06889e-09	-1.62932	9.66023e-51	-1.06889e-09	-1.48772
112694890	chr12:112694890:C:T	2.78256e-103	-1.06889e-09	-1.01111	5.2028e-49	-1.06889e-09	2.49863
112695646	chr12:112695646:G:A	1.62036e-103	-1.06889e-09	-1.55183	1.33638e-50	-1.06889e-09	-1.16319
112695696	chr12:112695696:T:C	1.35765e-103	-1.06889e-09	-1.72873	6.62091e-51	-1.06889e-09	-1.86551
112696110	chr12:112696110:T:C	2.00527e-97	14.3407	-1.86393	3.01475e-51	-2.52893	-0.123293
112697212	chr12:112697212:G:A	4.02335e-104	-2.41429	-0.530659	1.96638e-51	-2.67788	-0.401659
112697726	chr12:112697726:A:G	6.71812e-73	70.3814	-1.43353	1.01429e-47	2.07143	3.39736
112697773	chr12:112697773:A:G	1.40893e-97	12.8402	-0.71637	1.19704e-49	-2.66602	3.6953
112698826	chr12:112698826:A:C	1.82678e-96	16.5376	-1.85141	4.6074e-51	-2.28238	0.0543039
112699191	chr12:112699191:G:C	3.09275e-97	14.4551	-1.54496	9.62682e-52	-2.12321	-1.67056
112699250	chr12:112699250:A:G	1.52209e-103	-1.06889e-09	-1.6144	1.27289e-50	-1.06889e-09	-1.21186
112699579	chr12:112699579:C:T	1.26447e-97	13.7481	-1.73237	6.82925e-52	-2.28082	-1.85629
112699661	chr12:112699661:T:G	1.90655e-103	-1.06889e-09	-1.38918	1.25418e-50	-1.06889e-09	-1.22667
112699726	chr12:112699726:G:A	2.59602e-96	12.898	2.13961	1.26846e-46	-2.67904	10.674
112700027	chr12:112700027:G:T	3.90961e-104	-2.41214	-0.561487	1.92591e-51	-2.67794	-0.4224
112700226	chr12:112700226:C:T	3.1849e-103	-1.06889e-09	-0.876058	9.3019e-51	-1.06889e-09	-1.52552
112700724	chr12:112700724:A:T	1.2495e-103	-1.06889e-09	-1.81174	6.57454e-51	-1.06889e-09	-1.87254
112701705	chr12:112701705:A:G	1.30933e-103	-1.06889e-09	-1.76496	1.75592e-50	-1.06889e-09	-0.89016
112702134	chr12:112702134:C:T	1.18337e-103	-1.06889e-09	-1.86611	8.10703e-51	-1.06889e-09	-1.66301
112702236	chr12:112702236:C:T	3.3098e-97	14.6184	-1.6405	6.90846e-51	-2.43264	0.609644
112702348	chr12:112702348:A:G	2.70571e-103	-1.03911	-1.03578e-09	3.16981e-51	-2.60207	-1.03578e-09
112702355	chr12:112702355:G:A	3.57133e-97	14.8636	-1.80961	3.08805e-51	-2.37241	-0.255793
112702523	chr12:112702523:T:C	1.66113e-97	12.9366	-0.648066	1.32372e-49	-2.66421	3.79408
112702696	chr12:112702696:A:G	3.46044e-97	14.8539	-1.83152	3.88459e-51	-2.44457	0.045843
112702715	chr12:112702715:T:C	1.76421e-103	-1.06889e-09	-1.46678	1.16618e-50	-1.06889e-09	-1.29942
112703106	chr12:112703106:A:G	1.66757e-103	-1.06889e-09	-1.52311	7.13787e-51	-1.06889e-09	-1.79033
112703305	chr12:112703305:A:G	1.18391e-103	-1.06889e-09	-1.86566	8.48338e-51	-1.06889e-09	-1.61763
112703959	chr12:112703959:ATCT:A	2.92182e-97	14.3887	-1.53549	8.69139e-52	-2.15568	-1.74032
112704052	chr12:112704052:T:C	2.82645e-97	14.3808	-1.56079	7.08626e-52	-2.24161	-1.85856
112704238	chr12:112704238:G:A	1.72667e-102	-1.06889e-09	0.8143	7.35752e-49	-1.06889e-09	2.84515
112704335	chr12:112704335:C:T	4.08565e-101	3.97817	-1.03578e-09	3.56937e-51	-2.48335	-1.03578e-09
112704366	chr12:112704366:A:G	1.42749e-104	-2.52134	-1.4598	9.07991e-52	-2.62393	-1.22833
112704560	chr12:112704560:G:T	1.86793e-98	11.9682	-1.86489	1.20512e-51	-1.74043	-1.82873
112704986	chr12:112704986:C:T	2.95174e-103	-1.06889e-09	-0.952086	8.88376e-51	-1.06889e-09	-1.57151
112705760	chr12:112705760:T:C	4.46367e-97	15.0272	-1.75025	3.44862e-51	-2.34937	-0.1684
112706600	chr12:112706600:C:A	1.46252e-103	-1.06889e-09	-1.65432	6.56435e-51	-1.06889e-09	-1.87409
112706928	chr12:112706928:T:C	2.80215e-103	-1.06889e-09	-1.00409	5.1965e-49	-1.06889e-09	2.49742
112707141	chr12:112707141:T:G	5.23416e-97	14.7131	-1.27691	7.82417e-52	-2.21951	-1.7816
112707666	chr12:112707666:A:C	9.80926e-104	-1.41917	-0.634569	1.18655e-51	-2.51957	-1.06512
112708369	chr12:112708369:C:T	3.53551e-103	-1.06889e-09	-0.771623	1.02711e-50	-1.06889e-09	-1.42641
112709264	chr12:112709264:T:C	1.64877e-103	-1.53445	-1.03578e-09	2.93214e-51	-2.68001	-1.03578e-09
112709666	chr12:112709666:A:G	2.46395e-98	12.2476	-1.86736	6.94651e-52	-2.5538	-1.56628
112709758	chr12:112709758:G:A	2.32241e-98	12.1951	-1.87407	5.85085e-52	-2.51106	-1.78068
112709778	chr12:112709778:G:A	1.39756e-103	-1.69975	-1.03578e-09	3.57775e-51	-2.48101	-1.03578e-09
112709924	chr12:112709924:G:A	1.77928e-103	-1.06889e-09	-1.45827	2.04083e-50	-1.06889e-09	-0.739798
112710060	chr12:112710060:C:T	4.70291e-103	-1.06889e-09	-0.486298	3.72937e-50	-1.06889e-09	-0.136916
112710166	chr12:112710166:C:T	3.09887e-103	-1.06889e-09	-0.903442	6.5697e-49	-1.06889e-09	2.7319
112710501	chr12:112710501:C:T	4.47081e-97	14.7274	-1.44878	1.12403e-51	-2.05749	-1.58132
112710901	chr12:112710901:C:T	3.1911e-103	-1.06889e-09	-0.874113	9.3126e-51	-1.06889e-09	-1.52437
112711017	chr12:112711017:TC:T	2.02099e-103	-1.33089	-1.03578e-09	2.95617e-51	-2.67185	-1.03578e-09
112711623	chr12:112711623:C:T	4.33446e-103	-1.06889e-09	-0.567883	3.39565e-50	-1.06889e-09	-0.230661
112712123	chr12:112712123:T:G	4.37125e-103	-1.06889e-09	-0.55943	3.40441e-50	-1.06889e-09	-0.228083
112713177	chr12:112713177:A:T	1.12417e-97	13.4827	-1.58467	7.99131e-51	-2.58777	0.910385
112713232	chr12:112713232:T:C	1.7051e-103	-1.06889e-09	-1.50086	1.12454e-50	-1.06889e-09	-1.33578
112713507	chr12:112713507:G:T	4.31735e-96	13.1745	2.37175	1.85522e-46	-2.67978	11.055
112714292	chr12:112714292:A:G	7.47865e-98	13.0463	-1.55579	8.15534e-51	-2.61762	0.960553
112714401	chr12:112714401:C:T	1.67148e-97	12.8618	-0.567112	1.13793e-49	-2.66104	3.63969
112714782	chr12:112714782:A:G	2.299e-97	12.8473	-0.233781	2.8047e-49	-2.66433	4.54505
112715068	chr12:112715068:A:G	2.91352e-103	-1.06889e-09	-0.965118	8.84911e-51	-1.06889e-09	-1.57542
112715162	chr12:112715162:G:T	2.11948e-103	-1.06889e-09	-1.28331	1.56585e-50	-1.06889e-09	-1.00473
112715549	chr12:112715549:A:G	1.68756e-103	-1.06889e-09	-1.5112	1.41029e-50	-1.06889e-09	-1.10936
112715635	chr12:112715635:C:T	2.12184e-103	-1.2822	-1.03578e-09	2.99277e-51	-2.65954	-1.03578e-09
112715738	chr12:112715738:G:A	3.18357e-103	-1.06889e-09	-0.876478	6.50993e-49	-1.06889e-09	2.72276
112715864	chr12:112715864:A:G	2.37002e-96	16.8165	-1.87	1.65054e-51	-2.42991	-0.824734
112716389	chr12:112716389:A:G	1.69835e-103	-1.06889e-09	-1.50482	1.4336e-50	-1.06889e-09	-1.09296
112716679	chr12:112716679:G:A	1.52391e-103	-1.06889e-09	-1.6132	1.20013e-50	-1.06889e-09	-1.27073
112716989	chr12:112716989:A:G	2.11766e-103	-1.28417	-1.03578e-09	2.0528e-49	1.56863	-1.03578e-09
112717435	chr12:112717435:C:T	5.19323e-98	12.1648	-1.03901	3.60685e-51	-2.05435	-0.418551
112717950	chr12:112717950:C:T	1.20934e-103	-1.06889e-09	-1.8444	6.99871e-51	-1.06889e-09	-1.81001
112718483	chr12:112718483:G:C	3.41097e-103	-1.06889e-09	-0.807483	9.77364e-51	-1.06889e-09	-1.47605
112718496	chr12:112718496:T:C	1.62121e-103	-1.55131	-1.03578e-09	8.42362e-51	-1.6247	-1.03578e-09
112718616	chr12:112718616:G:A	2.96027e-103	-1.06889e-09	-0.949201	4.11838e-50	-1.06889e-09	-0.037695
112718618	chr12:112718618:G:A	4.09615e-98	12.676	-1.78752	8.38391e-52	-2.11265	-1.81936
112719095	chr12:112719095:G:A	3.24719e-97	14.7214	-1.76256	9.4132e-52	-2.63126	-1.18496
112719096	chr12:112719096:T:C	3.43095e-97	14.7762	-1.7623	9.43385e-52	-2.62844	-1.18558
112719097	chr12:112719097:G:A	2.54393e-103	-1.06889e-09	-1.10077	2.71011e-50	-1.06889e-09	-0.456165
112719581	chr12:112719581:T:C	2.25904e-103	-1.06889e-09	-1.21954	6.8809e-51	-1.06889e-09	-1.82699
112719966	chr12:112719966:T:C	6.80096e-103	-1.64924	1.53183	6.89623e-50	-2.62921	3.10703
112720233	chr12:112720233:G:A	2.80431e-104	-1.61584	-1.69007	5.06502e-52	-2.62739	-1.80858
112720491	chr12:112720491:T:C	2.05691e-103	-1.31327	-1.03578e-09	3.11172e-51	-2.62056	-1.03578e-09
112721046	chr12:112721046:C:T	1.73485e-103	-1.48356	-1.03578e-09	3.21962e-51	-2.58648	-1.03578e-09
112721939	chr12:112721939:G:T	1.09861e-102	0.362154	-1.03578e-09	1.22081e-49	1.04894	-1.03578e-09
112722043	chr12:112722043:A:T	7.2578e-104	-0.650784	-1.7042	1.08747e-51	-2.55545	-1.11644
112722145	chr12:112722145:A:T	1.38275e-103	-1.06889e-09	-1.71041	6.7025e-51	-1.06889e-09	-1.85326
112722238	chr12:112722238:G:A	1.38052e-103	-1.06889e-09	-1.71202	6.70601e-51	-1.06889e-09	-1.85274
112722430	chr12:112722430:A:G	2.85255e-103	-1.06889e-09	-0.986268	2.43826e-50	-1.06889e-09	-0.561869
112723000	chr12:112723000:A:C	2.41621e-103	-1.06889e-09	-1.15228	1.82499e-50	-1.06889e-09	-0.851578
112723007	chr12:112723007:T:C	7.53548e-103	1.73021	-1.74507	8.18872e-52	-2.42024	-1.53533
112723633	chr12:112723633:T:C	2.5125e-96	16.2382	-1.23333	1.37714e-49	-2.67972	3.84916
112723964	chr12:112723964:T:C	2.88873e-103	-1.06889e-09	-0.973665	3.65893e-50	-1.06889e-09	-0.155983
112724023	chr12:112724023:C:T	5.37889e-104	-0.99487	-1.65971	1.04285e-51	-2.62501	-1.08877
112724150	chr12:112724150:C:T	3.54158e-104	-1.41288	-1.65961	9.57217e-52	-2.6718	-1.12767
112724323	chr12:112724323:T:C	1.69886e-103	-1.06889e-09	-1.50453	6.57042e-51	-1.06889e-09	-1.87316
112724375	chr12:112724375:T:A	1.93381e-103	-1.06889e-09	-1.37499	6.60024e-51	-1.06889e-09	-1.86863
112724393	chr12:112724393:T:C	2.30318e-103	-1.06889e-09	-1.20019	7.82513e-51	-1.06889e-09	-1.6984
112724467	chr12:112724467:C:T	1.69804e-103	-1.06889e-09	-1.505	6.57062e-51	-1.06889e-09	-1.87313
112724665	chr12:112724665:A:G	1.27724e-103	-1.06889e-09	-1.78978	8.07333e-51	-1.06889e-09	-1.66717
112724953	chr12:112724953:G:A	2.07733e-103	-1.06889e-09	-1.3034	9.15601e-51	-1.06889e-09	-1.54133
112725336	chr12:112725336:C:T	1.214e-103	-1.06889e-09	-1.84056	6.61277e-51	-1.06889e-09	-1.86674
112725851	chr12:112725851:G:A	1.44318e-81	50.6891	-1.69988	4.68972e-48	2.14109	2.5563
112725855	chr12:112725855:A:G	1.44512e-81	50.6869	-1.69636	4.51854e-48	2.1229	2.53731
112725919	chr12:112725919:A:G	4.27606e-101	4.61675	-0.593024	2.43504e-50	-1.74507	1.18188
112725961	chr12:112725961:A:G	1.41284e-83	46.2356	-1.8728	5.46734e-49	1.25074	1.29748
112726751	chr12:112726751:A:G	1.17866e-81	50.6277	-1.84089	5.962e-49	1.39798	1.23685
112726905	chr12:112726905:C:A	1.15911e-102	1.27086	-0.855102	1.16361e-48	0.680966	2.62258
112726962	chr12:112726962:G:A	2.64004e-97	14.563	-1.81117	4.16108e-50	1.81414	-1.84151
112726992	chr12:112726992:A:C	2.11453e-81	51.1943	-1.82311	6.30527e-49	1.29667	1.39415
112727387	chr12:112727387:C:T	4.97144e-82	49.5742	-1.65069	2.84403e-48	1.8259	2.37134
112727991	chr12:112727991:G:T	6.20745e-104	-1.03789	-1.47342	2.23208e-51	-2.6773	-0.275508
112728047	chr12:112728047:C:G	1.31347e-80	53.0667	-1.86903	2.77826e-49	1.12388	0.747374
112728352	chr12:112728352:G:C	4.16128e-104	-1.5089	-1.40234	1.52127e-51	-2.6402	-0.695992
112728640	chr12:112728640:T:A	1.17406e-103	-1.06889e-09	-1.87402	8.59467e-51	-1.06889e-09	-1.6046
112728715	chr12:112728715:C:T	7.50843e-83	47.9057	-1.87245	1.66524e-47	2.78871	3.17586
112728764	chr12:112728764:A:G	2.05023e-82	48.584	-1.54627	2.47776e-49	2.60159	-0.844804
112728860	chr12:112728860:G:A	6.54983e-103	-1.06889e-09	-0.155041	1.71487e-49	-1.06889e-09	1.38877
112729201	chr12:112729201:C:T	1.17887e-103	-1.06889e-09	-1.86992	7.44549e-51	-1.06889e-09	-1.74813
112729401	chr12:112729401:G:A	1.18397e-103	-1.06889e-09	-1.86561	7.29289e-51	-1.06889e-09	-1.76884
112729670	chr12:112729670:A:G	2.5813e-103	-1.06889e-09	-1.08619	9.52619e-51	-1.06889e-09	-1.5017
112729883	chr12:112729883:C:G	3.7968e-103	-1.06889e-09	-0.700322	9.64581e-49	-1.06889e-09	3.11595
112730481	chr12:112730481:G:C	6.05912e-104	-2.30861	-0.226893	7.38484e-49	2.61388	0.234975
112730561	chr12:112730561:G:A	1.49157e-103	-1.63465	-1.03578e-09	2.95096e-51	-2.67361	-1.03578e-09
112730563	chr12:112730563:A:G	1.59582e-90	29.7605	-1.39401	3.24712e-50	1.54367	-1.81905
112730591	chr12:112730591:C:T	2.10823e-103	-1.06889e-09	-1.28863	2.53187e-50	-1.06889e-09	-0.524196
112730995	chr12:112730995:C:T	1.20089e-103	-1.06889e-09	-1.85142	6.85335e-51	-1.06889e-09	-1.831
112731520	chr12:112731520:C:G	1.96221e-103	-1.06889e-09	-1.36041	7.20424e-51	-1.06889e-09	-1.78107
112731595	chr12:112731595:A:G	4.82813e-103	-1.06889e-09	-0.460021	1.3492e-49	-1.06889e-09	1.14894
112731750	chr12:112731750:G:A	1.60518e-103	-1.06889e-09	-1.56124	1.22086e-50	-1.06889e-09	-1.2536
112731860	chr12:112731860:C:T	1.32669e-103	-1.06889e-09	-1.7518	1.35596e-50	-1.06889e-09	-1.14864
112731965	chr12:112731965:C:T	1.06957e-89	30.4828	-0.213824	1.85555e-50	0.270794	-1.10577
112732045	chr12:112732045:T:C	1.67325e-103	-1.06889e-09	-1.51971	1.06112e-50	-1.06889e-09	-1.39383
112732189	chr12:112732189:C:G	1.47266e-103	-1.06889e-09	-1.64741	2.09465e-50	-1.06889e-09	-0.713767
112732299	chr12:112732299:G:A	1.32314e-103	-1.06889e-09	-1.75448	1.34698e-50	-1.06889e-09	-1.15529
112732362	chr12:112732362:G:A	3.89886e-100	7.71097	-1.47701	7.66406e-51	-2.67525	0.95605
112732586	chr12:112732586:T:C	1.17768e-103	-1.06889e-09	-1.87094	8.06231e-51	-1.06889e-09	-1.66854
112732641	chr12:112732641:G:A	1.34503e-103	-1.06889e-09	-1.73806	1.40283e-50	-1.06889e-09	-1.11467
112732715	chr12:112732715:G:A	1.41491e-103	-1.06889e-09	-1.68742	9.94381e-51	-1.06889e-09	-1.45879
112733066	chr12:112733066:T:A	4.16188e-103	-1.06889e-09	-0.608513	1.09585e-49	-1.06889e-09	0.940962
112733933	chr12:112733933:T:C	1.94536e-103	-1.06889e-09	-1.36903	2.7282e-50	-1.06889e-09	-0.449514
112734506	chr12:112734506:T:C	1.94387e-103	-1.06889e-09	-1.3698	2.72536e-50	-1.06889e-09	-0.450554
112734713	chr12:112734713:C:T	1.70421e-103	-1.06889e-09	-1.50138	1.08076e-50	-1.06889e-09	-1.37549
112734801	chr12:112734801:G:A	2.00755e-103	-1.06889e-09	-1.33756	1.65623e-50	-1.06889e-09	-0.948611
112735204	chr12:112735204:G:A	2.32886e-100	7.22244	-1.50378	7.02259e-51	-2.68001	0.873403
112735380	chr12:112735380:A:G	1.17397e-103	-1.06889e-09	-1.87409	9.26484e-51	-1.06889e-09	-1.52951
112735635	chr12:112735635:C:T	1.21869e-103	-1.06889e-09	-1.83671	1.01738e-50	-1.06889e-09	-1.43593
112735735	chr12:112735735:A:G	1.21868e-103	-1.06889e-09	-1.83671	1.01737e-50	-1.06889e-09	-1.43593
112735757	chr12:112735757:C:T	2.09813e-100	6.48768	-0.873362	3.14353e-51	-2.58902	-0.021377
112735968	chr12:112735968:C:T	2.54457e-103	-1.06889e-09	-1.10052	2.54618e-50	-1.06889e-09	-0.51856
112736208	chr12:112736208:C:T	3.49316e-103	-1.06889e-09	-0.783672	1.15092e-50	-1.06889e-09	-1.31259
112736678	chr12:112736678:G:A	1.20648e-103	-1.06889e-09	-1.84677	7.38633e-51	-1.06889e-09	-1.75611
112737562	chr12:112737562:C:T	2.04728e-103	-1.06889e-09	-1.31797	1.69851e-50	-1.06889e-09	-0.923406
112737775	chr12:112737775:T:C	4.57252e-103	-1.06889e-09	-0.514415	1.26731e-49	-1.06889e-09	1.08633
112738361	chr12:112738361:A:T	5.90118e-90	29.7308	-0.0565295	2.57888e-50	0.4722	-0.978
112738673	chr12:112738673:A:G	1.2975e-103	-1.77404	-1.03578e-09	3.0178e-51	-2.65121	-1.03578e-09
112738696	chr12:112738696:C:T	8.89934e-90	30.2004	-0.115284	2.37149e-50	0.320271	-0.909907
112738743	chr12:112738743:G:A	5.91777e-104	-2.17976	-0.379349	5.75577e-49	2.35858	0.24105
112738764	chr12:112738764:T:C	1.17514e-103	-1.06889e-09	-1.87309	6.80976e-51	-1.06889e-09	-1.83738
112738783	chr12:112738783:T:C	3.08994e-103	-1.06889e-09	-0.906328	2.68085e-50	-1.06889e-09	-0.467022
112738884	chr12:112738884:C:T	1.28267e-103	-1.78554	-1.03578e-09	1.09737e-50	-1.36024	-1.03578e-09
112739234	chr12:112739234:A:T	3.12575e-104	-1.61743	-1.57996	7.07343e-52	-2.48462	-1.61735
112739338	chr12:112739338:A:G	5.56509e-103	-1.06889e-09	-0.317968	1.67402e-49	-1.06889e-09	1.36466
112739446	chr12:112739446:C:A	2.6398e-100	7.22409	-1.38011	9.16883e-51	-2.68002	1.14009
112739454	chr12:112739454:A:G	2.07778e-103	-1.06889e-09	-1.30318	1.73798e-50	-1.06889e-09	-0.900432
112740598	chr12:112740598:C:T	1.1972e-103	-1.06889e-09	-1.85449	8.19604e-51	-1.06889e-09	-1.65209
112741051	chr12:112741051:G:A	1.40521e-103	-1.06889e-09	-1.69429	1.61088e-50	-1.06889e-09	-0.976373
112741125	chr12:112741125:TCTGTGTAGTAGGCTTTTA:T	2.94618e-103	-1.06889e-09	-0.953972	2.53483e-50	-1.06889e-09	-0.52303
112741171	chr12:112741171:A:G	3.21654e-103	-1.06889e-09	-0.866173	7.34136e-50	-1.06889e-09	0.54037
112741173	chr12:112741173:A:C	2.7384e-84	44.5184	-1.79641	3.48564e-50	0.980327	-1.18483
112741248	chr12:112741248:G:A	2.80448e-103	-1.06889e-09	-1.00326	2.32474e-50	-1.06889e-09	-0.609546
112741369	chr12:112741369:T:C	3.20118e-103	-1.06889e-09	-0.870962	6.8908e-50	-1.06889e-09	0.477032
112741497	chr12:112741497:G:T	1.45827e-102	-1.06889e-09	0.645353	4.88912e-50	-1.06889e-09	0.133857
112741752	chr12:112741752:A:G	5.82914e-103	-1.06889e-09	-0.271611	1.58123e-49	-1.06889e-09	1.30763
112741852	chr12:112741852:C:T	4.09819e-103	-1.06889e-09	-0.623935	4.02587e-50	-1.06889e-09	-0.060415
112742149	chr12:112742149:A:C	4.62154e-103	-1.06889e-09	-0.503752	6.94722e-49	-1.06889e-09	2.78777
112742165	chr12:112742165:AAATTTTGGGATTGG:A	3.48948e-103	-1.06889e-09	-0.784728	3.14634e-50	-1.06889e-09	-0.306917
112742517	chr12:112742517:T:C	3.13965e-84	44.6829	-1.82412	3.80531e-50	0.938709	-1.05547
112742529	chr12:112742529:C:G	2.90371e-104	-1.98155	-1.28952	2.1733e-51	-2.20592	-0.773569
112743336	chr12:112743336:T:A	6.77779e-103	-1.06889e-09	-0.120829	2.67751e-50	-1.06889e-09	-0.468268
112743378	chr12:112743378:T:A	1.39874e-103	-1.06889e-09	-1.69891	8.62765e-51	-1.06889e-09	-1.60077
112743394	chr12:112743394:T:C	1.22737e-103	-1.06889e-09	-1.82961	1.53313e-50	-1.06889e-09	-1.02585
112743401	chr12:112743401:C:T	1.20795e-103	-1.06889e-09	-1.84556	1.41756e-50	-1.06889e-09	-1.10422
112743588	chr12:112743588:C:T	1.08849e-100	5.84142	-0.883354	2.98753e-51	-2.63225	-0.0290421
112744145	chr12:112744145:G:A	3.16097e-103	-1.06889e-09	-0.8836	2.79138e-50	-1.06889e-09	-0.42662
112744493	chr12:112744493:G:A	2.513e-85	41.4368	-1.10329	1.48522e-50	0.239717	-1.29731
112744534	chr12:112744534:G:A	4.31435e-101	5.89505	-1.86242	4.95227e-52	-2.67939	-1.77909
112744890	chr12:112744890:T:C	1.2007e-103	-1.06889e-09	-1.85157	1.37732e-50	-1.06889e-09	-1.13302
112744953	chr12:112744953:A:G	3.1306e-103	-1.06889e-09	-0.893256	2.77332e-50	-1.06889e-09	-0.43311
112744981	chr12:112744981:G:A	1.20051e-103	-1.06889e-09	-1.85173	1.37414e-50	-1.06889e-09	-1.13533
112745024	chr12:112745024:A:C	2.19443e-103	-1.06889e-09	-1.24856	2.97793e-50	-1.06889e-09	-0.361927
112745554	chr12:112745554:G:A	7.62656e-101	6.07639	-1.47407	9.98413e-52	-2.63077	-1.12656
112745681	chr12:112745681:T:C	3.50172e-83	47.1096	-1.83914	4.70773e-47	2.76303	4.24078
112745727	chr12:112745727:C:T	3.50252e-103	-0.780996	-1.03578e-09	3.38929e-51	-2.53512	-1.03578e-09
112745926	chr12:112745926:G:A	7.81713e-101	6.47357	-1.84656	4.9248e-52	-2.66023	-1.80381
112746486	chr12:112746486:C:T	3.09039e-101	5.20768	-1.5087	4.85502e-52	-2.67963	-1.79868
112746925	chr12:112746925:C:T	3.34845e-103	-1.06889e-09	-0.825983	2.99278e-50	-1.06889e-09	-0.356954
112746934	chr12:112746934:C:A	7.28304e-86	39.8532	-0.758182	2.75178e-50	0.781785	-1.22269
112747334	chr12:112747334:T:C	1.37377e-103	-1.06889e-09	-1.71692	8.95311e-51	-1.06889e-09	-1.56374
112747362	chr12:112747362:A:G	3.91209e-103	-1.06889e-09	-0.670408	4.15675e-50	-1.06889e-09	-0.0284213
112747434	chr12:112747434:A:G	1.37303e-103	-1.06889e-09	-1.71746	8.94631e-51	-1.06889e-09	-1.5645
112747593	chr12:112747593:G:T	1.54012e-103	-1.06889e-09	-1.60262	1.37693e-50	-1.06889e-09	-1.1333
112747801	chr12:112747801:T:C	3.35352e-103	-1.06889e-09	-0.824471	2.99824e-50	-1.06889e-09	-0.355131
112748215	chr12:112748215:G:A	1.67339e-102	2.475	-1.69204	2.29231e-51	-1.60698	-1.3192
112748260	chr12:112748260:G:A	1.23816e-103	-1.06889e-09	-1.82085	8.1211e-51	-1.06889e-09	-1.66127
112748813	chr12:112748813:A:T	1.21398e-103	-1.06889e-09	-1.84058	6.66615e-51	-1.06889e-09	-1.8587
112748931	chr12:112748931:G:A	2.40924e-103	-1.53966	0.384491	1.93551e-51	-2.30748	-0.787885
112749061	chr12:112749061:C:T	3.34845e-103	-1.06889e-09	-0.825983	2.99278e-50	-1.06889e-09	-0.356954
112749428	chr12:112749428:G:A	2.62741e-103	-1.06889e-09	-1.06848	3.70307e-50	-1.06889e-09	-0.143993
112749549	chr12:112749549:C:T	1.96296e-85	40.8008	-0.71431	2.2085e-50	0.475187	-1.13603
112749625	chr12:112749625:G:A	1.21276e-103	-1.06889e-09	-1.84158	6.66163e-51	-1.06889e-09	-1.85938
112749885	chr12:112749885:GT:G	5.04112e-103	-1.06889e-09	-0.416852	1.24289e-50	-1.06889e-09	-1.23572
112750307	chr12:112750307:C:G	1.19031e-103	-1.06889e-09	-1.86027	6.58496e-51	-1.06889e-09	-1.87095
112750906	chr12:112750906:T:C	3.94946e-103	-1.55727	0.896368	3.71982e-51	-2.34297	-0.0990966
112751108	chr12:112751108:A:G	1.88896e-103	-1.06889e-09	-1.39845	6.94868e-51	-1.06889e-09	-1.81719
112751178	chr12:112751178:C:T	1.2441e-103	-1.06889e-09	-1.81607	6.65507e-51	-1.06889e-09	-1.86036
112751443	chr12:112751443:A:T	1.1933e-103	-1.06889e-09	-1.85776	6.58889e-51	-1.06889e-09	-1.87036
112751499	chr12:112751499:C:G	1.17516e-103	-1.06889e-09	-1.87308	6.56522e-51	-1.06889e-09	-1.87395
112752224	chr12:112752224:G:T	1.0745e-83	45.7387	-1.64958	3.62768e-48	2.60292	1.83769
112752974	chr12:112752974:T:C	9.61476e-103	-1.86457	2.09339	2.24534e-50	-2.42204	1.77774
112753192	chr12:112753192:A:G	1.53028e-103	-1.60903	-1.03578e-09	2.97205e-51	-2.66649	-1.03578e-09
112753641	chr12:112753641:G:A	1.18199e-103	-1.06889e-09	-1.86728	6.58083e-51	-1.06889e-09	-1.87158
112754131	chr12:112754131:T:C	6.98671e-103	-1.8716	1.78113	1.7658e-50	-2.37219	1.48764
112754343	chr12:112754343:T:C	1.33134e-103	-1.06889e-09	-1.7483	6.56457e-51	-1.06889e-09	-1.87405
112754363	chr12:112754363:T:TA	1.8946e-90	28.2901	0.248063	1.39248e-49	0.736408	0.444107
112754871	chr12:112754871:T:C	3.36541e-103	-1.06889e-09	-0.820929	2.98768e-50	-1.06889e-09	-0.358657
112755122	chr12:112755122:A:G	9.94837e-91	27.273	0.620928	3.7911e-49	0.822343	1.35974
112755598	chr12:112755598:C:A	3.05155e-104	-1.41599	-1.80543	9.50791e-51	-1.18748	-0.316134
112755840	chr12:112755840:A:G	7.02161e-103	-0.0854872	-1.03578e-09	3.32078e-51	-2.55554	-1.03578e-09
112756081	chr12:112756081:T:C	3.39441e-104	-1.32971	-1.78523	9.53998e-51	-1.27943	-0.220815
112756299	chr12:112756299:G:A	1.53517e-103	-1.06889e-09	-1.60584	6.6956e-51	-1.06889e-09	-1.85429
112756559	chr12:112756559:A:C	3.13254e-104	-1.39421	-1.80101	9.57776e-51	-1.20829	-0.288011
112756728	chr12:112756728:T:C	1.19417e-103	-1.06889e-09	-1.85703	7.17062e-51	-1.06889e-09	-1.78575
112756924	chr12:112756924:C:T	1.18646e-102	-1.862	2.30107	2.4658e-50	-2.38924	1.8386
112756968	chr12:112756968:A:T	3.35805e-103	-1.06889e-09	-0.823121	2.98019e-50	-1.06889e-09	-0.361169
112757116	chr12:112757116:C:T	1.42064e-103	-1.06889e-09	-1.68337	8.67333e-51	-1.06889e-09	-1.59549
112757260	chr12:112757260:A:G	2.62661e-104	-1.64108	-1.73029	2.11002e-50	-0.787151	0.0806917
112758109	chr12:112758109:C:T	3.01899e-104	-2.22744	-1.0047	1.48047e-50	-2.04677	0.98597
112758307	chr12:112758307:A:G	2.92296e-104	-1.50744	-1.75703	1.67193e-50	-0.946335	0.00716044
112758901	chr12:112758901:A:G	1.69883e-103	-1.06889e-09	-1.50454	6.80267e-51	-1.06889e-09	-1.83843
112758928	chr12:112758928:G:A	1.03793e-102	1.82631	-1.52098	4.63168e-50	0.356531	-0.276767
112759110	chr12:112759110:C:T	4.28637e-84	44.9994	-1.8293	3.53058e-47	2.82722	3.88884
112759510	chr12:112759510:T:C	1.87277e-102	-1.93493	2.83045	4.94253e-50	-2.44715	2.59188
112759523	chr12:112759523:G:A	3.00775e-104	-1.43463	-1.80124	9.96069e-51	-1.162	-0.295097
112759983	chr12:112759983:C:T	1.89445e-103	-1.06889e-09	-1.39555	1.33073e-50	-1.06889e-09	-1.16742
112760219	chr12:112760219:G:A	4.51455e-104	-2.32924	-0.500525	3.76497e-50	-1.88087	1.75345
112760481	chr12:112760481:A:G	3.36032e-103	-1.06889e-09	-0.822444	2.98151e-50	-1.06889e-09	-0.360725
112760511	chr12:112760511:A:T	2.91323e-84	44.6482	-1.86432	5.29108e-47	2.90131	4.21931
112760628	chr12:112760628:C:T	1.75231e-103	-1.06889e-09	-1.47355	6.89557e-51	-1.06889e-09	-1.82486
112761316	chr12:112761316:G:T	4.37827e-103	-1.06889e-09	-0.557826	4.63662e-50	-1.06889e-09	0.0808316
112761521	chr12:112761521:G:A	1.20873e-103	-1.06889e-09	-1.84491	7.13829e-51	-1.06889e-09	-1.79027
112761538	chr12:112761538:A:G	3.44369e-104	-1.64247	-1.45805	3.18419e-50	-0.956631	0.661673
112762039	chr12:112762039:T:C	1.19253e-103	-1.06889e-09	-1.8584	1.37777e-50	-1.06889e-09	-1.13269
112762705	chr12:112762705:T:C	1.55548e-103	-1.06889e-09	-1.5927	6.77517e-51	-1.06889e-09	-1.84248
112762853	chr12:112762853:A:G	1.17956e-103	-1.06889e-09	-1.86934	7.82445e-51	-1.06889e-09	-1.69849
112762902	chr12:112762902:A:G	1.42402e-103	-1.06889e-09	-1.68099	8.68506e-51	-1.06889e-09	-1.59414
112762920	chr12:112762920:G:A	3.26709e-104	-1.34285	-1.81032	8.77006e-51	-1.25891	-0.325489
112763111	chr12:112763111:T:C	1.16143e-102	0.417757	-1.03578e-09	3.91307e-51	-2.39142	-1.03578e-09
112763235	chr12:112763235:T:C	2.37998e-104	-1.7919	-1.67807	1.60536e-50	-1.29963	0.319817
112763332	chr12:112763332:C:T	1.18442e-103	-1.06889e-09	-1.86523	7.75202e-51	-1.06889e-09	-1.70779
112763609	chr12:112763609:G:A	1.17461e-103	-1.06889e-09	-1.87354	8.1259e-51	-1.06889e-09	-1.66068
112763696	chr12:112763696:A:G	2.74203e-102	-1.95191	3.22871	7.49414e-50	-2.42412	2.98508
112763816	chr12:112763816:C:T	1.17475e-103	-1.06889e-09	-1.87343	8.14414e-51	-1.06889e-09	-1.65844
112764249	chr12:112764249:T:C	1.1791e-103	-1.06889e-09	-1.86973	9.90549e-51	-1.06889e-09	-1.46265
112764291	chr12:112764291:C:T	1.46499e-103	-1.06889e-09	-1.65263	9.94236e-51	-1.06889e-09	-1.45894
112764674	chr12:112764674:T:C	2.40556e-104	-1.72398	-1.7353	1.04358e-50	-1.48174	0.0712405
112764748	chr12:112764748:T:C	9.13289e-84	45.7632	-1.8367	4.92573e-48	2.23402	2.51246
112764906	chr12:112764906:T:C	1.18174e-103	-1.06889e-09	-1.86749	7.57514e-51	-1.06889e-09	-1.73087
112765066	chr12:112765066:G:C	3.09544e-103	-1.8234	0.918851	2.62782e-51	-2.3898	-0.399781
112765162	chr12:112765162:C:T	4.14773e-99	9.10876	-0.510344	1.5887e-49	1.05638	0.255969
112765304	chr12:112765304:C:T	2.99239e-103	-1.06889e-09	-0.938406	2.60556e-50	-1.06889e-09	-0.495506
112765318	chr12:112765318:T:C	2.31048e-100	7.54808	-1.83734	4.29542e-51	-2.52781	0.229622
112765352	chr12:112765352:C:G	4.37039e-103	-1.06889e-09	-0.559628	8.48568e-51	-1.06889e-09	-1.61736
112765374	chr12:112765374:T:G	1.21525e-103	-1.06889e-09	-1.83953	6.7262e-51	-1.06889e-09	-1.84973
112765452	chr12:112765452:C:G	3.73655e-100	7.99238	-1.80095	4.98243e-51	-2.56092	0.4111
112765842	chr12:112765842:C:T	5.57936e-104	-1.96583	-0.652163	6.77729e-48	0.288535	4.77706
112766236	chr12:112766236:A:G	7.64878e-99	10.7962	-1.58576	1.4209e-49	3.04354	-1.84282
112766300	chr12:112766300:G:A	2.2753e-103	-1.06889e-09	-1.21237	9.04557e-51	-1.06889e-09	-1.55347
112766304	chr12:112766304:T:C	5.19218e-103	-1.06889e-09	-0.387326	9.20601e-51	-1.06889e-09	-1.53588
112766409	chr12:112766409:C:T	2.16894e-103	-1.06889e-09	-1.26024	2.0507e-49	-1.06889e-09	1.56761
112766414	chr12:112766414:C:T	1.20816e-103	-1.06889e-09	-1.84539	6.68964e-51	-1.06889e-09	-1.85518
112766843	chr12:112766843:A:G	1.28458e-103	-1.06889e-09	-1.78405	8.0312e-51	-1.06889e-09	-1.67241
112766853	chr12:112766853:T:A	3.29906e-103	-1.06889e-09	-0.840843	4.35435e-50	-1.06889e-09	0.0180196
112766880	chr12:112766880:C:T	3.4964e-98	11.497	-0.766838	1.11164e-49	2.81184	-1.85658
112766920	chr12:112766920:A:G	2.98622e-103	-1.06889e-09	-0.940471	8.33309e-51	-1.06889e-09	-1.63551
112767081	chr12:112767081:G:A	9.82254e-99	11.0332	-1.57268	1.22865e-49	2.87	-1.81465
112767199	chr12:112767199:A:G	2.29657e-103	-1.06889e-09	-1.20306	7.35369e-51	-1.06889e-09	-1.76054
112767492	chr12:112767492:T:C	3.00403e-103	-1.06889e-09	-0.934526	9.38553e-51	-1.06889e-09	-1.51657
112767525	chr12:112767525:A:G	1.26169e-103	-1.06889e-09	-1.80203	7.27246e-51	-1.06889e-09	-1.77165
112767920	chr12:112767920:A:G	1.05767e-98	11.1259	-1.59142	1.39733e-49	2.9598	-1.7758
112768501	chr12:112768501:G:A	1.65326e-83	46.2699	-1.74995	3.56354e-48	2.08808	2.33469
112768578	chr12:112768578:AAAC:A	1.18594e-103	-1.06889e-09	-1.86394	7.77771e-51	-1.06889e-09	-1.70448
112768657	chr12:112768657:A:C	5.67257e-104	-2.12182	-0.479602	3.46468e-50	-2.12919	1.91865
112768675	chr12:112768675:G:A	1.59381e-103	-1.06889e-09	-1.56835	1.1583e-50	-1.06889e-09	-1.3062
112769530	chr12:112769530:C:T	1.34249e-103	-1.06889e-09	-1.73995	8.07826e-51	-1.06889e-09	-1.66656
112769538	chr12:112769538:G:A	1.40651e-100	6.14097	-0.92658	2.8856e-51	-2.57331	-0.122703
112770013	chr12:112770013:G:T	8.16923e-98	13.1812	-1.60237	1.44015e-50	-0.247605	-0.840805
112770630	chr12:112770630:C:T	1.47782e-103	-1.06889e-09	-1.64391	8.9966e-51	-1.06889e-09	-1.55889
112771217	chr12:112771217:T:C	4.33253e-99	10.4321	-1.79013	3.5648e-49	3.61085	-1.49031
112771714	chr12:112771714:A:G	5.57582e-99	10.5782	-1.68393	2.85943e-49	3.54189	-1.64184
112772206	chr12:112772206:T:G	1.355e-103	-1.06889e-09	-1.73067	1.45065e-50	-1.06889e-09	-1.08114
112772502	chr12:112772502:G:A	1.57221e-103	-1.06889e-09	-1.582	6.61779e-51	-1.06889e-09	-1.86598
112772849	chr12:112772849:A:G	1.35314e-103	-1.06889e-09	-1.73205	6.58472e-51	-1.06889e-09	-1.87099
112773105	chr12:112773105:A:ATT	3.0937e-103	-1.06889e-09	-0.905112	8.88624e-51	-1.06889e-09	-1.57124
112773360	chr12:112773360:G:C	3.68489e-104	-2.05561	-0.977215	3.38706e-48	0.592606	3.77937
112773377	chr12:112773377:C:T	1.54747e-103	-1.06889e-09	-1.59786	2.04855e-50	-1.06889e-09	-0.736023
112773721	chr12:112773721:G:T	4.05835e-104	-2.13177	-0.804515	3.76542e-48	0.549289	3.92859
112773778	chr12:112773778:T:C	1.18403e-103	-1.06889e-09	-1.86555	6.69733e-51	-1.06889e-09	-1.85403
112773867	chr12:112773867:G:T	2.53824e-100	7.39787	-1.59312	5.28834e-52	-2.5373	-1.85552
112774128	chr12:112774128:A:G	4.82419e-99	10.3532	-1.60374	2.8637e-49	3.62467	-1.72312
112774566	chr12:112774566:G:C	2.40402e-99	8.74602	-0.69302	2.26414e-49	1.24076	0.425867
112774724	chr12:112774724:C:T	3.12567e-100	7.02884	-1.01592	3.13222e-51	-2.441	-0.172995
112774827	chr12:112774827:ATAG:A	2.45171e-103	-1.06889e-09	-1.13769	2.19914e-50	-1.06889e-09	-0.66509
112775849	chr12:112775849:A:G	1.42582e-103	-1.06889e-09	-1.67973	1.43129e-50	-1.06889e-09	-1.09458
112775975	chr12:112775975:CAG:C	1.14387e-103	-1.90007	-1.03578e-09	3.00948e-51	-2.65397	-1.03578e-09
112775992	chr12:112775992:T:C	3.09295e-102	-2.02876	3.42599	2.35065e-50	-2.47228	1.87382
112776023	chr12:112776023:C:A	7.49801e-104	-0.449812	-1.87262	4.54448e-52	-2.67984	-1.86458
112776957	chr12:112776957:G:A	1.29198e-103	-1.06889e-09	-1.7783	6.60251e-51	-1.06889e-09	-1.86829
112777298	chr12:112777298:T:C	1.17835e-103	-1.06889e-09	-1.87037	8.8596e-51	-1.06889e-09	-1.57424
112777450	chr12:112777450:C:T	4.14344e-103	0.410143	-1.0231	1.45954e-51	-2.6581	-0.719521
112777647	chr12:112777647:T:G	5.10013e-103	0.510362	-0.915576	1.04093e-51	-2.61176	-1.10387
112777755	chr12:112777755:C:T	1.1797e-103	-1.06889e-09	-1.86922	8.94753e-51	-1.06889e-09	-1.56436
112778042	chr12:112778042:G:A	1.33922e-104	-2.2367	-1.80827	5.29618e-52	-2.5554	-1.83594
112778409	chr12:112778409:C:T	1.89618e-103	-1.06889e-09	-1.39464	7.13614e-51	-1.06889e-09	-1.79057
112778421	chr12:112778421:G:A	7.36788e-103	-1.06889e-09	-0.0373503	2.50007e-49	-1.06889e-09	1.76575
112778600	chr12:112778600:G:C	1.35196e-103	-1.06889e-09	-1.73293	9.23126e-51	-1.06889e-09	-1.53314
112778888	chr12:112778888:G:A	6.63886e-103	-0.996492	0.854953	3.22862e-49	-2.63377	4.65525
112779226	chr12:112779226:C:T	2.02201e-102	0.573057	0.399139	1.28133e-46	-2.10597	10.1111
112779663	chr12:112779663:A:G	5.64167e-103	-2.07378	1.76948	4.01495e-51	-2.47171	0.105996
112779893	chr12:112779893:A:C	2.00586e-104	-2.17628	-1.46471	6.64991e-52	-2.67372	-1.49
112780013	chr12:112780013:G:A	2.00175e-104	-2.17833	-1.46471	6.65043e-52	-2.67364	-1.49
112780394	chr12:112780394:G:T	8.33444e-103	-2.1462	2.23212	5.46369e-51	-2.52802	0.470405
112780492	chr12:112780492:C:T	1.16852e-104	-2.31349	-1.86784	4.98909e-52	-2.62972	-1.82136
112780724	chr12:112780724:T:C	1.66052e-103	-1.06889e-09	-1.52735	1.72087e-50	-1.06889e-09	-0.910324
112781063	chr12:112781063:G:A	2.11576e-81	50.9092	-1.53739	1.08207e-46	4.70276	3.1333
112781109	chr12:112781109:C:A	5.89036e-103	-2.04344	1.78228	3.99124e-51	-2.471	0.099364
112781153	chr12:112781153:C:T	6.82235e-103	0.976493	-1.09077	1.74324e-49	-2.31973	3.7249
112781709	chr12:112781709:G:A	5.58145e-104	-2.29046	-0.32716	6.98865e-51	-2.55466	0.743211
112781861	chr12:112781861:T:A	1.6672e-103	-1.06889e-09	-1.52334	8.62906e-50	-1.06889e-09	0.70198
112781967	chr12:112781967:T:A	5.15837e-104	-2.38826	-0.308188	3.02986e-49	-1.67637	3.63432
112782416	chr12:112782416:T:G	1.68997e-103	-1.06889e-09	-1.50977	8.9012e-50	-1.06889e-09	0.733031
112782587	chr12:112782587:C:A	1.65005e-103	-1.06889e-09	-1.53368	8.3914e-50	-1.06889e-09	0.674053
112783127	chr12:112783127:G:A	3.24356e-103	-1.06889e-09	-0.857809	9.91754e-51	-1.06889e-09	-1.46144
112783793	chr12:112783793:C:T	9.29714e-103	-1.06889e-09	0.195227	1.83698e-49	-1.06889e-09	1.45756
112784070	chr12:112784070:C:G	2.22719e-103	-1.06889e-09	-1.23374	1.2298e-50	-1.06889e-09	-1.2463
112784684	chr12:112784684:A:G	5.62263e-104	-2.26862	-0.341643	1.25778e-49	-2.03298	3.11175
112784899	chr12:112784899:C:T	8.15626e-104	-2.10299	-0.135286	3.5069e-51	-2.67204	0.171035
112784961	chr12:112784961:G:A	2.14498e-103	-1.06889e-09	-1.27135	1.2876e-50	-1.06889e-09	-1.20038
112785210	chr12:112785210:G:A	9.46941e-104	-2.089	-1.03578e-09	2.94239e-51	-2.67652	-1.03578e-09
112785272	chr12:112785272:C:A	1.38104e-103	-1.06889e-09	-1.71165	6.97226e-51	-1.06889e-09	-1.8138
112785459	chr12:112785459:A:T	1.49801e-103	-1.06889e-09	-1.63034	1.47828e-50	-1.06889e-09	-1.06228
112785597	chr12:112785597:T:C	9.38868e-104	-1.94368	-0.153877	3.39425e-51	-2.68003	0.146369
112785642	chr12:112785642:T:C	1.46092e-103	-1.06889e-09	-1.65542	1.42177e-50	-1.06889e-09	-1.10125
112785672	chr12:112785672:C:T	1.04377e-104	-2.42007	-1.87416	1.467e-50	-0.129663	-0.940271
112785698	chr12:112785698:C:A	4.17244e-104	-2.10586	-0.802709	1.38677e-47	0.490129	5.29145
112785776	chr12:112785776:A:G	1.81619e-103	-1.06889e-09	-1.43774	6.673e-51	-1.06889e-09	-1.85767
112785855	chr12:112785855:G:A	5.54761e-104	-2.10748	-0.516213	7.02568e-50	-2.22369	2.72011
112785859	chr12:112785859:C:T	5.63228e-104	-2.0854	-0.523147	6.80407e-50	-2.24082	2.70519
112785970	chr12:112785970:C:T	1.80916e-103	-1.06889e-09	-1.44162	6.6684e-51	-1.06889e-09	-1.85836
112786184	chr12:112786184:G:A	5.56884e-104	-2.37356	-0.246315	3.23089e-49	-1.69736	3.71955
112786204	chr12:112786204:T:C	1.47871e-103	-1.06889e-09	-1.64331	1.45161e-50	-1.06889e-09	-1.08048
112786257	chr12:112786257:T:C	1.66326e-103	-1.06889e-09	-1.5257	8.43264e-50	-1.06889e-09	0.678955
112786456	chr12:112786456:G:A	1.51066e-104	-2.21337	-1.71115	5.26765e-52	-2.67097	-1.72577
112786486	chr12:112786486:C:T	1.32469e-103	-1.06889e-09	-1.7533	1.14614e-50	-1.06889e-09	-1.31676
112787124	chr12:112787124:A:G	1.23144e-103	-1.06889e-09	-1.8263	7.35221e-51	-1.06889e-09	-1.76074
112787144	chr12:112787144:A:G	9.18415e-102	-1.89809	4.38367	1.10962e-50	-2.11613	0.766986
112787402	chr12:112787402:C:T	9.43775e-103	0.210237	-1.03578e-09	9.63248e-51	-1.4906	-1.03578e-09
112787519	chr12:112787519:G:A	1.17392e-103	-1.06889e-09	-1.87413	6.72897e-51	-1.06889e-09	-1.84932
112787582	chr12:112787582:G:A	2.35117e-103	-1.06889e-09	-1.17957	3.90942e-49	-1.06889e-09	2.21282
112787727	chr12:112787727:T:C	4.77908e-103	-1.06889e-09	-0.470232	3.94237e-50	-1.06889e-09	-0.081374
112787778	chr12:112787778:G:A	2.4719e-102	0.432051	0.741039	2.20972e-51	-2.40765	-0.555222
112787862	chr12:112787862:T:C	1.22883e-103	-1.06889e-09	-1.82842	6.9062e-51	-1.06889e-09	-1.82332
112788020	chr12:112788020:G:C	2.92436e-104	-2.2717	-0.992293	1.81958e-51	-2.58502	-0.572111
112788491	chr12:112788491:T:C	2.77786e-104	-2.299	-1.01638	1.73782e-51	-2.59648	-0.606632
112788555	chr12:112788555:G:A	4.78255e-103	-1.06889e-09	-0.469505	3.94558e-50	-1.06889e-09	-0.0805586
112788735	chr12:112788735:T:C	7.45238e-104	-2.16144	-0.16709	5.8731e-51	-2.51123	0.525874
112789669	chr12:112789669:A:T	1.84778e-104	-2.20929	-1.51379	3.6591e-50	-1.84815	1.69221
112790000	chr12:112790000:A:G	4.7552e-103	-1.06889e-09	-0.475242	3.92209e-50	-1.06889e-09	-0.0865311
112790187	chr12:112790187:G:C	1.40914e-103	-1.06889e-09	-1.6915	6.72564e-51	-1.06889e-09	-1.84981
112790707	chr12:112790707:T:A	1.39744e-103	-1.06889e-09	-1.69984	6.66322e-51	-1.06889e-09	-1.85914
112790749	chr12:112790749:C:G	4.49214e-103	-1.06889e-09	-0.53215	3.69965e-50	-1.06889e-09	-0.144917
112791189	chr12:112791189:A:G	1.27797e-103	-2.33512	0.545916	1.13439e-48	-2.41342	5.69152
112791210	chr12:112791210:G:A	2.55964e-103	-1.06889e-09	-1.09461	2.17053e-49	-1.06889e-09	1.6244
112791218	chr12:112791218:G:T	3.60427e-103	-1.06889e-09	-0.752361	2.63779e-50	-1.06889e-09	-0.483213
112791714	chr12:112791714:G:GCACTGGGAA	2.48903e-103	0.052255	-1.17484	8.84377e-52	-2.23724	-1.64137
112792359	chr12:112792359:GGGA:G	2.75258e-104	-2.34947	-0.975053	1.80435e-51	-2.6122	-0.553334
112792693	chr12:112792693:A:T	1.54984e-103	-1.06889e-09	-1.59633	6.60829e-51	-1.06889e-09	-1.86741
112792865	chr12:112792865:C:T	4.70038e-103	-1.06889e-09	-0.486836	3.87181e-50	-1.06889e-09	-0.0994338
112792944	chr12:112792944:G:A	5.08818e-103	-1.06889e-09	-0.40756	4.36374e-50	-1.06889e-09	0.0201745
112792973	chr12:112792973:G:A	2.86276e-103	0.157863	-1.14056	8.44866e-52	-2.30055	-1.62377
112793097	chr12:112793097:C:T	4.68791e-103	-1.06889e-09	-0.489493	3.86018e-50	-1.06889e-09	-0.102442
112793119	chr12:112793119:T:C	1.96614e-103	-1.06889e-09	-1.35841	7.35814e-51	-1.06889e-09	-1.75993
112793243	chr12:112793243:C:T	4.68791e-103	-1.06889e-09	-0.489493	3.86018e-50	-1.06889e-09	-0.102442
112794107	chr12:112794107:A:G	1.06577e-103	-2.14928	0.178504	9.45467e-51	-2.52548	1.01625
112794257	chr12:112794257:A:T	1.45612e-103	-1.06889e-09	-1.65871	6.74288e-51	-1.06889e-09	-1.84725
112794447	chr12:112794447:A:G	8.26199e-105	-2.65433	-1.87366	1.20241e-50	-0.57542	-0.693409
112794904	chr12:112794904:C:T	4.6724e-103	0.817484	-1.31029	6.19235e-52	-2.52067	-1.71434
112795010	chr12:112795010:G:A	1.18348e-103	-1.06889e-09	-1.86602	6.57264e-51	-1.06889e-09	-1.87282
112795011	chr12:112795011:C:A	1.18381e-103	-1.06889e-09	-1.86574	6.57193e-51	-1.06889e-09	-1.87293
112795080	chr12:112795080:C:T	1.86307e-102	-1.06889e-09	0.890328	4.17882e-49	-1.06889e-09	2.27946
112795159	chr12:112795159:T:C	6.98456e-103	1.04722	-1.138	1.67183e-51	-2.6778	-0.564024
112795326	chr12:112795326:T:C	3.17788e-103	-0.878266	-1.03578e-09	3.49603e-51	-2.50411	-1.03578e-09
112795596	chr12:112795596:G:T	8.96613e-105	-2.5871	-1.8591	9.95026e-51	-1.02596	-0.43218
112795870	chr12:112795870:A:G	3.53021e-104	-2.32056	-0.755146	2.34192e-51	-2.61363	-0.291137
112795947	chr12:112795947:A:G	1.3493e-103	-1.06889e-09	-1.73489	6.60354e-51	-1.06889e-09	-1.86813
112796174	chr12:112796174:G:C	3.86936e-103	-1.06889e-09	-0.681391	3.21927e-50	-1.06889e-09	-0.284002
112796313	chr12:112796313:G:A	2.05099e-103	-1.06889e-09	-1.31616	2.5132e-50	-1.06889e-09	-0.5316
112796579	chr12:112796579:T:A	3.6317e-103	-1.06889e-09	-0.74478	2.69571e-50	-1.06889e-09	-0.461495
112797367	chr12:112797367:A:C	1.17654e-103	-1.06889e-09	-1.8719	6.97755e-51	-1.06889e-09	-1.81304
112797469	chr12:112797469:A:G	1.27584e-92	24.8346	-1.29699	8.02692e-50	-0.893006	1.52265
112797474	chr12:112797474:C:T	2.09778e-100	7.08409	-1.46993	3.87097e-50	-0.27405	0.1744
112797517	chr12:112797517:A:G	1.44269e-104	-2.6364	-1.33416	1.90453e-51	-1.39404	-1.71747
112797531	chr12:112797531:C:G	5.79303e-103	-1.06889e-09	-0.277825	1.80306e-50	-1.06889e-09	-0.863667
112797784	chr12:112797784:C:T	2.18485e-104	-2.22219	-1.33333	1.58913e-51	-1.46591	-1.82664
112797788	chr12:112797788:G:A	1.38077e-103	-1.06889e-09	-1.71184	9.32187e-51	-1.06889e-09	-1.52338
112797815	chr12:112797815:G:C	5.37141e-102	3.7907	-1.8415	1.23108e-51	-2.60192	-0.945932
112797836	chr12:112797836:A:G	1.39196e-103	-1.06889e-09	-1.70377	6.72731e-51	-1.06889e-09	-1.84956
112798028	chr12:112798028:G:C	1.53629e-104	-2.053	-1.85469	5.85276e-52	-2.46146	-1.82995
112798143	chr12:112798143:C:T	1.48908e-103	-1.06889e-09	-1.63632	6.87963e-51	-1.06889e-09	-1.82717
112798382	chr12:112798382:A:C	1.68289e-103	-1.06889e-09	-1.51397	1.19783e-49	-1.06889e-09	1.02994
112798638	chr12:112798638:A:G	1.18274e-103	-1.06889e-09	-1.86665	8.33632e-51	-1.06889e-09	-1.63512
112798713	chr12:112798713:C:T	1.99637e-103	-1.06889e-09	-1.34315	1.95638e-49	-1.06889e-09	1.52053
112798792	chr12:112798792:ATAAT:A	2.17049e-102	-1.06889e-09	1.04306	2.48175e-50	-1.06889e-09	-0.54419
112799081	chr12:112799081:C:T	1.05465e-103	-0.212801	-1.76847	9.66721e-52	-2.44841	-1.34117
112799129	chr12:112799129:TA:T	3.23617e-103	-1.06889e-09	-0.860091	6.94409e-49	-1.06889e-09	2.78732
112799329	chr12:112799329:T:A	4.88968e-100	6.73936	-0.278958	2.25401e-49	-2.5047	4.16684
112799337	chr12:112799337:G:C	6.65724e-102	3.78225	-1.61844	6.53102e-52	-2.64486	-1.5369
112799606	chr12:112799606:C:T	2.42446e-103	-1.06889e-09	-1.14887	3.79892e-49	-1.06889e-09	2.18415
112799634	chr12:112799634:T:G	2.40331e-103	-1.06889e-09	-1.15763	3.70518e-49	-1.06889e-09	2.15916
112799879	chr12:112799879:A:G	2.43196e-103	-1.06889e-09	-1.14578	3.85827e-49	-1.06889e-09	2.19965
112799891	chr12:112799891:T:C	2.44863e-103	-1.06889e-09	-1.13895	3.92533e-49	-1.06889e-09	2.21688
112799963	chr12:112799963:C:A	2.45122e-103	-1.06889e-09	-1.13789	3.90976e-49	-1.06889e-09	2.2129
112800221	chr12:112800221:A:G	8.05518e-101	5.96939	-1.31239	5.01242e-48	-1.0636	5.82754
112800386	chr12:112800386:C:T	2.7292e-103	-1.06889e-09	-1.03047	3.55751e-49	-1.06889e-09	2.11849
112800449	chr12:112800449:A:G	6.66412e-101	5.77722	-1.30979	5.8037e-48	-1.01346	5.92397
112800503	chr12:112800503:G:A	1.44669e-103	-1.06889e-09	-1.6652	7.4043e-51	-1.06889e-09	-1.75368
112801103	chr12:112801103:G:A	1.44286e-103	-1.06889e-09	-1.66785	6.59238e-51	-1.06889e-09	-1.86983
112801567	chr12:112801567:G:A	3.96169e-103	-1.06889e-09	-0.657809	6.27441e-50	-1.06889e-09	0.383325
112801908	chr12:112801908:T:C	1.82357e-103	-1.06889e-09	-1.43369	8.62064e-51	-1.06889e-09	-1.60158
112801911	chr12:112801911:C:T	1.17677e-103	-1.06889e-09	-1.87171	7.46354e-51	-1.06889e-09	-1.74571
112802453	chr12:112802453:AG:A	1.17792e-103	-1.06889e-09	-1.87073	7.44692e-51	-1.06889e-09	-1.74794
112803038	chr12:112803038:A:G	1.18783e-103	-1.06889e-09	-1.86235	7.21394e-51	-1.06889e-09	-1.77973
112803202	chr12:112803202:C:G	1.18786e-103	-1.06889e-09	-1.86233	7.21342e-51	-1.06889e-09	-1.7798
112803419	chr12:112803419:T:C	1.26557e-103	-1.06889e-09	-1.79896	7.99584e-51	-1.06889e-09	-1.67682
112803421	chr12:112803421:G:A	1.18027e-102	-1.06889e-09	0.433849	2.3567e-50	-1.06889e-09	-0.595893
112803679	chr12:112803679:C:T	1.17538e-103	-1.06889e-09	-1.87289	8.36416e-51	-1.06889e-09	-1.63178
112803942	chr12:112803942:G:A	2.34962e-103	-1.06889e-09	-1.18023	2.27698e-49	-1.06889e-09	1.67228
112804075	chr12:112804075:G:A	2.40832e-103	-1.06889e-09	-1.15555	2.37966e-49	-1.06889e-09	1.71639
112804137	chr12:112804137:C:G	2.51539e-103	-1.06889e-09	-1.11205	2.62896e-49	-1.06889e-09	1.81602
112804363	chr12:112804363:G:C	1.32133e-103	-1.06889e-09	-1.75584	5.37808e-50	-1.06889e-09	0.229177
112805160	chr12:112805160:C:T	1.66457e-101	4.37632	-1.29606	7.31358e-52	-2.60684	-1.46176
112805303	chr12:112805303:T:C	1.9189e-103	-1.06889e-09	-1.38273	1.43103e-49	-1.06889e-09	1.20782
112805402	chr12:112805402:G:A	7.2181e-103	-1.06889e-09	-0.0578887	1.24363e-50	-1.06889e-09	-1.23512
112805636	chr12:112805636:A:G	5.28613e-104	-2.67198	-1.03578e-09	8.07094e-51	-1.66747	-1.03578e-09
112805887	chr12:112805887:A:G	1.98397e-103	-1.06889e-09	-1.34938	1.54891e-49	-1.06889e-09	1.28698
112806290	chr12:112806290:G:A	2.94903e-103	-1.06889e-09	-0.953003	4.34e-50	-1.06889e-09	0.0147187
112806339	chr12:112806339:A:G	6.8458e-104	-0.67739	-1.73604	1.15625e-51	-2.27869	-1.33187
112806449	chr12:112806449:A:T	1.14677e-102	-1.06889e-09	0.405056	1.6437e-50	-1.06889e-09	-0.956207
112806496	chr12:112806496:A:G	1.88402e-103	-1.06889e-09	-1.40107	1.37426e-49	-1.06889e-09	1.16734
112806570	chr12:112806570:A:T	1.80032e-103	-1.06889e-09	-1.44652	1.21965e-49	-1.06889e-09	1.04799
112806971	chr12:112806971:G:GA	1.9251e-103	-1.06889e-09	-1.3795	1.89549e-49	-1.06889e-09	1.48891
112807477	chr12:112807477:C:T	1.28247e-103	-1.06889e-09	-1.78569	6.61538e-51	-1.06889e-09	-1.86634
112807543	chr12:112807543:G:A	1.19405e-103	-1.06889e-09	-1.85713	7.287e-51	-1.06889e-09	-1.76965
112807575	chr12:112807575:T:C	1.18674e-103	-1.06889e-09	-1.86327	1.0451e-50	-1.06889e-09	-1.40904
112807862	chr12:112807862:C:T	1.38341e-103	-0.809887	-0.900039	5.21077e-50	-1.79459	1.99216
112808759	chr12:112808759:T:C	9.87689e-103	-1.06889e-09	0.255717	3.76312e-50	-1.06889e-09	-0.127907
112809939	chr12:112809939:T:A	1.4529e-103	-1.06889e-09	-1.66092	6.60907e-51	-1.06889e-09	-1.8673
112810445	chr12:112810445:G:C	1.29776e-103	-1.06889e-09	-1.77384	6.75162e-51	-1.06889e-09	-1.84596
112810683	chr12:112810683:C:A	1.83167e-102	-1.06889e-09	0.873335	4.06988e-49	-1.06889e-09	2.25304
112811312	chr12:112811312:C:T	1.70189e-101	3.6733	-0.570871	2.83065e-51	-1.94022	-0.775012
112812091	chr12:112812091:A:T	1.20794e-103	-1.06889e-09	-1.84556	7.01072e-51	-1.06889e-09	-1.8083
112812956	chr12:112812956:C:T	1.17516e-103	-1.06889e-09	-1.87308	6.73172e-51	-1.06889e-09	-1.84891
112813056	chr12:112813056:A:G	1.26981e-103	-1.06889e-09	-1.79561	7.25998e-51	-1.06889e-09	-1.77336
112813097	chr12:112813097:G:A	1.19955e-103	-1.06889e-09	-1.85253	7.09174e-51	-1.06889e-09	-1.79681
112813738	chr12:112813738:TG:T	3.66539e-102	2.82796	-1.26092	6.03566e-52	-2.67699	-1.58365
112813844	chr12:112813844:TG:T	1.32042e-103	-1.06889e-09	-1.75653	6.5853e-51	-1.06889e-09	-1.8709
112813988	chr12:112813988:T:C	2.68392e-103	-1.06889e-09	-1.0472	2.59688e-50	-1.06889e-09	-0.498845
112814292	chr12:112814292:G:A	1.41824e-103	-1.06889e-09	-1.68506	7.36285e-51	-1.06889e-09	-1.75929
112815055	chr12:112815055:G:C	1.19824e-103	-1.06889e-09	-1.85363	7.4551e-51	-1.06889e-09	-1.74684
112815182	chr12:112815182:C:T	3.09958e-103	-1.06889e-09	-0.903213	1.03482e-50	-1.06889e-09	-1.41893
112815463	chr12:112815463:G:T	1.37338e-103	-1.06889e-09	-1.7172	6.5668e-51	-1.06889e-09	-1.87371
112815821	chr12:112815821:T:C	1.79722e-103	-1.44824	-1.03578e-09	5.3713e-51	-2.07467	-1.03578e-09
112816335	chr12:112816335:A:G	3.8415e-101	4.72873	-0.812173	1.21033e-47	-0.96479	6.61029
112816577	chr12:112816577:C:T	1.20696e-103	-1.06889e-09	-1.84637	6.71977e-51	-1.06889e-09	-1.85069
112816761	chr12:112816761:C:T	1.28691e-103	-1.06889e-09	-1.78224	6.60129e-51	-1.06889e-09	-1.86847
112817151	chr12:112817151:A:G	3.21928e-103	-1.06889e-09	-0.865323	5.71031e-49	-1.06889e-09	2.5917
112817637	chr12:112817637:C:A	6.29535e-103	-0.194668	-1.03578e-09	6.393e-51	-1.90054	-1.03578e-09
112817834	chr12:112817834:G:A	4.94688e-104	-2.5529	-0.185413	2.83931e-50	-2.67919	2.2696
112818149	chr12:112818149:A:T	1.65887e-103	-1.06889e-09	-1.52834	6.57867e-51	-1.06889e-09	-1.87191
112818214	chr12:112818214:G:T	1.58424e-103	-1.06889e-09	-1.57437	1.14142e-50	-1.06889e-09	-1.32088
112818254	chr12:112818254:G:A	1.71478e-103	-1.06889e-09	-1.49519	1.32805e-50	-1.06889e-09	-1.16944
112818544	chr12:112818544:A:G	1.30844e-103	-1.06889e-09	-1.76565	6.89608e-51	-1.06889e-09	-1.82479
112818736	chr12:112818736:G:A	1.64277e-103	-1.06889e-09	-1.5381	1.43576e-50	-1.06889e-09	-1.09146
112818998	chr12:112818998:C:T	4.15395e-103	1.25615	-1.86657	6.86066e-52	-2.57778	-1.55474
112819022	chr12:112819022:C:A	1.27155e-103	-1.06889e-09	-1.79425	6.82422e-51	-1.06889e-09	-1.83526
112819110	chr12:112819110:A:G	1.27319e-103	-1.06889e-09	-1.79295	6.81063e-51	-1.06889e-09	-1.83726
112819385	chr12:112819385:G:A	5.67669e-103	-0.298112	-1.03578e-09	3.25856e-51	-2.57445	-1.03578e-09
112819608	chr12:112819608:C:A	2.00488e-103	0.170354	-1.50925	7.25924e-52	-2.48531	-1.59074
112819815	chr12:112819815:C:A	2.06261e-103	-0.563752	-0.746755	1.89796e-51	-2.47987	-0.635096
112819871	chr12:112819871:G:A	1.19635e-103	-1.06889e-09	-1.8552	7.36708e-51	-1.06889e-09	-1.75872
112819972	chr12:112819972:G:A	1.1846e-103	-1.06889e-09	-1.86508	7.32374e-51	-1.06889e-09	-1.76462
112820165	chr12:112820165:T:C	2.23115e-103	0.633683	-1.86565	1.00349e-51	-1.99657	-1.75569
112820459	chr12:112820459:C:T	1.43559e-103	-1.06889e-09	-1.67291	6.76186e-51	-1.06889e-09	-1.84444
112820859	chr12:112820859:G:A	1.52125e-103	-1.06889e-09	-1.61495	6.60183e-51	-1.06889e-09	-1.86839
112820870	chr12:112820870:T:G	1.21347e-103	-1.06889e-09	-1.841	7.27089e-51	-1.06889e-09	-1.77186
112821304	chr12:112821304:G:A	1.2519e-103	-1.06889e-09	-1.80982	6.67897e-51	-1.06889e-09	-1.85678
112821403	chr12:112821403:A:G	1.05996e-101	3.31301	-0.684091	8.6589e-51	-2.58541	0.988263
112821526	chr12:112821526:T:C	9.9145e-102	2.10802	0.454084	2.46421e-46	0.131398	8.52766
112821891	chr12:112821891:C:A	1.02374e-102	2.05359	-1.76201	7.41789e-52	-2.18093	-1.8735
112821987	chr12:112821987:C:A	5.81183e-103	-0.274585	-1.03578e-09	3.25564e-51	-2.57535	-1.03578e-09
112822056	chr12:112822056:G:T	3.29355e-102	0.198369	1.2617	6.32957e-48	-1.42604	6.42328
112822467	chr12:112822467:C:T	1.98812e-103	-0.187275	-1.16002	3.29104e-50	-1.5413	1.27934
112822844	chr12:112822844:A:G	3.32437e-102	0.982699	0.486688	1.62598e-47	-1.35769	7.2984
112823148	chr12:112823148:A:G	1.72324e-102	-1.06889e-09	0.81231	1.9743e-47	-1.06889e-09	6.13481
112823299	chr12:112823299:C:T	9.2186e-105	-2.66836	-1.75007	3.51514e-51	-0.759513	-1.73915
112823783	chr12:112823783:T:G	3.96505e-103	-1.06889e-09	-0.656963	3.41334e-49	-1.06889e-09	2.07712
112823860	chr12:112823860:T:C	1.31447e-102	-1.06889e-09	0.541539	1.21169e-47	-1.06889e-09	5.64661
112823921	chr12:112823921:G:A	1.17405e-102	-1.06889e-09	0.428564	2.07049e-48	-1.06889e-09	3.8798
112823966	chr12:112823966:T:C	1.58579e-103	-1.06889e-09	-1.5734	7.72602e-51	-1.06889e-09	-1.71115
112824160	chr12:112824160:G:A	1.69506e-103	-1.06889e-09	-1.50676	6.98821e-51	-1.06889e-09	-1.81152
112825232	chr12:112825232:C:T	1.182e-103	-1.06889e-09	-1.86727	6.59328e-51	-1.06889e-09	-1.86969
112825310	chr12:112825310:A:C	1.72454e-103	-1.06889e-09	-1.48952	2.0124e-50	-1.06889e-09	-0.753827
112825652	chr12:112825652:A:G	2.65256e-103	-1.06889e-09	-1.05896	9.01883e-51	-1.06889e-09	-1.55643
112825764	chr12:112825764:T:G	5.23448e-96	16.7557	-1.01685	7.3765e-51	-2.57539	0.817944
112825846	chr12:112825846:A:C	2.86224e-104	-2.27281	-1.01266	5.79308e-52	-2.50795	-1.79371
112825985	chr12:112825985:C:T	1.50599e-103	-1.06889e-09	-1.62503	6.62846e-51	-1.06889e-09	-1.86437
112826072	chr12:112826072:A:G	1.24168e-103	-1.81801	-1.03578e-09	5.1741e-51	-2.11208	-1.03578e-09
112826073	chr12:112826073:T:C	1.05546e-101	4.43407	-1.8094	4.68937e-52	-2.65452	-1.85851
112826124	chr12:112826124:C:T	1.40328e-103	-1.06889e-09	-1.69567	6.7725e-51	-1.06889e-09	-1.84287
112826128	chr12:112826128:G:A	1.28244e-103	-1.06889e-09	-1.78571	9.50775e-51	-1.06889e-09	-1.50363
112826129	chr12:112826129:C:T	1.33264e-104	-2.49666	-1.55325	1.42269e-49	1.25151	-0.049537
112826140	chr12:112826140:G:A	1.23463e-103	-1.06889e-09	-1.82371	6.61312e-51	-1.06889e-09	-1.86668
112826150	chr12:112826150:A:G	2.36758e-103	-1.06889e-09	-1.17261	2.2372e-50	-1.06889e-09	-0.647931
112826285	chr12:112826285:T:C	1.19448e-103	-1.06889e-09	-1.85677	9.43075e-51	-1.06889e-09	-1.51176
112826496	chr12:112826496:C:T	1.4439e-103	-1.06889e-09	-1.66713	6.60801e-51	-1.06889e-09	-1.86746
112826985	chr12:112826985:G:A	2.69951e-103	-1.06889e-09	-1.04141	4.00979e-50	-1.06889e-09	-0.0644166
112827068	chr12:112827068:T:C	1.17508e-103	-1.06889e-09	-1.87315	7.96752e-51	-1.06889e-09	-1.68037
112827092	chr12:112827092:T:C	1.3796e-104	-2.59113	-1.42414	4.99055e-51	-1.8337	-0.314489
112827127	chr12:112827127:T:G	1.81455e-103	-1.56163	0.122988	5.48626e-50	-2.2579	2.50699
112827255	chr12:112827255:CT:C	3.62667e-103	-1.06889e-09	-0.746164	5.17983e-50	-1.06889e-09	0.191617
112827443	chr12:112827443:T:G	1.49329e-104	-2.67757	-1.25851	8.1438e-50	2.50364	-1.85954
112827690	chr12:112827690:A:T	3.43121e-103	-1.06889e-09	-0.801566	3.21526e-50	-1.06889e-09	-0.285245
112827885	chr12:112827885:C:G	9.33349e-105	-2.54176	-1.86428	1.98458e-51	-1.48621	-1.58412
112829050	chr12:112829050:T:C	2.05947e-102	0.820989	0.169564	3.81866e-51	-1.7421	-0.673739
112829147	chr12:112829147:C:T	1.19207e-103	-1.06889e-09	-1.85878	6.73056e-51	-1.06889e-09	-1.84908
112829213	chr12:112829213:G:T	2.78415e-103	-1.06889e-09	-1.01054	4.07401e-50	-1.06889e-09	-0.0485267
112829276	chr12:112829276:T:C	1.25902e-103	-0.17106	-1.63309	1.32194e-51	-1.92848	-1.54816
112829326	chr12:112829326:C:T	1.18888e-103	-1.06889e-09	-1.86147	6.67148e-51	-1.06889e-09	-1.8579
112829387	chr12:112829387:C:CA	1.68777e-104	-2.09296	-1.72069	5.50049e-52	-2.49122	-1.86227
112830781	chr12:112830781:T:A	1.65859e-103	-1.06889e-09	-1.52851	9.68663e-51	-1.06889e-09	-1.48499
112831358	chr12:112831358:A:G	1.55037e-103	-1.06889e-09	-1.59598	7.83517e-51	-1.06889e-09	-1.69712
112831607	chr12:112831607:A:G	1.46031e-104	-2.08939	-1.86902	4.83097e-52	-2.61495	-1.86833
112831792	chr12:112831792:T:C	4.12696e-104	-1.15513	-1.7644	1.29596e-50	-0.370365	-0.823537
112831931	chr12:112831931:A:G	6.46151e-104	-0.64555	-1.82565	1.75128e-50	0.46749	-1.3603
112832041	chr12:112832041:C:T	6.55255e-104	-0.708416	-1.7488	2.62426e-51	-0.917332	-1.87361
112832198	chr12:112832198:G:A	1.2391e-103	-1.06889e-09	-1.82009	9.96468e-51	-1.06889e-09	-1.45669
112832204	chr12:112832204:T:A	1.76265e-103	-1.06889e-09	-1.46766	7.31434e-51	-1.06889e-09	-1.7659
112833288	chr12:112833288:C:A	9.8841e-104	-0.172634	-1.8735	3.23475e-51	-0.755717	-1.82607
112833366	chr12:112833366:G:C	1.59731e-104	-2.03602	-1.83273	1.60254e-50	0.54691	-1.52847
112833676	chr12:112833676:T:C	1.63133e-103	-1.06889e-09	-1.54509	8.45148e-51	-1.06889e-09	-1.6214
112834390	chr12:112834390:C:T	1.45368e-103	-1.06889e-09	-1.66038	1.23072e-50	-1.06889e-09	-1.24556
112834684	chr12:112834684:C:T	1.71213e-103	-1.06889e-09	-1.49674	6.92033e-51	-1.06889e-09	-1.82128
112835245	chr12:112835245:C:T	6.35847e-104	-0.651239	-1.83604	2.5827e-51	-1.11165	-1.69526
112835356	chr12:112835356:A:G	3.39556e-104	-1.24249	-1.87211	6.23392e-52	-2.43053	-1.79779
112835685	chr12:112835685:A:G	3.63426e-104	-1.23374	-1.81292	1.65769e-50	-0.832516	-0.115214
112835726	chr12:112835726:T:C	9.71091e-105	-2.65958	-1.70682	1.82042e-50	0.95963	-1.81372
112835757	chr12:112835757:A:G	1.19773e-103	-1.06889e-09	-1.85405	7.98944e-51	-1.06889e-09	-1.67762
112835872	chr12:112835872:T:TC	9.77996e-105	-2.65569	-1.70362	1.91891e-50	1.0107	-1.8121
112836143	chr12:112836143:G:C	1.57341e-103	-1.06889e-09	-1.58124	6.71605e-51	-1.06889e-09	-1.85124
112836874	chr12:112836874:A:G	8.84436e-104	-0.666774	-1.49051	6.80826e-52	-2.48628	-1.65391
112837121	chr12:112837121:G:A	1.51457e-104	-2.41312	-1.50882	1.02503e-49	-2.67768	3.55183
112837258	chr12:112837258:C:A	5.1891e-102	3.73257	-1.81791	3.1946e-51	-2.67116	0.0768869
112837281	chr12:112837281:C:T	1.41263e-103	-1.06889e-09	-1.68903	6.60676e-51	-1.06889e-09	-1.86765
112837327	chr12:112837327:T:G	1.41212e-103	-1.06889e-09	-1.68939	6.60607e-51	-1.06889e-09	-1.86775
112837395	chr12:112837395:A:G	1.23213e-103	-1.06889e-09	-1.82573	6.68381e-51	-1.06889e-09	-1.85605
112837581	chr12:112837581:C:A	1.73198e-103	-1.06889e-09	-1.48521	6.96119e-51	-1.06889e-09	-1.81539
112838102	chr12:112838102:A:T	1.25382e-103	-1.06889e-09	-1.80828	1.0254e-50	-1.06889e-09	-1.42808
112838813	chr12:112838813:T:C	3.24867e-104	-1.36763	-1.79119	1.04951e-51	-2.12509	-1.58233
112838931	chr12:112838931:A:G	3.04586e-104	-1.36575	-1.85753	1.17802e-51	-1.94109	-1.65081
112839163	chr12:112839163:C:A	1.7986e-104	-1.8957	-1.85436	8.85247e-52	-2.0626	-1.81503
112839399	chr12:112839399:G:A	1.21392e-103	-1.06889e-09	-1.84063	8.33452e-51	-1.06889e-09	-1.63533
112839431	chr12:112839431:T:G	5.90917e-102	-1.06889e-09	2.04461	1.2461e-49	-1.06889e-09	1.06945
112839519	chr12:112839519:C:T	2.13941e-103	-1.06889e-09	-1.27395	1.0495e-50	-1.06889e-09	-1.40484
112839757	chr12:112839757:A:G	1.87618e-104	-1.88069	-1.82714	1.12864e-51	-1.88304	-1.75169
112840276	chr12:112840276:G:A	1.66899e-104	-2.03902	-1.78583	7.54388e-52	-2.18579	-1.8518
112840515	chr12:112840515:G:A	7.14005e-104	-1.00647	-1.36488	5.997e-52	-2.6269	-1.64017
112840567	chr12:112840567:G:C	2.18592e-102	-1.06889e-09	1.05014	2.19465e-49	-1.06889e-09	1.63545
112840919	chr12:112840919:T:G	1.82469e-104	-1.92643	-1.80922	1.05795e-51	-1.91972	-1.77969
112840989	chr12:112840989:G:C	1.74806e-104	-1.92072	-1.85784	1.23258e-51	-2.00329	-1.54334
112841351	chr12:112841351:G:A	1.28945e-103	-1.06889e-09	-1.78027	6.67603e-51	-1.06889e-09	-1.85722
112842120	chr12:112842120:C:G	1.17832e-103	-1.06889e-09	-1.87039	6.82911e-51	-1.06889e-09	-1.83455
112842196	chr12:112842196:G:A	1.06079e-102	-1.06889e-09	0.327119	2.23437e-49	-1.06889e-09	1.65339
112842213	chr12:112842213:T:C	4.30823e-104	-1.18498	-1.69156	1.95901e-51	-2.36941	-0.713889
112842680	chr12:112842680:T:C	2.36213e-104	-1.65415	-1.82335	9.00331e-52	-2.10203	-1.7587
112842802	chr12:112842802:T:C	1.30312e-102	-1.06889e-09	0.532868	2.17704e-49	-1.06889e-09	1.6274
112842950	chr12:112842950:C:A	1.29713e-103	-1.06889e-09	-1.77433	9.33369e-51	-1.06889e-09	-1.52211
112843168	chr12:112843168:G:A	1.22675e-103	-1.06889e-09	-1.83012	9.09971e-51	-1.06889e-09	-1.5475
112843233	chr12:112843233:C:T	2.03263e-102	2.54099	-1.56356	6.95909e-52	-2.6443	-1.47398
112843500	chr12:112843500:A:G	1.87471e-104	-1.88402	-1.82459	8.05626e-52	-2.10573	-1.86615
112843627	chr12:112843627:C:T	1.75786e-103	-1.06889e-09	-1.47038	1.34389e-50	-1.06889e-09	-1.15759
112843659	chr12:112843659:T:C	1.7549e-103	-1.06889e-09	-1.47207	6.85459e-51	-1.06889e-09	-1.83082
112843683	chr12:112843683:A:G	1.80582e-104	-1.92391	-1.82214	8.36856e-52	-2.06676	-1.86708
112844021	chr12:112844021:G:C	3.05115e-103	-1.06889e-09	-0.918962	3.00636e-50	-1.06889e-09	-0.352427
112844032	chr12:112844032:C:T	8.78453e-103	-1.06889e-09	0.138513	1.69988e-49	-1.06889e-09	1.37999
112845118	chr12:112845118:G:A	2.30188e-103	-1.06889e-09	-1.20076	2.99985e-50	-1.06889e-09	-0.354591
112845655	chr12:112845655:T:C	2.66327e-103	-1.06889e-09	-1.05493	2.71763e-50	-1.06889e-09	-0.453395
112845770	chr12:112845770:T:C	2.67681e-103	-1.06889e-09	-1.04986	2.7367e-50	-1.06889e-09	-0.446403
112846617	chr12:112846617:C:T	1.30785e-103	-1.06889e-09	-1.76609	6.78961e-51	-1.06889e-09	-1.84035
112846708	chr12:112846708:T:C	1.25588e-102	-1.06889e-09	0.495941	3.19357e-50	-1.06889e-09	-0.292015
112846953	chr12:112846953:G:A	1.17557e-103	-1.06889e-09	-1.87273	7.35219e-51	-1.06889e-09	-1.76074
112847268	chr12:112847268:G:A	2.58983e-104	-1.61624	-1.76923	8.5535e-52	-2.11165	-1.80034
112847338	chr12:112847338:G:A	1.6001e-103	-1.06889e-09	-1.56441	7.27011e-51	-1.06889e-09	-1.77197
112847631	chr12:112847631:T:G	1.69753e-103	-1.06889e-09	-1.50531	6.79646e-51	-1.06889e-09	-1.83934
112848043	chr12:112848043:A:T	6.72346e-104	-2.43146	-1.03578e-09	2.95748e-51	-2.6714	-1.03578e-09
112848046	chr12:112848046:A:C	1.81274e-103	-1.06889e-09	-1.43964	9.36723e-51	-1.06889e-09	-1.51852
112848081	chr12:112848081:C:T	1.49167e-104	-2.6782	-1.25897	3.46046e-51	-0.795293	-1.71905
112849016	chr12:112849016:A:C	1.88347e-103	-1.06889e-09	-1.40136	4.09751e-50	-1.06889e-09	-0.0427754
112849309	chr12:112849309:G:A	2.87972e-103	-1.06889e-09	-0.976788	2.74375e-50	-1.06889e-09	-0.443828
112849364	chr12:112849364:C:T	5.38579e-104	-0.841427	-1.81187	6.75726e-46	10.6274	-0.95962
112849376	chr12:112849376:T:A	5.5119e-103	-1.06889e-09	-0.32757	7.90963e-50	-1.06889e-09	0.614926
112849423	chr12:112849423:GTGTGTGTGTGTGCA:G	1.20887e-103	-1.06889e-09	-1.8448	6.62298e-51	-1.06889e-09	-1.86519
112849475	chr12:112849475:G:A	1.70181e-103	-1.06889e-09	-1.50279	6.80474e-51	-1.06889e-09	-1.83812
112849616	chr12:112849616:G:A	2.81081e-103	-1.06889e-09	-1.00101	2.87339e-50	-1.06889e-09	-0.397661
112849638	chr12:112849638:T:C	2.91399e-103	-1.06889e-09	-0.964958	2.7856e-50	-1.06889e-09	-0.42869
112849965	chr12:112849965:A:G	1.23055e-103	-1.06889e-09	-1.82702	6.56701e-51	-1.06889e-09	-1.87368
112850107	chr12:112850107:G:A	1.45697e-103	-1.06889e-09	-1.65812	2.17614e-50	-1.06889e-09	-0.675602
112850113	chr12:112850113:T:C	1.43748e-103	-1.06889e-09	-1.67159	2.14556e-50	-1.06889e-09	-0.689752
112850987	chr12:112850987:A:G	4.51738e-104	-0.969997	-1.85914	2.53778e-50	-0.815698	0.293833
112851148	chr12:112851148:G:T	2.15896e-104	-1.79267	-1.77477	9.59442e-52	-2.00777	-1.78938
112851219	chr12:112851219:G:A	8.71353e-105	-2.6047	-1.87007	1.32454e-51	-2.67714	-0.797534
112851265	chr12:112851265:G:A	1.69018e-104	-2.04016	-1.77207	8.25638e-52	-2.07414	-1.8732
112852193	chr12:112852193:T:G	1.4653e-103	-1.06889e-09	-1.65242	7.84331e-51	-1.06889e-09	-1.69608
112852918	chr12:112852918:G:A	6.60219e-103	-1.06889e-09	-0.147079	9.81721e-50	-1.06889e-09	0.830982
112853213	chr12:112853213:T:C	1.20527e-103	-1.06889e-09	-1.84778	6.8963e-51	-1.06889e-09	-1.82476
112853277	chr12:112853277:C:T	2.19119e-103	-1.06889e-09	-1.25003	8.27659e-51	-1.06889e-09	-1.64231
112854264	chr12:112854264:G:A	2.97002e-103	-1.06889e-09	-0.945912	2.85496e-50	-1.06889e-09	-0.404098
112854646	chr12:112854646:CT:C	1.92179e-103	-1.06889e-09	-1.38122	7.65886e-51	-1.06889e-09	-1.71988
112855543	chr12:112855543:G:C	5.95887e-103	-1.06889e-09	-0.2496	9.91918e-50	-1.06889e-09	0.841315
112855649	chr12:112855649:C:T	6.54193e-103	-1.06889e-09	-0.156248	1.11873e-49	-1.06889e-09	0.961625
112856364	chr12:112856364:G:A	8.29713e-105	-2.67517	-1.84857	1.60643e-51	-1.74815	-1.53358
112856408	chr12:112856408:C:T	1.92291e-103	-1.06889e-09	-1.38064	7.25611e-51	-1.06889e-09	-1.7739
112856598	chr12:112856598:T:C	1.17661e-102	-1.06889e-09	0.430739	2.46489e-49	-1.06889e-09	1.75158
112856742	chr12:112856742:T:C	2.44173e-104	-1.75996	-1.6844	8.33203e-52	-2.066	-1.87222
112856800	chr12:112856800:G:A	1.41641e-103	-1.06889e-09	-1.68636	6.61742e-51	-1.06889e-09	-1.86603
112856911	chr12:112856911:A:C	2.40119e-103	-1.06889e-09	-1.15851	7.29692e-51	-1.06889e-09	-1.76829
112856963	chr12:112856963:G:A	2.791e-103	-1.06889e-09	-1.00808	8.73954e-51	-1.06889e-09	-1.58788
112857596	chr12:112857596:C:T	5.47698e-103	-1.06889e-09	-0.333926	1.35024e-50	-1.06889e-09	-1.15287
112857857	chr12:112857857:TCC:T	5.41533e-104	-2.64783	-1.03578e-09	3.51844e-51	-2.49772	-1.03578e-09
112857860	chr12:112857860:A:T	5.41151e-104	-2.64854	-1.03578e-09	3.52427e-51	-2.49607	-1.03578e-09
112858104	chr12:112858104:A:C	3.08067e-103	-1.06889e-09	-0.909334	8.12197e-51	-1.06889e-09	-1.66117
112858499	chr12:112858499:G:A	1.93957e-103	-1.06889e-09	-1.37202	1.61192e-50	-1.06889e-09	-0.975731
112859530	chr12:112859530:C:T	7.36861e-104	-0.4814	-1.85844	8.81033e-52	-2.07445	-1.80795
112859865	chr12:112859865:C:T	1.28641e-103	-1.06889e-09	-1.78262	6.56396e-51	-1.06889e-09	-1.87415
112860286	chr12:112860286:C:A	5.30175e-104	-2.66903	-1.03578e-09	4.9665e-51	-2.15302	-1.03578e-09
112860682	chr12:112860682:G:A	1.3263e-103	-1.06889e-09	-1.75209	6.57906e-51	-1.06889e-09	-1.87185
112861153	chr12:112861153:G:A	1.20018e-103	-1.06889e-09	-1.85201	6.7628e-51	-1.06889e-09	-1.8443
112861166	chr12:112861166:C:T	1.2935e-103	-1.06889e-09	-1.77713	6.5645e-51	-1.06889e-09	-1.87406
112861221	chr12:112861221:A:G	2.96074e-103	-1.06889e-09	-0.949039	3.20611e-50	-1.06889e-09	-0.288098
112861323	chr12:112861323:G:A	2.84764e-103	-0.987989	-1.03578e-09	1.22941e-50	-1.24662	-1.03578e-09
112862224	chr12:112862224:A:AGTGAGAC	1.61576e-103	-1.06889e-09	-1.55467	6.6331e-51	-1.06889e-09	-1.86367
112862382	chr12:112862382:A:G	1.71299e-103	-1.06889e-09	-1.49624	6.72546e-51	-1.06889e-09	-1.84984
112862942	chr12:112862942:T:C	2.23798e-103	-1.06889e-09	-1.22891	8.18791e-51	-1.06889e-09	-1.65308
112863085	chr12:112863085:A:C	1.81542e-103	-1.06889e-09	-1.43816	7.01875e-51	-1.06889e-09	-1.80715
112863093	chr12:112863093:A:T	1.57165e-103	-1.06889e-09	-1.58235	6.59106e-51	-1.06889e-09	-1.87003
112863182	chr12:112863182:G:A	9.08804e-103	-1.06889e-09	0.172479	2.76452e-50	-1.06889e-09	-0.436288
112863874	chr12:112863874:C:T	4.76811e-103	-1.06889e-09	-0.47253	1.06341e-49	-1.06889e-09	0.910913
112864313	chr12:112864313:T:C	1.48688e-103	-1.06889e-09	-1.6378	6.56592e-51	-1.06889e-09	-1.87385
112864671	chr12:112864671:G:T	1.2084e-103	-1.06889e-09	-1.84519	6.93836e-51	-1.06889e-09	-1.81867
112864880	chr12:112864880:G:A	1.86621e-104	-2.66577	-1.04739	2.95426e-50	-2.67617	2.30627
112864949	chr12:112864949:G:A	6.47836e-104	-2.4686	-1.03578e-09	8.86691e-51	-1.57341	-1.03578e-09
112865920	chr12:112865920:G:A	2.57832e-103	0.190023	-1.27736	7.6736e-52	-2.35972	-1.66082
112866109	chr12:112866109:G:A	2.90355e-103	-1.06889e-09	-0.968546	9.91586e-51	-1.06889e-09	-1.4616
112866117	chr12:112866117:A:G	1.42361e-103	-1.06889e-09	-1.68129	1.24108e-50	-1.06889e-09	-1.23718
112866150	chr12:112866150:T:C	1.23793e-103	-1.06889e-09	-1.82104	6.86157e-51	-1.06889e-09	-1.8298
112866996	chr12:112866996:C:T	2.15619e-103	-0.111337	-1.1548	9.03639e-52	-2.26288	-1.59419
112867245	chr12:112867245:T:C	1.75816e-103	-1.06889e-09	-1.47021	8.9058e-51	-1.06889e-09	-1.56904
112867546	chr12:112867546:A:G	1.34525e-103	-1.06889e-09	-1.7379	6.60176e-51	-1.06889e-09	-1.8684
112867901	chr12:112867901:C:A	1.17555e-103	-1.06889e-09	-1.87274	6.66513e-51	-1.06889e-09	-1.85885
112868593	chr12:112868593:G:A	1.58513e-103	-1.06889e-09	-1.57381	6.62327e-51	-1.06889e-09	-1.86515
112868953	chr12:112868953:A:T	3.02437e-103	-1.06889e-09	-0.927776	1.51775e-50	-1.06889e-09	-1.03593
112869487	chr12:112869487:CCTT:C	2.1648e-103	-0.0331653	-1.22899	8.34544e-52	-2.29937	-1.63724
112870265	chr12:112870265:T:G	2.10346e-103	-1.06889e-09	-1.2909	1.91113e-50	-1.06889e-09	-0.805462
112870453	chr12:112870453:C:G	1.87928e-103	-1.06889e-09	-1.40359	7.10273e-51	-1.06889e-09	-1.79526
112870461	chr12:112870461:T:A	1.18209e-103	-1.06889e-09	-1.8672	7.90601e-51	-1.06889e-09	-1.68812
112870701	chr12:112870701:C:T	1.47852e-103	-1.06889e-09	-1.64344	6.57224e-51	-1.06889e-09	-1.87289
112870702	chr12:112870702:A:G	2.0873e-104	-1.92618	-1.67502	1.14921e-51	-1.7886	-1.82806
112870721	chr12:112870721:C:T	1.55354e-103	-1.06889e-09	-1.59395	6.60253e-51	-1.06889e-09	-1.86829
112871590	chr12:112871590:C:T	1.43159e-103	-1.06889e-09	-1.6757	6.56427e-51	-1.06889e-09	-1.8741
112871964	chr12:112871964:T:C	2.02608e-103	-1.06889e-09	-1.32838	2.93895e-50	-1.06889e-09	-0.375102
112872843	chr12:112872843:G:A	1.72025e-103	-1.06889e-09	-1.49201	6.74466e-51	-1.06889e-09	-1.84699
112874142	chr12:112874142:G:A	1.77813e-103	-1.06889e-09	-1.45892	6.90974e-51	-1.06889e-09	-1.82281
112874303	chr12:112874303:C:T	2.23536e-103	-1.06889e-09	-1.23008	1.71727e-50	-1.06889e-09	-0.912418
112874720	chr12:112874720:GCCTGTTTGTGTCATTGTATCTT:G	3.39234e-103	-1.06889e-09	-0.812961	3.3308e-50	-1.06889e-09	-0.249943
112875166	chr12:112875166:G:T	1.35978e-103	-1.06889e-09	-1.72716	6.97434e-51	-1.06889e-09	-1.8135
112875233	chr12:112875233:C:T	4.47016e-103	-1.06889e-09	-0.537056	5.97558e-50	-1.06889e-09	0.334526
112875481	chr12:112875481:T:C	1.88368e-103	-1.06889e-09	-1.40125	1.61796e-50	-1.06889e-09	-0.97199
112875665	chr12:112875665:C:T	1.88043e-104	-2.00375	-1.70181	1.36518e-51	-1.66325	-1.7812
112875966	chr12:112875966:A:T	1.22716e-103	-1.06889e-09	-1.82978	6.57491e-51	-1.06889e-09	-1.87248
112876485	chr12:112876485:C:T	2.29994e-103	-1.06889e-09	-1.2016	8.14541e-51	-1.06889e-09	-1.65829
112877216	chr12:112877216:A:T	1.17734e-103	-1.06889e-09	-1.87122	7.11451e-51	-1.06889e-09	-1.7936
112877586	chr12:112877586:G:A	8.14692e-104	-0.420942	-1.81848	1.58475e-45	11.4769	-0.956743
112877932	chr12:112877932:C:A	5.07544e-102	3.4653	-1.57278	7.83559e-52	-2.52106	-1.47859
112877945	chr12:112877945:A:G	1.39779e-104	-2.67825	-1.32392	8.90152e-50	-2.67236	3.40543
112878312	chr12:112878312:C:T	3.715e-103	-1.06889e-09	-0.722102	3.78375e-50	-1.06889e-09	-0.122439
112878567	chr12:112878567:G:A	6.25259e-104	-2.50407	-1.03578e-09	3.3262e-51	-2.55391	-1.03578e-09
112879017	chr12:112879017:T:TCTC	1.17919e-103	-1.06889e-09	-1.86965	7.56666e-51	-1.06889e-09	-1.73199
112879258	chr12:112879258:C:T	1.24598e-103	-1.06889e-09	-1.81456	9.59289e-51	-1.06889e-09	-1.49472
112879771	chr12:112879771:T:C	1.23352e-103	-1.06889e-09	-1.82461	7.37799e-51	-1.06889e-09	-1.75724
112880337	chr12:112880337:T:C	3.06381e-103	-1.06889e-09	-0.91482	2.97558e-50	-1.06889e-09	-0.362717
112880515	chr12:112880515:C:G	1.61185e-104	-2.06251	-1.79717	1.379e-51	-1.72841	-1.70597
112880753	chr12:112880753:C:T	1.19661e-103	-0.113256	-1.74173	1.07391e-51	-2.3218	-1.36263
112881165	chr12:112881165:G:T	3.1312e-103	-1.06889e-09	-0.893064	3.02774e-50	-1.06889e-09	-0.345339
112881236	chr12:112881236:C:T	2.02333e-104	-1.7706	-1.86172	1.51241e-51	-2.18753	-1.1545
112881281	chr12:112881281:A:T	5.87327e-103	-1.06889e-09	-0.264069	9.88913e-50	-1.06889e-09	0.838281
112881337	chr12:112881337:C:T	1.66839e-104	-1.95114	-1.87407	1.20947e-51	-2.20936	-1.3562
112881354	chr12:112881354:C:A	1.18424e-103	-1.06889e-09	-1.86537	7.58037e-51	-1.06889e-09	-1.73018
112881465	chr12:112881465:T:C	5.82013e-103	-1.06889e-09	-0.273158	8.39797e-50	-1.06889e-09	0.674835
112881666	chr12:112881666:G:A	1.74309e-104	-1.91802	-1.86339	1.25424e-51	-2.25349	-1.27572
112881795	chr12:112881795:C:T	1.63919e-104	-1.98943	-1.85343	1.41639e-51	-2.19616	-1.21147
112881973	chr12:112881973:G:A	1.64954e-104	-1.98012	-1.85645	1.37309e-51	-2.20825	-1.23043
112882052	chr12:112882052:A:G	1.26028e-103	-1.06889e-09	-1.80315	1.0449e-50	-1.06889e-09	-1.40923
112882142	chr12:112882142:C:T	1.6163e-104	-1.99306	-1.86386	1.3376e-51	-2.18995	-1.27491
112882353	chr12:112882353:C:G	4.42198e-103	-1.06889e-09	-0.547892	6.04104e-50	-1.06889e-09	0.345421
112882688	chr12:112882688:C:G	4.34483e-103	-1.06889e-09	-0.565493	5.92714e-50	-1.06889e-09	0.326387
112883083	chr12:112883083:C:G	1.63394e-104	-2.08113	-1.76494	6.50983e-52	-2.31866	-1.86635
112883136	chr12:112883136:C:G	4.41672e-103	-1.06889e-09	-0.549083	6.03352e-50	-1.06889e-09	0.344176
112883206	chr12:112883206:C:T	5.24814e-104	-2.67919	-1.03578e-09	1.35155e-50	-1.1519	-1.03578e-09
112884147	chr12:112884147:T:A	5.92769e-103	-0.254845	-1.03578e-09	6.52093e-49	2.72445	-1.03578e-09
112884160	chr12:112884160:C:T	1.72439e-104	-1.97581	-1.81639	7.75073e-52	-2.22897	-1.78157
112884775	chr12:112884775:A:G	1.26871e-104	-2.66517	-1.43389	1.1133e-50	-1.48991	0.144086
112884962	chr12:112884962:A:G	4.20718e-103	-1.06889e-09	-0.597689	4.50971e-50	-1.06889e-09	0.0530774
112885262	chr12:112885262:C:T	2.05109e-104	-1.85154	-1.76715	8.50813e-52	-2.14573	-1.77157
112885365	chr12:112885365:C:T	1.2928e-103	-1.06889e-09	-1.77767	1.09363e-50	-1.06889e-09	-1.36365
112886010	chr12:112886010:T:C	1.19325e-103	-1.06889e-09	-1.8578	7.01612e-51	-1.06889e-09	-1.80753
112886474	chr12:112886474:G:A	2.16599e-104	-1.95397	-1.61022	7.10286e-52	-2.26895	-1.82887
112886511	chr12:112886511:G:A	4.96961e-103	-1.06889e-09	-0.431138	6.748e-50	-1.06889e-09	0.456091
112886565	chr12:112886565:A:G	2.25963e-104	-1.79805	-1.72381	6.31539e-52	-2.34166	-1.87368
112886926	chr12:112886926:A:G	2.19635e-104	-1.75579	-1.79447	5.84092e-52	-2.42165	-1.87179
112886934	chr12:112886934:G:A	2.0908e-104	-1.84968	-1.74984	6.49133e-52	-2.31385	-1.87401
112887278	chr12:112887278:C:T	2.50617e-104	-1.72019	-1.69812	5.65985e-52	-2.51431	-1.81061
112887591	chr12:112887591:T:C	1.77992e-104	-1.89853	-1.86197	6.00033e-52	-2.40172	-1.86479
112887655	chr12:112887655:T:C	1.87276e-104	-1.8357	-1.87396	1.64035e-51	-2.00794	-1.25289
112887824	chr12:112887824:T:C	1.87893e-104	-1.8787	-1.82766	5.94843e-52	-2.40124	-1.87396
112888258	chr12:112888258:C:T	1.70228e-103	-1.06889e-09	-1.50251	7.71357e-51	-1.06889e-09	-1.71276
112888908	chr12:112888908:A:G	1.69414e-103	-1.06889e-09	-1.50731	8.69225e-51	-1.06889e-09	-1.59331
112889213	chr12:112889213:C:T	1.8728e-104	-1.84006	-1.86957	1.70029e-51	-2.04753	-1.17741
112890370	chr12:112890370:C:T	1.31778e-103	-1.06889e-09	-1.75853	1.14272e-50	-1.06889e-09	-1.31974
112890707	chr12:112890707:A:G	1.91886e-104	-1.86101	-1.82433	5.93234e-52	-2.40383	-1.87408
112890872	chr12:112890872:C:T	1.20081e-103	-1.06889e-09	-1.85149	6.9842e-51	-1.06889e-09	-1.81209
112891176	chr12:112891176:G:A	9.7747e-105	-2.56729	-1.79257	3.80315e-51	-2.53358	0.113669
112891380	chr12:112891380:T:C	2.67434e-103	-1.06889e-09	-1.05078	2.42821e-50	-1.06889e-09	-0.566002
112891414	chr12:112891414:G:A	1.21832e-103	-1.06889e-09	-1.83701	6.97827e-51	-1.06889e-09	-1.81294
112892200	chr12:112892200:G:C	1.37845e-104	-2.22456	-1.79155	5.92309e-50	2.1299	-1.8042
112892650	chr12:112892650:G:A	2.71287e-103	-1.06889e-09	-1.03647	4.10813e-50	-1.06889e-09	-0.0401859
112892786	chr12:112892786:T:C	3.19997e-103	-1.06889e-09	-0.871337	3.67449e-50	-1.06889e-09	-0.151742
112893302	chr12:112893302:C:G	2.07846e-103	-1.06889e-09	-1.30285	7.82604e-51	-1.06889e-09	-1.69828
112893648	chr12:112893648:T:C	1.75019e-104	-1.92073	-1.85661	3.08536e-51	-1.89245	-0.73662
112893727	chr12:112893727:C:G	3.24499e-103	-1.06889e-09	-0.857367	4.11084e-50	-1.06889e-09	-0.0395265
112893811	chr12:112893811:G:A	2.30734e-104	-2.13741	-1.36356	4.69937e-50	1.92549	-1.83121
112893900	chr12:112893900:G:A	5.43064e-104	-2.64501	-1.03578e-09	2.98601e-51	-2.6618	-1.03578e-09
112893922	chr12:112893922:A:C	1.52789e-103	-1.06889e-09	-1.61059	6.85114e-51	-1.06889e-09	-1.83132
112895391	chr12:112895391:C:T	1.53144e-103	-1.06889e-09	-1.60827	1.28319e-50	-1.06889e-09	-1.2038
112895435	chr12:112895435:A:G	1.19248e-104	-2.50811	-1.65292	1.92297e-51	-2.49206	-0.609803
112895682	chr12:112895682:TCCTTGGCCCATAACC:T	1.76566e-103	-1.06889e-09	-1.46595	7.51681e-51	-1.06889e-09	-1.7386
112897520	chr12:112897520:T:A	1.94768e-103	-1.06889e-09	-1.36784	9.37168e-51	-1.06889e-09	-1.51805
112897856	chr12:112897856:C:A	3.51049e-104	-1.9309	-1.15041	7.85044e-51	0.148801	-1.84397
112897876	chr12:112897876:G:A	9.97408e-105	-2.64049	-1.69917	1.66641e-48	4.45518	-0.792494
112897882	chr12:112897882:G:A	8.55681e-105	-2.67733	-1.81559	6.19558e-49	3.70796	-1.03469
112897926	chr12:112897926:G:T	2.36429e-104	-2.00804	-1.46855	1.23497e-50	-1.79094	0.548827
112897992	chr12:112897992:A:G	1.18212e-103	-1.06889e-09	-1.86717	6.81572e-51	-1.06889e-09	-1.83651
112898166	chr12:112898166:A:C	1.23048e-103	-1.06889e-09	-1.82707	7.93084e-51	-1.06889e-09	-1.68498
112898237	chr12:112898237:G:A	5.33725e-104	-2.66235	-1.03578e-09	4.17912e-51	-2.32564	-1.03578e-09
112898255	chr12:112898255:A:C	1.25683e-103	-1.06889e-09	-1.80589	9.21298e-51	-1.06889e-09	-1.53513
112898450	chr12:112898450:C:T	1.28071e-104	-2.65207	-1.43757	6.64154e-52	-2.40545	-1.75953
112899358	chr12:112899358:A:G	3.26128e-104	-1.33801	-1.81694	8.47033e-52	-2.22612	-1.69563
112899784	chr12:112899784:T:C	1.34696e-103	-1.06889e-09	-1.73663	8.61105e-51	-1.06889e-09	-1.60269
112899926	chr12:112899926:C:T	2.45517e-104	-1.7204	-1.71847	2.34141e-51	-2.55861	-0.346379
112900217	chr12:112900217:T:A	1.20159e-103	-1.06889e-09	-1.85084	8.93513e-51	-1.06889e-09	-1.56575
112900833	chr12:112900833:T:C	1.191e-103	-1.06889e-09	-1.85968	9.88137e-51	-1.06889e-09	-1.46509
112901047	chr12:112901047:G:A	1.49272e-103	-1.06889e-09	-1.63388	6.58812e-51	-1.06889e-09	-1.87047
112901218	chr12:112901218:TGAG:T	1.43587e-103	-1.06889e-09	-1.67271	1.17613e-50	-1.06889e-09	-1.29093
112901247	chr12:112901247:T:C	4.15335e-103	-1.06889e-09	-0.610566	4.42331e-50	-1.06889e-09	0.0337333
112901422	chr12:112901422:T:C	3.98459e-101	3.95313	-1.03578e-09	1.5385e-50	-1.02235	-1.03578e-09
112901622	chr12:112901622:T:C	1.86026e-104	-1.92974	-1.78661	1.042e-51	-2.22503	-1.48957
112902068	chr12:112902068:G:A	6.04737e-104	-2.53744	-1.03578e-09	2.01785e-50	-0.751124	-1.03578e-09
112902606	chr12:112902606:T:C	5.25048e-104	-2.67875	-1.03578e-09	4.28001e-51	-2.30178	-1.03578e-09
112902764	chr12:112902764:G:A	4.42089e-103	-1.06889e-09	-0.548139	4.80881e-50	-1.06889e-09	0.117295
112903309	chr12:112903309:G:A	1.08892e-104	-2.55604	-1.69584	8.04505e-52	-2.3136	-1.65967
112903793	chr12:112903793:T:C	3.62478e-104	-1.96115	-1.08812	5.87273e-51	-0.639314	-1.34611
112903797	chr12:112903797:G:A	1.39696e-103	-1.06889e-09	-1.70018	1.11478e-50	-1.06889e-09	-1.3445
112904114	chr12:112904114:G:A	1.49511e-104	-2.48663	-1.44824	2.86164e-51	-1.93023	-0.774119
112904357	chr12:112904357:A:G	1.34372e-104	-2.20439	-1.83723	1.8303e-51	-2.67083	-0.480425
112904406	chr12:112904406:C:A	1.17394e-103	-1.06889e-09	-1.87411	7.41484e-51	-1.06889e-09	-1.75226
112904467	chr12:112904467:C:T	1.38015e-103	-1.06889e-09	-1.71229	1.10296e-50	-1.06889e-09	-1.35516
112905507	chr12:112905507:G:A	1.33028e-103	-1.06889e-09	-1.74909	6.62726e-51	-1.06889e-09	-1.86455
112905570	chr12:112905570:C:G	3.41713e-104	-2.03839	-1.06988	6.90245e-51	-0.469846	-1.35402
112905758	chr12:112905758:A:G	4.06474e-104	-1.92428	-1.01043	5.38916e-51	-0.673735	-1.39762
112906367	chr12:112906367:A:G	1.81268e-103	-1.06889e-09	-1.43967	2.29452e-50	-1.06889e-09	-0.62263
112906823	chr12:112906823:G:A	1.23208e-103	-1.06889e-09	-1.82577	9.75299e-51	-1.06889e-09	-1.47817
112907285	chr12:112907285:A:G	1.30913e-103	-1.06889e-09	-1.76512	7.06386e-51	-1.06889e-09	-1.80075
112907362	chr12:112907362:A:C	3.88169e-104	-1.97831	-1.00248	6.24642e-51	-0.527668	-1.39606
112907894	chr12:112907894:A:C	1.53713e-104	-2.03568	-1.87146	8.32966e-52	-2.24936	-1.68914
112908322	chr12:112908322:C:A	9.0613e-105	-2.61371	-1.82193	7.91749e-52	-2.13928	-1.84997
112908626	chr12:112908626:C:G	1.42379e-103	-1.06889e-09	-1.68116	1.14123e-50	-1.06889e-09	-1.32105
112909277	chr12:112909277:G:A	1.41266e-104	-2.66986	-1.32174	1.51037e-49	3.13541	-1.87362
112909417	chr12:112909417:T:G	3.27925e-103	-1.06889e-09	-0.846864	4.16246e-50	-1.06889e-09	-0.0270483
112909812	chr12:112909812:A:G	1.76203e-103	-1.06889e-09	-1.46802	1.78183e-50	-1.06889e-09	-0.875516
112909813	chr12:112909813:C:G	1.38611e-104	-2.67932	-1.33124	1.09012e-49	2.8098	-1.87407
112909910	chr12:112909910:T:A	5.39369e-104	-2.65184	-1.03578e-09	3.08411e-51	-2.62948	-1.03578e-09
112910707	chr12:112910707:T:C	1.19149e-103	-1.06889e-09	-1.85928	6.70537e-51	-1.06889e-09	-1.85283
112910845	chr12:112910845:C:A	1.28931e-103	-1.06889e-09	-1.78037	7.62513e-51	-1.06889e-09	-1.72429
112911065	chr12:112911065:G:A	4.28954e-102	3.45526	-1.73098	5.65366e-51	-2.33664	0.3132
112911803	chr12:112911803:G:A	1.28789e-103	-1.06889e-09	-1.78147	1.24869e-50	-1.06889e-09	-1.23106
112911881	chr12:112911881:T:C	8.13564e-105	-2.67921	-1.86418	4.08234e-49	3.28207	-1.02597
112912028	chr12:112912028:A:G	3.83142e-104	-1.31675	-1.67708	9.3079e-50	0.167542	0.610167
112912300	chr12:112912300:A:G	8.40112e-105	-2.64176	-1.86953	4.53316e-51	-1.89107	-0.353255
112912550	chr12:112912550:A:G	1.04852e-103	-1.9871	-1.03578e-09	2.9374e-51	-2.67822	-1.03578e-09
112912770	chr12:112912770:T:G	1.28913e-103	-1.06889e-09	-1.78051	6.568e-51	-1.06889e-09	-1.87353
112912991	chr12:112912991:G:T	1.22765e-100	6.4384	-1.36002	2.76446e-51	-2.62206	-0.116833
112913092	chr12:112913092:G:T	4.56218e-103	-1.06889e-09	-0.51668	5.03781e-50	-1.06889e-09	0.163817
112913885	chr12:112913885:C:T	8.17216e-105	-2.67518	-1.86374	2.47445e-49	2.78351	-1.02806
112914270	chr12:112914270:C:T	1.38271e-103	-1.06889e-09	-1.71044	6.57708e-51	-1.06889e-09	-1.87215
112914354	chr12:112914354:T:C	4.44535e-101	5.58884	-1.52629	9.32395e-52	-2.51249	-1.31324
112915458	chr12:112915458:A:G	1.35872e-103	-1.06889e-09	-1.72794	8.51505e-51	-1.06889e-09	-1.61391
112916579	chr12:112916579:G:A	1.26615e-103	-1.06889e-09	-1.7985	7.28945e-51	-1.06889e-09	-1.76931
112917283	chr12:112917283:G:A	7.34799e-104	-2.34264	-1.03578e-09	5.5382e-50	0.258514	-1.03578e-09
112918230	chr12:112918230:A:G	1.10277e-104	-2.37958	-1.85967	3.49036e-51	-1.06387	-1.44187
112918466	chr12:112918466:C:T	4.65508e-103	-1.06889e-09	-0.49652	5.13613e-50	-1.06889e-09	0.183145
112919388	chr12:112919388:G:A	4.30244e-101	5.77641	-1.74654	1.47514e-51	-2.34519	-1.0218
112919404	chr12:112919404:G:A	5.66237e-101	5.9299	-1.62536	2.82793e-51	-2.60098	-0.115218
112919502	chr12:112919502:G:A	1.55567e-103	-1.06889e-09	-1.59257	7.18422e-51	-1.06889e-09	-1.78385
112919637	chr12:112919637:G:A	5.95667e-101	5.95452	-1.59932	2.64097e-51	-2.60326	-0.181329
112920301	chr12:112920301:A:G	1.27652e-100	6.79985	-1.68244	3.12558e-51	-2.66036	0.0442385
112920986	chr12:112920986:T:C	7.95653e-101	5.90662	-1.26193	2.3562e-51	-2.58951	-0.309182
112920989	chr12:112920989:C:T	7.9275e-101	5.92108	-1.28005	2.4397e-51	-2.58957	-0.274292
112921327	chr12:112921327:A:G	1.80867e-100	7.04101	-1.57514	1.65343e-51	-2.67165	-0.581241
112921352	chr12:112921352:T:C	1.2036e-100	6.32847	-1.26988	2.29592e-51	-2.62628	-0.298328
112921383	chr12:112921383:A:G	1.5276e-100	6.9208	-1.62383	2.66732e-51	-2.66145	-0.113211
112921513	chr12:112921513:G:A	1.05186e-100	6.25248	-1.32864	2.5831e-51	-2.61866	-0.188084
112921772	chr12:112921772:C:T	5.48696e-101	5.92506	-1.652	3.05368e-51	-2.6	-0.0393915
112922220	chr12:112922220:A:G	1.03606e-100	6.17672	-1.26802	2.33058e-51	-2.61347	-0.296152
112922497	chr12:112922497:A:G	2.1466e-100	6.95114	-1.31399	2.42663e-51	-2.65685	-0.212384
112922663	chr12:112922663:C:T	9.6786e-101	6.15904	-1.31843	2.55463e-51	-2.61018	-0.207653
112922758	chr12:112922758:T:C	1.05605e-100	6.24597	-1.31816	2.53739e-51	-2.61462	-0.209981
112922770	chr12:112922770:T:C	1.03223e-100	6.22316	-1.31816	2.54152e-51	-2.613	-0.209981
112922932	chr12:112922932:G:T	1.07366e-100	6.52883	-1.58448	1.7073e-51	-2.65495	-0.565876
112922981	chr12:112922981:T:C	1.09007e-100	6.3027	-1.34319	2.6462e-51	-2.61473	-0.167886
112923231	chr12:112923231:T:C	8.49898e-105	-2.63255	-1.86715	2.59836e-51	-1.65796	-1.1429
112923312	chr12:112923312:C:T	6.51431e-101	6.1911	-1.74641	4.53781e-52	-2.67541	-1.87047
112923353	chr12:112923353:C:T	1.33473e-100	6.49399	-1.33199	2.5494e-51	-2.63219	-0.187688
112923369	chr12:112923369:T:C	1.20493e-100	6.36188	-1.30218	2.43698e-51	-2.62188	-0.243098
112923432	chr12:112923432:C:T	2.92826e-100	7.23861	-1.29092	2.27136e-51	-2.67749	-0.257878
112923638	chr12:112923638:G:A	2.17903e-100	6.89201	-1.23986	2.12998e-51	-2.66814	-0.331486
112923769	chr12:112923769:G:T	2.9419e-100	7.20137	-1.24904	2.11915e-51	-2.67537	-0.329359
112923901	chr12:112923901:CA:C	9.13664e-101	6.39336	-1.61038	4.99741e-51	-2.65349	0.506664
112924253	chr12:112924253:G:C	1.21593e-100	6.6804	-1.61162	4.94757e-51	-2.66619	0.509347
112924602	chr12:112924602:A:G	1.10266e-100	6.57946	-1.60846	4.92533e-51	-2.66268	0.501329
112924616	chr12:112924616:G:A	1.07306e-100	6.54431	-1.60052	4.83355e-51	-2.66026	0.480099
112925169	chr12:112925169:A:G	9.54648e-101	6.42856	-1.6017	4.88047e-51	-2.65407	0.483573
112925272	chr12:112925272:T:G	9.68041e-101	6.40452	-1.56372	4.3733e-51	-2.65245	0.372229
112925304	chr12:112925304:T:C	9.32659e-101	6.41008	-1.60652	4.95611e-51	-2.65297	0.497852
112925373	chr12:112925373:G:A	9.92228e-101	6.46653	-1.60106	4.86248e-51	-2.65589	0.481699
112925478	chr12:112925478:C:T	9.72018e-101	6.424	-1.5791	4.55473e-51	-2.6539	0.414325
112925479	chr12:112925479:A:G	9.40905e-101	6.41241	-1.60004	4.86275e-51	-2.65285	0.478715
112925603	chr12:112925603:A:G	9.84575e-101	6.44767	-1.58994	4.68959e-51	-2.65508	0.444685
112925745	chr12:112925745:C:T	4.90181e-101	5.91094	-1.75065	4.57167e-52	-2.67056	-1.86788
112925887	chr12:112925887:G:C	1.19435e-100	6.68801	-1.63713	5.41275e-51	-2.66604	0.59906
112926026	chr12:112926026:A:G	1.18043e-103	-1.06889e-09	-1.8686	8.75309e-51	-1.06889e-09	-1.58633
112926321	chr12:112926321:T:C	1.32961e-103	-1.74959	-1.03578e-09	2.76779e-50	-0.435107	-1.03578e-09
112926376	chr12:112926376:C:G	5.79508e-104	-2.58006	-1.03578e-09	5.73339e-51	-2.00943	-1.03578e-09
112926527	chr12:112926527:A:G	1.0567e-100	6.5276	-1.59918	4.82398e-51	-2.6595	0.477356
112926561	chr12:112926561:A:AG	1.16069e-100	6.62399	-1.6017	4.83317e-51	-2.66381	0.483573
112926570	chr12:112926570:A:G	1.12775e-100	6.5943	-1.6008	4.82759e-51	-2.66232	0.480927
112926577	chr12:112926577:T:A	1.22132e-100	6.67306	-1.59985	4.79814e-51	-2.66566	0.478153
112926665	chr12:112926665:C:T	2.33798e-103	-1.06889e-09	-1.18519	9.44989e-51	-1.06889e-09	-1.50974
112926666	chr12:112926666:A:G	1.30593e-100	6.67293	-1.53274	4.00089e-51	-2.6663	0.297072
112926707	chr12:112926707:T:C	1.13637e-100	6.63324	-1.63213	5.16337e-51	-2.66427	0.550122
112926771	chr12:112926771:G:A	4.1586e-103	-1.06889e-09	-0.609301	4.43327e-50	-1.06889e-09	0.035983
112926828	chr12:112926828:G:A	1.05648e-100	6.50904	-1.58082	4.55523e-51	-2.65859	0.419127
112926906	chr12:112926906:T:A	2.24338e-104	-1.76232	-1.76676	5.91657e-51	-1.07159	-0.90639
112926975	chr12:112926975:T:C	9.81056e-101	6.46646	-1.61231	5.034e-51	-2.65707	0.517548
112927068	chr12:112927068:A:G	1.12135e-100	6.58945	-1.60164	4.83918e-51	-2.6624	0.483403
112927260	chr12:112927260:A:G	1.06178e-100	6.55872	-1.62551	5.21056e-51	-2.66081	0.555754
112927343	chr12:112927343:A:G	2.4853e-100	6.53117	-0.747506	6.44312e-52	-2.66821	-1.5271
112927356	chr12:112927356:A:G	1.03499e-100	6.50936	-1.6017	4.86149e-51	-2.65797	0.483573
112927476	chr12:112927476:A:G	5.38002e-104	-2.65437	-1.03578e-09	2.93487e-51	-2.67908	-1.03578e-09
112927648	chr12:112927648:A:T	9.79992e-101	6.47387	-1.6208	5.15662e-51	-2.6566	0.54114
112927776	chr12:112927776:C:T	1.21708e-100	6.6898	-1.62007	5.09798e-51	-2.66628	0.539381
112927862	chr12:112927862:T:C	1.07033e-100	6.56779	-1.62655	5.2254e-51	-2.66124	0.559031
112927998	chr12:112927998:T:C	1.14016e-100	6.60614	-1.6017	4.8379e-51	-2.66283	0.483573
112928023	chr12:112928023:C:T	1.16121e-100	6.62443	-1.6017	4.83453e-51	-2.66353	0.483573
112928239	chr12:112928239:C:A	4.27427e-103	-1.06889e-09	-0.581868	4.56071e-50	-1.06889e-09	0.0643242
112928244	chr12:112928244:G:T	1.12051e-100	6.58875	-1.6017	4.84213e-51	-2.66196	0.483573
112928886	chr12:112928886:G:A	3.56939e-101	5.65143	-1.80834	4.52164e-52	-2.67878	-1.87067
112929077	chr12:112929077:C:T	1.15579e-104	-2.54895	-1.64333	8.46634e-50	-0.166142	0.849086
112929094	chr12:112929094:A:G	1.18363e-100	6.62268	-1.58082	4.53336e-51	-2.6634	0.419127
112929504	chr12:112929504:C:T	1.18382e-100	6.62533	-1.58331	4.5552e-51	-2.66359	0.424114
112929520	chr12:112929520:C:T	1.18079e-100	6.64116	-1.6017	4.83112e-51	-2.66424	0.483573
112929527	chr12:112929527:C:T	1.16272e-100	6.60486	-1.58082	4.53746e-51	-2.6625	0.419127
112929538	chr12:112929538:A:G	1.08426e-100	6.55587	-1.6017	4.84946e-51	-2.66045	0.483573
112929617	chr12:112929617:T:C	1.13191e-100	6.57801	-1.58082	4.54179e-51	-2.66155	0.419127
112930090	chr12:112930090:A:G	9.65288e-101	6.44019	-1.60224	4.87936e-51	-2.6559	0.485175
112930139	chr12:112930139:T:C	1.17573e-103	-1.06889e-09	-1.87259	6.93202e-51	-1.06889e-09	-1.81959
112930225	chr12:112930225:G:A	1.19551e-100	6.65354	-1.6017	4.82947e-51	-2.66458	0.483573
112930250	chr12:112930250:G:A	1.2185e-100	6.64939	-1.5785	4.49898e-51	-2.66454	0.412648
112930700	chr12:112930700:A:G	1.25439e-100	6.73706	-1.63714	5.36138e-51	-2.66804	0.59152
112930800	chr12:112930800:T:C	1.1163e-100	6.585	-1.6017	4.8434e-51	-2.6617	0.483573
112930911	chr12:112930911:A:C	1.18323e-103	-1.06889e-09	-1.86624	8.64932e-51	-1.06889e-09	-1.59826
112930929	chr12:112930929:G:A	1.19735e-103	-0.240648	-1.61372	5.87979e-52	-2.60455	-1.68226
112931372	chr12:112931372:T:G	1.47166e-100	6.75076	-1.49109	2.25148e-51	-2.67268	-0.271477
112931558	chr12:112931558:T:C	1.17456e-103	-1.06889e-09	-1.87359	9.42733e-51	-1.06889e-09	-1.51213
112931839	chr12:112931839:C:T	4.04322e-103	-0.63744	-1.03578e-09	3.63803e-51	-2.4643	-1.03578e-09
112931935	chr12:112931935:G:A	1.14451e-104	-2.32914	-1.87295	1.31092e-51	-2.19678	-1.28823
112932728	chr12:112932728:A:C	1.39157e-103	-1.06889e-09	-1.70404	6.65897e-51	-1.06889e-09	-1.85978
112932906	chr12:112932906:C:T	6.30673e-104	-2.49545	-1.03578e-09	3.46915e-51	-2.51183	-1.03578e-09
112933161	chr12:112933161:T:C	1.09067e-100	6.56083	-1.60077	4.75982e-51	-2.66158	0.466046
112933309	chr12:112933309:T:C	1.49331e-100	6.80577	-1.5315	3.90633e-51	-2.67179	0.278651
112933523	chr12:112933523:G:A	1.62006e-103	-1.06889e-09	-1.55201	7.18291e-51	-1.06889e-09	-1.78404
112933718	chr12:112933718:G:C	8.84528e-101	6.26645	-1.51587	3.78905e-51	-2.6517	0.228076
112933841	chr12:112933841:A:C	2.99751e-100	7.55631	-1.58525	4.4311e-51	-2.67876	0.411666
112934734	chr12:112934734:A:G	2.01148e-100	7.03569	-1.46355	2.12169e-51	-2.67897	-0.324555
112934784	chr12:112934784:T:C	5.77972e-104	-2.58271	-1.03578e-09	9.27035e-51	-1.52892	-1.03578e-09
112935061	chr12:112935061:G:C	1.9383e-100	7.00506	-1.46997	2.14928e-51	-2.6786	-0.312008
112935156	chr12:112935156:C:G	1.24296e-100	6.69354	-1.60277	4.75238e-51	-2.66848	0.47138
112935624	chr12:112935624:C:A	1.21318e-103	-1.06889e-09	-1.84124	7.43553e-51	-1.06889e-09	-1.74947
112935758	chr12:112935758:A:G	1.38112e-100	6.79894	-1.60277	4.73656e-51	-2.67181	0.47138
112935783	chr12:112935783:A:G	1.40089e-100	6.81315	-1.60277	4.73479e-51	-2.67218	0.47138
112936040	chr12:112936040:A:G	1.2152e-103	-1.06889e-09	-1.83957	6.63932e-51	-1.06889e-09	-1.86273
112936212	chr12:112936212:G:C	2.15103e-100	7.09909	-1.45987	2.11101e-51	-2.67872	-0.329854
112936262	chr12:112936262:A:G	9.57027e-105	-2.52529	-1.8557	4.46351e-49	2.91064	-0.565279
112937944	chr12:112937944:A:G	5.66818e-104	-2.6022	-1.03578e-09	4.30669e-51	-2.29557	-1.03578e-09
112938178	chr12:112938178:T:C	8.03466e-101	6.26088	-1.60642	4.90775e-51	-2.64826	0.483332
112938515	chr12:112938515:C:T	8.30623e-101	6.28	-1.59231	4.54972e-51	-2.65028	0.409611
112938526	chr12:112938526:C:A	4.20386e-101	5.69603	-1.68934	6.5479e-52	-2.49286	-1.68632
112938583	chr12:112938583:G:A	4.64449e-101	5.72176	-1.61539	7.08377e-52	-2.48005	-1.62047
112938647	chr12:112938647:C:T	1.24455e-100	6.70705	-1.615	4.76872e-51	-2.66216	0.468495
112938675	chr12:112938675:G:A	1.90366e-103	-1.06889e-09	-1.3907	8.70272e-51	-1.06889e-09	-1.5921
112940017	chr12:112940017:G:A	1.09454e-100	6.53085	-1.56724	4.18962e-51	-2.66332	0.340187
112940276	chr12:112940276:T:A	1.25703e-100	6.70439	-1.60236	4.71351e-51	-2.66956	0.464256
112940872	chr12:112940872:G:A	4.27296e-101	5.84757	-1.82458	4.9418e-52	-2.67977	-1.78082
112941234	chr12:112941234:C:T	4.16025e-101	5.82343	-1.82717	4.94909e-52	-2.67991	-1.77922
112941585	chr12:112941585:C:T	1.77949e-103	-1.45815	-1.03578e-09	1.81885e-50	-0.854951	-1.03578e-09
112942018	chr12:112942018:C:T	1.43454e-103	-1.06889e-09	-1.67364	6.98684e-51	-1.06889e-09	-1.81171
112942203	chr12:112942203:G:A	4.16037e-101	5.79855	-1.80226	4.81126e-52	-2.67998	-1.80739
112942408	chr12:112942408:A:G	2.20022e-103	-1.06889e-09	-1.24592	4.33022e-50	-1.06889e-09	0.0124627
112942424	chr12:112942424:T:TA	1.92205e-103	-1.06889e-09	-1.38109	3.03728e-50	-1.06889e-09	-0.342194
112942466	chr12:112942466:C:T	1.18459e-100	6.61168	-1.56901	4.30889e-51	-2.66528	0.370221
112942724	chr12:112942724:T:A	6.21613e-101	6.26026	-1.86243	5.73977e-52	-2.67406	-1.63684
112942903	chr12:112942903:A:T	3.99724e-101	5.77525	-1.81895	4.89912e-52	-2.68002	-1.78925
112943412	chr12:112943412:A:T	4.38413e-101	5.79217	-1.74349	4.63444e-52	-2.68	-1.84481
112943571	chr12:112943571:G:A	1.2774e-100	6.68777	-1.56967	4.22367e-51	-2.67525	0.360211
112943859	chr12:112943859:G:A	2.94614e-103	-1.06889e-09	-0.953984	1.82844e-50	-1.06889e-09	-0.849691
112943890	chr12:112943890:A:C	1.10622e-100	6.75347	-1.77925	1.65401e-51	-2.68002	-0.572518
112943944	chr12:112943944:T:C	4.35298e-101	5.51836	-1.4768	7.12131e-52	-2.27747	-1.81776
112944151	chr12:112944151:C:T	7.8152e-101	6.48422	-1.85746	5.41614e-52	-2.55265	-1.81629
112944406	chr12:112944406:C:T	1.13958e-103	-1.90382	-1.03578e-09	5.73462e-51	-2.00922	-1.03578e-09
112945172	chr12:112945172:C:T	1.56161e-100	7.18515	-1.86616	5.73578e-51	-2.64564	0.636619
112945626	chr12:112945626:G:A	6.05577e-104	-0.852681	-1.68337	1.35759e-51	-1.77589	-1.67414
112945665	chr12:112945665:G:T	2.1654e-103	-1.06889e-09	-1.26187	8.35457e-51	-1.06889e-09	-1.63293
112945997	chr12:112945997:T:A	3.75728e-104	-1.14604	-1.86733	2.23792e-51	-1.55263	-1.39756
112946006	chr12:112946006:A:C	1.1911e-103	-1.06889e-09	-1.85961	7.60775e-51	-1.06889e-09	-1.72657
112946314	chr12:112946314:G:A	1.66932e-103	-1.06889e-09	-1.52206	1.76296e-50	-1.06889e-09	-0.886161
112946412	chr12:112946412:C:T	1.79862e-104	-2.01267	-1.73738	2.51026e-51	-1.19045	-1.6449
112947195	chr12:112947195:A:T	1.13265e-99	9.14145	-1.84103	1.12603e-50	-2.66817	1.33371
112947273	chr12:112947273:A:G	1.18599e-103	-1.06889e-09	-1.8639	1.30797e-50	-1.06889e-09	-1.18468
112947317	chr12:112947317:G:C	6.25089e-104	-2.50434	-1.03578e-09	3.05992e-51	-2.63735	-1.03578e-09
112947375	chr12:112947375:G:A	5.26573e-104	-2.67584	-1.03578e-09	3.52932e-51	-2.49463	-1.03578e-09
112947441	chr12:112947441:C:T	3.09168e-102	3.26728	-1.87046	5.7994e-52	-2.46868	-1.83189
112947570	chr12:112947570:T:C	9.22908e-104	-0.248761	-1.86594	1.17749e-51	-2.05937	-1.53299
112947631	chr12:112947631:T:C	1.33632e-103	-1.74456	-1.03578e-09	2.32253e-50	-0.610498	-1.03578e-09
112948113	chr12:112948113:C:T	3.24648e-102	3.30672	-1.86104	5.67995e-52	-2.4711	-1.85028
112948440	chr12:112948440:T:G	7.0757e-104	-0.507255	-1.87314	1.35591e-51	-1.81971	-1.63156
112948651	chr12:112948651:C:T	1.67029e-104	-1.95843	-1.86564	2.06033e-51	-1.175	-1.85787
112948811	chr12:112948811:T:C	8.33913e-104	-0.358781	-1.85733	1.29867e-51	-2.00221	-1.49219
112948964	chr12:112948964:G:A	1.17526e-103	-1.06889e-09	-1.87299	6.86734e-51	-1.06889e-09	-1.82896
112948974	chr12:112948974:C:G	3.4282e-104	-1.25103	-1.854	6.08695e-52	-2.40613	-1.84605
112949145	chr12:112949145:T:C	1.54738e-99	9.44156	-1.82913	1.01749e-50	-2.65778	1.22196
112949280	chr12:112949280:A:G	1.45586e-103	-1.06889e-09	-1.65888	9.13147e-51	-1.06889e-09	-1.54401
112949617	chr12:112949617:T:C	1.20264e-103	-1.06889e-09	-1.84996	6.95045e-51	-1.06889e-09	-1.81693
112949695	chr12:112949695:C:T	6.80678e-104	-2.41915	-1.03578e-09	3.70688e-51	-2.44555	-1.03578e-09
112949746	chr12:112949746:C:T	1.18853e-103	-1.06889e-09	-1.86176	1.21847e-50	-1.06889e-09	-1.25556
112949997	chr12:112949997:C:T	2.15425e-103	-1.06889e-09	-1.26704	1.30143e-50	-1.06889e-09	-1.18969
112950634	chr12:112950634:G:A	7.76798e-104	-2.28705	-1.03578e-09	1.42264e-50	-1.10064	-1.03578e-09
112950640	chr12:112950640:C:T	2.03596e-103	-1.06889e-09	-1.32352	8.11153e-51	-1.06889e-09	-1.66245
112950725	chr12:112950725:G:A	1.21899e-103	-1.06889e-09	-1.83646	1.17282e-50	-1.06889e-09	-1.29374
112950793	chr12:112950793:G:A	1.1761e-103	-1.06889e-09	-1.87227	7.26272e-51	-1.06889e-09	-1.77299
112951206	chr12:112951206:C:T	1.62655e-104	-1.98081	-1.8698	1.97029e-51	-1.21401	-1.86355
112952542	chr12:112952542:TG:T	7.19111e-104	-0.544379	-1.81984	1.55953e-51	-1.97079	-1.34057
112952558	chr12:112952558:G:A	8.62518e-104	-2.18238	-1.03578e-09	2.98701e-51	-2.66147	-1.03578e-09
112952874	chr12:112952874:T:C	2.92299e-102	3.21206	-1.87135	6.01931e-52	-2.44821	-1.81514
112952943	chr12:112952943:C:T	3.06697e-102	3.25991	-1.87112	5.94818e-52	-2.45869	-1.81655
112952970	chr12:112952970:G:A	1.74576e-104	-1.90789	-1.87198	1.89525e-51	-1.27589	-1.8405
112953095	chr12:112953095:G:A	2.118e-103	-1.28401	-1.03578e-09	4.94485e-51	-2.15739	-1.03578e-09
112953151	chr12:112953151:C:T	2.00025e-103	-1.06889e-09	-1.34121	7.93595e-51	-1.06889e-09	-1.68434
112953440	chr12:112953440:A:G	1.29032e-103	-1.06889e-09	-1.77959	6.57336e-51	-1.06889e-09	-1.87272
112953558	chr12:112953558:A:G	3.07277e-100	7.81541	-1.81955	5.18253e-52	-2.53962	-1.87341
112953564	chr12:112953564:C:T	1.92227e-104	-1.89856	-1.785	2.60414e-51	-1.07254	-1.7261
112954260	chr12:112954260:T:G	3.10864e-102	3.21351	-1.81122	5.47447e-52	-2.49471	-1.86352
112954274	chr12:112954274:T:C	1.80701e-103	-1.06889e-09	-1.44281	7.5575e-51	-1.06889e-09	-1.7332
112954377	chr12:112954377:A:G	3.85584e-100	7.88588	-1.66302	6.2498e-52	-2.47951	-1.74627
112954458	chr12:112954458:T:A	1.90367e-104	-1.90796	-1.78532	2.57478e-51	-1.0843	-1.72568
112954647	chr12:112954647:T:C	1.17732e-103	-1.06889e-09	-1.87124	6.79862e-51	-1.06889e-09	-1.83902
112954864	chr12:112954864:A:G	1.18756e-103	-1.06889e-09	-1.86258	1.21437e-50	-1.06889e-09	-1.25893
112954939	chr12:112954939:C:T	3.57062e-100	7.96146	-1.81544	5.29102e-52	-2.51868	-1.87364
112955358	chr12:112955358:G:T	1.20286e-103	-1.06889e-09	-1.84978	6.95328e-51	-1.06889e-09	-1.81653
112955479	chr12:112955479:T:A	6.87282e-104	-0.546191	-1.8633	1.62165e-51	-1.79452	-1.47778
112955720	chr12:112955720:G:T	1.32584e-103	-1.06889e-09	-1.75243	9.76412e-51	-1.06889e-09	-1.47703
112955869	chr12:112955869:T:G	1.19687e-103	-1.06889e-09	-1.85477	1.39542e-50	-1.06889e-09	-1.11996
112956070	chr12:112956070:T:C	1.2274e-103	-1.06889e-09	-1.82958	1.03579e-50	-1.06889e-09	-1.41799
112957067	chr12:112957067:A:G	1.24407e-103	-1.06889e-09	-1.81609	1.54649e-50	-1.06889e-09	-1.01717
112957652	chr12:112957652:C:T	4.38822e-100	8.13754	-1.78534	5.30728e-52	-2.5156	-1.87364
112957855	chr12:112957855:T:C	8.79768e-104	-0.290818	-1.87176	9.85784e-52	-1.9666	-1.80345
112957899	chr12:112957899:G:A	5.20735e-100	8.29518	-1.77183	5.42251e-52	-2.49364	-1.87413
112957908	chr12:112957908:C:T	1.24049e-103	-1.06889e-09	-1.81897	7.89047e-51	-1.06889e-09	-1.69008
112958205	chr12:112958205:T:C	5.05759e-100	8.26497	-1.7708	5.39866e-52	-2.49802	-1.87415
112958554	chr12:112958554:C:T	1.25176e-103	-1.06889e-09	-1.80993	1.57363e-50	-1.06889e-09	-0.999767
112958890	chr12:112958890:A:C	1.28994e-103	-1.06889e-09	-1.77988	6.57312e-51	-1.06889e-09	-1.87275
112959034	chr12:112959034:C:T	2.07791e-103	-1.06889e-09	-1.30312	8.11837e-51	-1.06889e-09	-1.66161
112959173	chr12:112959173:C:T	1.63344e-103	-1.06889e-09	-1.54379	1.52185e-50	-1.06889e-09	-1.03323
112959261	chr12:112959261:G:A	3.38861e-104	-1.27088	-1.84576	6.08478e-52	-2.39326	-1.85928
112959277	chr12:112959277:G:A	2.10298e-103	-1.06889e-09	-1.29113	1.6384e-50	-1.06889e-09	-0.959436
112959320	chr12:112959320:C:T	3.93334e-102	3.4983	-1.8607	5.81451e-52	-2.48311	-1.81486
112959338	chr12:112959338:T:C	6.3479e-100	8.52194	-1.80054	5.61163e-52	-2.46043	-1.87306
112959630	chr12:112959630:T:G	5.29325e-104	-2.67063	-1.03578e-09	3.18411e-51	-2.59757	-1.03578e-09
112959825	chr12:112959825:C:T	8.44946e-104	-0.439774	-1.76319	2.11331e-51	-1.83731	-1.17018
112960042	chr12:112960042:T:G	1.20598e-103	-1.06889e-09	-1.84718	6.85156e-51	-1.06889e-09	-1.83126
112960092	chr12:112960092:G:A	1.88264e-104	-1.88547	-1.81892	2.56614e-51	-1.03736	-1.77598
112960334	chr12:112960334:C:A	3.48176e-102	3.3898	-1.87416	6.2204e-52	-2.46525	-1.76524
112960342	chr12:112960342:C:T	1.70179e-103	-1.06889e-09	-1.5028	1.70576e-50	-1.06889e-09	-0.919142
112960487	chr12:112960487:C:T	1.86826e-104	-1.89485	-1.81721	2.54147e-51	-1.04919	-1.77381
112960492	chr12:112960492:TG:T	1.84378e-104	-1.90914	-1.8161	2.49042e-51	-1.07094	-1.77235
112960556	chr12:112960556:T:C	1.83235e-104	-1.91329	-1.81818	2.43332e-51	-1.09225	-1.77424
112960558	chr12:112960558:T:C	1.83396e-104	-1.90518	-1.8254	2.47699e-51	-1.06481	-1.78389
112960617	chr12:112960617:A:G	7.77564e-104	-0.413992	-1.87208	1.08471e-51	-1.90439	-1.77004
112960749	chr12:112960749:C:T	1.19605e-103	-1.06889e-09	-1.85545	1.29536e-50	-1.06889e-09	-1.19436
112961114	chr12:112961114:G:A	8.12762e-104	-0.420648	-1.82115	1.58262e-51	-1.96996	-1.3267
112961116	chr12:112961116:G:A	1.70622e-103	-1.06889e-09	-1.5002	7.25423e-51	-1.06889e-09	-1.77416
112961374	chr12:112961374:C:T	3.52926e-104	-1.31508	-1.7609	3.64996e-51	-1.62094	-0.84008
112961848	chr12:112961848:T:G	1.22638e-103	-1.06889e-09	-1.83042	1.03303e-50	-1.06889e-09	-1.42066
112962013	chr12:112962013:T:G	1.24604e-103	-1.06889e-09	-1.81451	6.60172e-51	-1.06889e-09	-1.86841
112963000	chr12:112963000:G:A	1.29261e-103	-1.06889e-09	-1.77782	9.3538e-51	-1.06889e-09	-1.51996
112963019	chr12:112963019:CA:C	8.64509e-104	-0.394674	-1.7854	1.78288e-51	-1.85168	-1.32583
112963021	chr12:112963021:C:T	8.83748e-104	-0.371305	-1.78676	1.75402e-51	-1.8649	-1.32893
112963151	chr12:112963151:C:T	1.18744e-103	-1.06889e-09	-1.86268	9.75713e-51	-1.06889e-09	-1.47774
112963394	chr12:112963394:G:A	2.08908e-104	-1.98004	-1.6203	4.1883e-51	-1.00835	-1.31509
112963786	chr12:112963786:G:A	2.24888e-103	0.419619	-1.64367	1.3754e-51	-1.9441	-1.4929
112963961	chr12:112963961:C:T	8.461e-104	-2.2016	-1.03578e-09	4.43808e-51	-2.26552	-1.03578e-09
112964170	chr12:112964170:G:A	1.27725e-103	-1.06889e-09	-1.78977	9.12715e-51	-1.06889e-09	-1.54449
112964492	chr12:112964492:C:T	2.04506e-103	0.342053	-1.66111	1.30858e-51	-1.97513	-1.51167
112965094	chr12:112965094:C:A	1.52444e-99	9.47136	-1.87387	2.07056e-50	-2.65595	1.93061
112965571	chr12:112965571:C:T	3.73726e-103	-1.06889e-09	-0.716127	1.22106e-50	-1.06889e-09	-1.25343
112965692	chr12:112965692:G:A	8.6113e-104	-0.683146	-1.50084	6.11853e-51	-1.25968	-0.684738
112966190	chr12:112966190:A:G	6.55845e-104	-0.666588	-1.78972	8.08423e-52	-2.09525	-1.87316
112966580	chr12:112966580:C:T	2.07729e-103	-1.06889e-09	-1.30342	8.11687e-51	-1.06889e-09	-1.6618
112967282	chr12:112967282:T:C	1.29208e-103	-1.06889e-09	-1.77823	1.75843e-50	-1.06889e-09	-0.888734
112967347	chr12:112967347:G:A	6.89385e-104	-2.40644	-1.03578e-09	3.28468e-51	-2.56647	-1.03578e-09
112967376	chr12:112967376:A:C	1.78246e-99	9.60507	-1.85122	1.29673e-50	-2.64779	1.45448
112967523	chr12:112967523:G:A	1.63491e-103	-1.54289	-1.03578e-09	3.3663e-51	-2.54193	-1.03578e-09
112967667	chr12:112967667:C:G	1.22967e-103	-1.06889e-09	-1.82773	1.03785e-50	-1.06889e-09	-1.41601
112968385	chr12:112968385:A:G	2.35355e-103	0.421323	-1.59988	1.77379e-51	-1.85031	-1.33231
112968391	chr12:112968391:A:G	1.93012e-99	9.68436	-1.85092	1.29727e-50	-2.64375	1.45086
112968607	chr12:112968607:C:T	1.22043e-103	-1.06889e-09	-1.83527	1.41582e-50	-1.06889e-09	-1.10545
112968655	chr12:112968655:G:C	1.80461e-99	9.60279	-1.83659	1.12017e-50	-2.64847	1.30879
112968757	chr12:112968757:C:CT	1.83396e-99	9.6349	-1.85255	1.32078e-50	-2.64685	1.47191
112968894	chr12:112968894:T:C	1.31239e-103	-1.06889e-09	-1.76263	6.5888e-51	-1.06889e-09	-1.87037
112969087	chr12:112969087:A:C	2.29847e-103	0.388312	-1.59055	1.76392e-51	-1.8691	-1.3191
112969102	chr12:112969102:A:C	1.42366e-103	-1.06889e-09	-1.68125	1.10892e-50	-1.06889e-09	-1.34977
112969140	chr12:112969140:T:A	1.96671e-99	9.68835	-1.83612	1.11955e-50	-2.64475	1.30453
112969455	chr12:112969455:G:T	1.25725e-103	-1.06889e-09	-1.80555	1.10725e-50	-1.06889e-09	-1.35128
112969774	chr12:112969774:C:T	1.22631e-103	-1.06889e-09	-1.83047	6.79301e-51	-1.06889e-09	-1.83985
112969896	chr12:112969896:G:A	9.0997e-102	2.47635	-1.03578e-09	3.55592e-51	-2.48713	-1.03578e-09
112969968	chr12:112969968:G:A	1.55188e-103	-1.06889e-09	-1.59501	7.12725e-51	-1.06889e-09	-1.79182
112970051	chr12:112970051:C:T	2.07791e-103	-1.06889e-09	-1.30312	8.11837e-51	-1.06889e-09	-1.66161
112970066	chr12:112970066:G:C	2.6761e-103	-1.06889e-09	-1.05012	1.67178e-50	-1.06889e-09	-0.939266
112970188	chr12:112970188:A:G	1.24581e-103	-1.06889e-09	-1.81469	1.08428e-50	-1.06889e-09	-1.37224
112970260	chr12:112970260:A:G	1.26142e-103	-1.06889e-09	-1.80225	6.60265e-51	-1.06889e-09	-1.86827
112971069	chr12:112971069:A:G	7.75216e-104	-0.664469	-1.62463	2.35745e-51	-1.50711	-1.39105
112971430	chr12:112971430:G:A	1.22434e-103	-1.06889e-09	-1.83208	9.30087e-51	-1.06889e-09	-1.52563
112971455	chr12:112971455:T:C	2.18877e-103	0.335402	-1.58654	1.70638e-51	-1.90487	-1.3165
112971473	chr12:112971473:C:T	6.7501e-104	-2.42751	-1.03578e-09	3.18257e-51	-2.59805	-1.03578e-09
112971608	chr12:112971608:C:T	1.71425e-99	9.55096	-1.83612	1.11176e-50	-2.65174	1.30453
112971709	chr12:112971709:T:C	1.30954e-103	-1.06889e-09	-1.7648	1.83125e-50	-1.06889e-09	-0.848154
112971792	chr12:112971792:A:T	2.07791e-103	-1.06889e-09	-1.30312	8.11837e-51	-1.06889e-09	-1.66161
112971896	chr12:112971896:A:C	7.0088e-104	-2.3899	-1.03578e-09	3.25081e-51	-2.57683	-1.03578e-09
112971989	chr12:112971989:C:T	1.04169e-104	-2.44871	-1.84752	1.33545e-51	-1.86403	-1.60244
112972160	chr12:112972160:A:G	1.81425e-103	-1.06889e-09	-1.43881	1.88967e-50	-1.06889e-09	-0.816751
112972165	chr12:112972165:C:T	8.59359e-105	-2.62093	-1.8677	5.69243e-51	-1.38345	-0.633156
112972511	chr12:112972511:G:A	1.6266e-99	9.50048	-1.83813	1.12165e-50	-2.65512	1.31677
112972616	chr12:112972616:C:T	1.79742e-103	-1.06889e-09	-1.44813	1.76552e-50	-1.06889e-09	-0.884708
112973170	chr12:112973170:C:A	7.8359e-104	-0.695679	-1.58267	2.42224e-51	-1.54354	-1.32751
112973470	chr12:112973470:G:A	1.60022e-103	-1.06889e-09	-1.56434	1.53271e-50	-1.06889e-09	-1.02612
112973576	chr12:112973576:C:G	2.07791e-103	-1.06889e-09	-1.30312	8.11837e-51	-1.06889e-09	-1.66161
112973789	chr12:112973789:AT:A	9.52758e-104	-0.297009	-1.78587	8.24628e-52	-2.08837	-1.86019
112973867	chr12:112973867:A:C	7.1928e-104	-0.530321	-1.83366	5.17548e-51	-1.00006	-1.11174
112973956	chr12:112973956:G:C	1.2169e-103	-1.06889e-09	-1.83817	6.84378e-51	-1.06889e-09	-1.8324
112974001	chr12:112974001:G:A	1.3936e-101	4.4757	-1.57311	2.0331e-51	-1.26752	-1.77866
112974064	chr12:112974064:C:T	7.63679e-104	-0.820512	-1.48358	4.76177e-51	-1.45614	-0.738985
112974066	chr12:112974066:T:C	1.36583e-103	-0.0858571	-1.63686	1.31974e-51	-2.10156	-1.37675
112974563	chr12:112974563:C:T	2.27738e-103	-1.06889e-09	-1.21146	8.59652e-51	-1.06889e-09	-1.60438
112974750	chr12:112974750:C:T	7.56775e-104	-0.497275	-1.81589	2.01647e-51	-1.40629	-1.6481
112974903	chr12:112974903:A:G	1.23723e-103	-1.06889e-09	-1.8216	1.25039e-50	-1.06889e-09	-1.2297
112974978	chr12:112974978:G:A	1.70852e-103	-1.49885	-1.03578e-09	4.39168e-51	-2.27603	-1.03578e-09
112975123	chr12:112975123:C:T	6.17952e-104	-0.748743	-1.76708	3.13473e-51	-1.39287	-1.22032
112975220	chr12:112975220:A:G	1.91365e-104	-2.22507	-1.46298	1.23478e-51	-2.03633	-1.50852
112975749	chr12:112975749:C:G	1.2883e-103	-1.06889e-09	-1.78116	2.10559e-50	-1.06889e-09	-0.70856
112975922	chr12:112975922:C:T	1.30286e-103	-1.06889e-09	-1.76991	1.44406e-50	-1.06889e-09	-1.0857
112975940	chr12:112975940:G:A	1.89773e-103	-1.06889e-09	-1.39382	7.70404e-51	-1.06889e-09	-1.71399
112976010	chr12:112976010:C:T	1.20336e-103	-1.06889e-09	-1.84936	1.57722e-50	-1.06889e-09	-0.997489
112976235	chr12:112976235:T:C	1.68086e-104	-2.30199	-1.51576	1.23984e-51	-1.96773	-1.57303
112976363	chr12:112976363:C:T	1.14896e-104	-2.36498	-1.83323	9.16727e-52	-1.97485	-1.86784
112977579	chr12:112977579:A:G	1.28464e-103	-1.06889e-09	-1.784	1.26331e-50	-1.06889e-09	-1.21942
112977857	chr12:112977857:G:A	1.4849e-103	-0.393917	-1.24522	1.7891e-51	-2.2732	-0.900829
112977858	chr12:112977858:C:A	1.58037e-103	-0.331604	-1.24522	1.83759e-51	-2.24646	-0.900829
112977991	chr12:112977991:G:A	1.42169e-102	2.46024	-1.84029	2.06697e-51	-2.52121	-0.508443
112978097	chr12:112978097:C:T	2.18251e-103	-1.06889e-09	-1.254	8.40341e-51	-1.06889e-09	-1.6271
112979000	chr12:112979000:T:C	1.18494e-103	-1.06889e-09	-1.86479	1.02073e-50	-1.06889e-09	-1.43264
112979960	chr12:112979960:C:G	3.22959e-103	-0.862126	-1.03578e-09	5.01839e-51	-2.14263	-1.03578e-09
112980363	chr12:112980363:G:A	1.81947e-103	-1.06889e-09	-1.43593	7.53973e-51	-1.06889e-09	-1.73555
112980797	chr12:112980797:T:A	6.38065e-104	-2.48379	-1.03578e-09	6.92592e-51	-1.82047	-1.03578e-09
112980917	chr12:112980917:G:A	1.17411e-103	-1.06889e-09	-1.87397	8.31753e-51	-1.06889e-09	-1.63737
112981045	chr12:112981045:G:C	3.18298e-100	7.79466	-1.76357	6.02471e-52	-2.66478	-1.59767
112981094	chr12:112981094:G:A	9.8922e-105	-2.55851	-1.78939	2.04749e-51	-1.26551	-1.77361
112981951	chr12:112981951:A:C	1.28056e-103	-1.06889e-09	-1.78718	6.58416e-51	-1.06889e-09	-1.87107
112982202	chr12:112982202:A:G	1.93424e-103	-0.18117	-1.1936	2.49306e-50	-0.287876	-0.251768
112982550	chr12:112982550:C:T	1.23205e-103	-1.06889e-09	-1.8258	1.57953e-50	-1.06889e-09	-0.99603
112982583	chr12:112982583:TG:T	3.6916e-104	-1.16742	-1.86358	4.87841e-52	-2.67782	-1.79568
112982746	chr12:112982746:T:C	9.75825e-105	-2.55943	-1.80211	2.17186e-51	-1.2198	-1.76035
112982799	chr12:112982799:A:G	4.0525e-100	8.04019	-1.76758	6.13647e-52	-2.65262	-1.59146
112983312	chr12:112983312:GC:G	1.53804e-103	-1.06889e-09	-1.60397	9.84236e-51	-1.06889e-09	-1.46904
112983469	chr12:112983469:C:T	1.48535e-103	-1.06889e-09	-1.63883	1.03851e-50	-1.06889e-09	-1.41536
112983490	chr12:112983490:A:G	3.71711e-100	7.95272	-1.7665	6.10055e-52	-2.65672	-1.59322
112983624	chr12:112983624:G:C	1.41692e-103	-1.06889e-09	-1.68599	1.62589e-50	-1.06889e-09	-0.9671
112983812	chr12:112983812:C:T	9.1127e-103	-1.06889e-09	0.175189	6.99875e-50	-1.06889e-09	0.492576
112984064	chr12:112984064:A:G	1.04964e-104	-2.53865	-1.74997	1.8782e-51	-1.31328	-1.81215
112984172	chr12:112984172:A:C	3.64791e-104	-1.17156	-1.87135	4.75802e-52	-2.67819	-1.8203
112984508	chr12:112984508:T:A	3.72587e-104	-1.53107	-1.49069	1.44334e-50	-2.44421	1.35802
112984782	chr12:112984782:C:T	1.81947e-103	-1.06889e-09	-1.43593	7.53973e-51	-1.06889e-09	-1.73555
112984879	chr12:112984879:A:G	1.7948e-103	-0.176612	-1.27298	2.13946e-50	-0.318355	-0.374246
112985198	chr12:112985198:TA:T	1.34974e-103	-1.06889e-09	-1.73457	6.56467e-51	-1.06889e-09	-1.87404
112985227	chr12:112985227:TC:T	1.03198e-104	-2.53911	-1.76647	1.89625e-51	-1.31706	-1.7988
112985303	chr12:112985303:T:C	1.22756e-103	-1.06889e-09	-1.82945	1.00443e-50	-1.06889e-09	-1.44873
112985618	chr12:112985618:T:G	2.28762e-103	0.472604	-1.67957	1.41365e-51	-1.59903	-1.81054
112985895	chr12:112985895:G:A	1.34853e-103	-1.06889e-09	-1.73546	6.56485e-51	-1.06889e-09	-1.87401
112985955	chr12:112985955:G:A	1.3512e-103	-1.06889e-09	-1.73348	6.5646e-51	-1.06889e-09	-1.87405
112986086	chr12:112986086:T:A	1.81947e-103	-1.06889e-09	-1.43593	7.53973e-51	-1.06889e-09	-1.73555
112986166	chr12:112986166:A:G	3.32849e-104	-1.26256	-1.87199	4.72962e-52	-2.68001	-1.82447
112986255	chr12:112986255:C:T	1.9391e-103	0.0228704	-1.39513	8.57831e-51	-0.429269	-1.17723
112986482	chr12:112986482:G:A	1.25559e-103	-1.06889e-09	-1.80687	1.06396e-50	-1.06889e-09	-1.39116
112986636	chr12:112986636:G:A	1.59944e-103	-1.06889e-09	-1.56482	8.20873e-51	-1.06889e-09	-1.65054
112986670	chr12:112986670:G:A	3.1923e-104	-1.31754	-1.85879	4.91249e-52	-2.67983	-1.78672
112986686	chr12:112986686:G:A	1.25247e-103	-1.06889e-09	-1.80936	1.0562e-50	-1.06889e-09	-1.39848
112986696	chr12:112986696:T:G	4.15681e-100	8.05367	-1.75564	6.02905e-52	-2.65264	-1.6091
112987688	chr12:112987688:T:C	4.51555e-100	8.13352	-1.75272	6.05248e-52	-2.6483	-1.60956
112987732	chr12:112987732:G:A	2.37251e-103	-0.105136	-1.0654	2.36135e-50	-0.280473	-0.313447
112987874	chr12:112987874:T:C	3.19563e-100	7.77794	-1.74289	5.84056e-52	-2.66519	-1.6283
112988177	chr12:112988177:AG:A	9.91797e-105	-2.56769	-1.77761	2.20791e-51	-1.1728	-1.79089
112988375	chr12:112988375:G:A	3.41134e-104	-1.24796	-1.862	4.8799e-52	-2.67998	-1.79322
112988717	chr12:112988717:C:T	1.35104e-103	-1.06889e-09	-1.7336	6.56425e-51	-1.06889e-09	-1.8741
112988827	chr12:112988827:T:C	9.98387e-105	-2.52917	-1.80951	2.83098e-51	-1.5386	-1.17652
112989173	chr12:112989173:T:C	4.90312e-104	-0.896325	-1.85087	3.7465e-51	-2.55533	0.120416
112989179	chr12:112989179:T:C	1.57656e-103	-1.06889e-09	-1.57924	1.93746e-50	-1.06889e-09	-0.791778
112990844	chr12:112990844:G:T	1.17637e-103	-1.06889e-09	-1.87205	6.60974e-51	-1.06889e-09	-1.8672
112991297	chr12:112991297:G:T	6.30663e-100	7.92762	-1.21274	4.69009e-52	-2.67195	-1.84092
112991524	chr12:112991524:G:A	2.6434e-103	0.267932	-1.33035	1.97987e-51	-1.77441	-1.2983
112991526	chr12:112991526:AAAGGC:A	9.47206e-104	-0.731317	-1.3574	2.57985e-50	-0.883113	0.377688
112991663	chr12:112991663:A:G	5.43742e-100	7.79283	-1.22625	4.71861e-52	-2.66903	-1.83778
112991891	chr12:112991891:A:G	1.21769e-103	-1.06889e-09	-1.83753	1.09091e-50	-1.06889e-09	-1.36614
112991924	chr12:112991924:T:C	2.43066e-103	-1.06889e-09	-1.14632	8.91402e-51	-1.06889e-09	-1.56811
112992098	chr12:112992098:A:AC	3.43242e-104	-1.34102	-1.76278	1.81457e-50	0.855795	-1.7131
112992266	chr12:112992266:C:T	2.40168e-103	-1.06889e-09	-1.15831	8.84523e-51	-1.06889e-09	-1.57586
112992398	chr12:112992398:A:G	9.17989e-103	0.944345	-0.76181	2.71346e-51	-2.67516	-0.0823493
112993031	chr12:112993031:T:G	1.36937e-101	4.69591	-1.81086	1.71666e-51	-2.29924	-0.916123
112993106	chr12:112993106:AC:A	1.70046e-104	-2.19884	-1.60733	1.55917e-51	-1.55288	-1.75871
112993135	chr12:112993135:C:T	4.20122e-100	8.1272	-1.81855	9.50973e-51	-2.64436	1.14094
112993398	chr12:112993398:C:T	1.30569e-103	-1.06889e-09	-1.76775	6.62732e-51	-1.06889e-09	-1.86454
112993613	chr12:112993613:C:G	2.38809e-103	-1.06889e-09	-1.16399	8.72915e-51	-1.06889e-09	-1.58907
112993618	chr12:112993618:G:A	2.94965e-103	-1.06889e-09	-0.952792	1.10543e-50	-1.06889e-09	-1.35292
112993623	chr12:112993623:TA:T	1.19848e-103	-1.06889e-09	-1.85342	1.02661e-50	-1.06889e-09	-1.4269
112993647	chr12:112993647:A:G	6.61664e-104	-2.44748	-1.03578e-09	3.5725e-51	-2.48247	-1.03578e-09
112993773	chr12:112993773:G:C	1.06569e-101	4.45497	-1.82066	1.94648e-51	-2.23312	-0.856591
112993838	chr12:112993838:A:G	5.29726e-100	8.34023	-1.79976	8.13118e-51	-2.65602	0.995983
112994665	chr12:112994665:G:A	1.54712e-103	-1.06889e-09	-1.59809	1.8137e-50	-1.06889e-09	-0.857786
112995079	chr12:112995079:T:C	3.89513e-104	-1.65063	-1.32671	5.0322e-51	-1.08782	-1.05207
112995345	chr12:112995345:C:T	5.77272e-104	-2.58392	-1.03578e-09	2.95729e-51	-2.67147	-1.03578e-09
112995759	chr12:112995759:T:C	1.18909e-103	-1.06889e-09	-1.8613	9.24081e-51	-1.06889e-09	-1.53211
112995782	chr12:112995782:T:C	2.2213e-102	2.72672	-1.66052	7.05052e-52	-2.25395	-1.85127
112995836	chr12:112995836:C:T	1.18036e-103	-1.06889e-09	-1.86866	9.37732e-51	-1.06889e-09	-1.51745
112995965	chr12:112995965:C:A	1.60577e-103	-1.06889e-09	-1.56088	1.94811e-50	-1.06889e-09	-0.786294
112996197	chr12:112996197:G:A	5.26299e-104	-2.67637	-1.03578e-09	3.94457e-51	-2.3834	-1.03578e-09
112996351	chr12:112996351:A:C	3.11512e-102	2.6443	-1.23992	1.08031e-51	-2.43572	-1.24278
112996713	chr12:112996713:A:G	4.95865e-100	8.27405	-1.79964	8.32761e-51	-2.65463	1.01846
112996786	chr12:112996786:C:T	1.7624e-103	-1.06889e-09	-1.4678	6.97419e-51	-1.06889e-09	-1.81352
112996818	chr12:112996818:T:G	1.41667e-103	-1.06889e-09	-1.68617	2.77277e-50	-1.06889e-09	-0.433307
112997304	chr12:112997304:A:G	5.89719e-100	8.40811	-1.76036	6.84703e-51	-2.65997	0.828047
112997488	chr12:112997488:C:A	6.27588e-100	8.47054	-1.76055	6.83649e-51	-2.66244	0.82897
112997645	chr12:112997645:A:T	6.00117e-100	8.45721	-1.79198	8.03942e-51	-2.66242	0.991041
112998450	chr12:112998450:G:A	1.19573e-103	-1.06889e-09	-1.85572	7.55527e-51	-1.06889e-09	-1.73349
112998649	chr12:112998649:C:T	2.22379e-104	-1.81003	-1.72782	2.74538e-51	-0.890409	-1.85541
112998731	chr12:112998731:A:G	2.20251e-103	-1.06889e-09	-1.24488	3.61507e-50	-1.06889e-09	-0.168043
112998792	chr12:112998792:T:C	5.83764e-100	8.43288	-1.79528	8.17143e-51	-2.6572	1.0021
112998828	chr12:112998828:G:A	1.17986e-103	-1.06889e-09	-1.86908	6.57678e-51	-1.06889e-09	-1.87219
112999018	chr12:112999018:A:G	5.92925e-103	1.60732	-1.8619	5.05279e-52	-2.66151	-1.77687
112999164	chr12:112999164:G:A	1.18652e-103	-1.06889e-09	-1.86345	9.87718e-51	-1.06889e-09	-1.46551
112999939	chr12:112999939:A:T	1.54815e-103	-1.06889e-09	-1.59742	1.81695e-50	-1.06889e-09	-0.855998
113000029	chr12:113000029:G:C	8.90865e-105	-2.66764	-1.78498	1.07111e-51	-2.65481	-1.03223
113000173	chr12:113000173:T:C	1.10098e-104	-2.65942	-1.58144	3.13947e-51	-2.64478	0.0330949
113000234	chr12:113000234:C:T	2.23336e-103	-1.06889e-09	-1.23097	8.63961e-51	-1.06889e-09	-1.59938
113000416	chr12:113000416:GA:G	1.27444e-103	-1.06889e-09	-1.79197	6.5848e-51	-1.06889e-09	-1.87098
113000439	chr12:113000439:C:T	1.12575e-104	-2.42549	-1.79313	1.21086e-51	-1.95551	-1.6089
113000462	chr12:113000462:T:C	1.12042e-104	-2.44488	-1.77848	1.17707e-51	-2.01929	-1.57342
113000913	chr12:113000913:A:T	1.3199e-104	-2.46707	-1.59244	1.34759e-50	0.570931	-1.72577
113001763	chr12:113001763:C:T	9.8855e-105	-2.56876	-1.77982	1.34492e-50	0.636052	-1.79287
113001817	chr12:113001817:A:G	1.95977e-100	7.38269	-1.83659	1.02638e-50	-2.643	1.21588
113001895	chr12:113001895:C:T	3.71326e-103	1.055	-1.77757	1.21747e-51	-2.57599	-0.98298
113001948	chr12:113001948:T:A	1.72515e-103	-1.06889e-09	-1.48917	2.30727e-50	-1.06889e-09	-0.617092
113002022	chr12:113002022:G:A	1.89315e-104	-1.82575	-1.87307	2.64207e-49	3.4018	-1.5808
113002230	chr12:113002230:A:G	1.4304e-103	-1.06889e-09	-1.67653	1.46842e-50	-1.06889e-09	-1.06897
113002633	chr12:113002633:G:C	1.45308e-103	-1.06889e-09	-1.6608	1.0064e-50	-1.06889e-09	-1.44677
113003116	chr12:113003116:T:C	3.20573e-102	3.26506	-1.83202	5.85974e-50	0.801982	-0.487032
113003399	chr12:113003399:T:C	1.17609e-103	-1.06889e-09	-1.87229	7.91302e-51	-1.06889e-09	-1.68723
113003987	chr12:113003987:T:C	1.36316e-103	-1.06889e-09	-1.72467	1.01735e-50	-1.06889e-09	-1.43595
113004033	chr12:113004033:G:T	1.17697e-103	-1.06889e-09	-1.87154	6.62152e-51	-1.06889e-09	-1.86541
113004671	chr12:113004671:C:T	1.67065e-103	-1.06889e-09	-1.52126	6.58648e-51	-1.06889e-09	-1.87072
113004816	chr12:113004816:CT:C	1.22607e-103	-1.06889e-09	-1.83067	6.59189e-51	-1.06889e-09	-1.8699
113004873	chr12:113004873:C:T	1.24066e-103	-1.06889e-09	-1.81884	6.62732e-51	-1.06889e-09	-1.86454
113005376	chr12:113005376:G:T	1.17422e-103	-1.06889e-09	-1.87388	8.02543e-51	-1.06889e-09	-1.67312
113005415	chr12:113005415:G:A	1.00432e-104	-2.48102	-1.85174	1.25046e-51	-1.66195	-1.87029
113005417	chr12:113005417:C:G	1.26238e-100	6.97879	-1.87252	5.70582e-52	-2.67861	-1.63823
113005495	chr12:113005495:C:T	1.17613e-103	-1.06889e-09	-1.87225	7.84092e-51	-1.06889e-09	-1.69638
113005933	chr12:113005933:A:C	2.34806e-103	-1.18089	-1.03578e-09	1.14766e-50	-1.31543	-1.03578e-09
113006312	chr12:113006312:C:G	7.19276e-103	1.0747	-1.13611	4.50224e-51	-1.56312	-0.688043
113006480	chr12:113006480:C:T	1.18558e-103	-1.06889e-09	-1.86425	9.48468e-51	-1.06889e-09	-1.50606
113006613	chr12:113006613:T:C	1.98026e-100	7.32027	-1.76376	6.69822e-52	-2.57294	-1.58354
113006738	chr12:113006738:C:T	1.76675e-103	-1.06889e-09	-1.46534	6.66585e-51	-1.06889e-09	-1.85874
113007040	chr12:113007040:G:A	6.25239e-104	-1.17618	-1.32792	1.79809e-51	-1.54728	-1.62174
113007383	chr12:113007383:G:A	1.18675e-103	-1.06889e-09	-1.86326	7.09535e-51	-1.06889e-09	-1.7963
113007800	chr12:113007800:G:A	1.33531e-103	-1.06889e-09	-1.74531	1.58659e-50	-1.06889e-09	-0.991566
113007963	chr12:113007963:G:A	1.18113e-103	-1.14766	-0.720348	6.37932e-51	-2.08049	0.17781
113008007	chr12:113008007:T:C	1.35394e-103	-1.06889e-09	-1.73146	1.70151e-50	-1.06889e-09	-0.92164
113008141	chr12:113008141:A:C	1.18396e-103	-1.06889e-09	-1.86562	8.99029e-51	-1.06889e-09	-1.5596
113008204	chr12:113008204:T:C	8.40711e-105	-2.67581	-1.83477	2.44883e-50	0.259526	-0.817072
113008230	chr12:113008230:T:A	1.21482e-103	-1.06889e-09	-1.83988	7.23379e-51	-1.06889e-09	-1.77698
113008393	chr12:113008393:G:A	7.34226e-104	-0.862523	-1.4809	1.36979e-51	-2.09163	-1.34946
113008461	chr12:113008461:G:A	1.17401e-103	-1.06889e-09	-1.87405	7.03876e-51	-1.06889e-09	-1.80431
113008719	chr12:113008719:G:A	1.40203e-103	-1.06889e-09	-1.69656	1.7873e-50	-1.06889e-09	-0.872447
113008760	chr12:113008760:G:A	1.19258e-103	-1.06889e-09	-1.85836	7.7512e-51	-1.06889e-09	-1.70789
113008922	chr12:113008922:G:A	6.9735e-104	-0.890799	-1.50415	1.33413e-51	-2.08576	-1.3817
113009207	chr12:113009207:G:T	1.23935e-103	-1.06889e-09	-1.81989	1.14877e-50	-1.06889e-09	-1.31446
113009298	chr12:113009298:A:G	8.91601e-105	-2.58021	-1.87159	7.43521e-52	-2.30478	-1.74731
113009437	chr12:113009437:T:C	1.58617e-103	-1.06889e-09	-1.57316	6.56654e-51	-1.06889e-09	-1.87375
113009767	chr12:113009767:C:T	7.00904e-100	8.60132	-1.78085	1.18227e-50	-2.64977	1.36405
113010196	chr12:113010196:C:A	1.23318e-103	-1.06889e-09	-1.82488	7.95941e-51	-1.06889e-09	-1.68138
113010483	chr12:113010483:A:G	7.09911e-100	8.63965	-1.8064	1.43443e-50	-2.61559	1.5232
113010847	chr12:113010847:C:A	3.63578e-103	1.11324	-1.85689	1.44412e-51	-1.63906	-1.74918
113011092	chr12:113011092:CT:C	3.8333e-104	-1.36645	-1.62689	2.6816e-51	-2.12854	-0.640782
113011311	chr12:113011311:G:C	5.00312e-100	8.30859	-1.82525	1.73812e-50	-2.58257	1.68222
113011365	chr12:113011365:G:C	1.444e-103	-1.06889e-09	-1.66706	6.60304e-51	-1.06889e-09	-1.86821
113011508	chr12:113011508:A:G	1.18045e-103	-1.06889e-09	-1.86859	7.17255e-51	-1.06889e-09	-1.78548
113011827	chr12:113011827:G:T	1.46748e-103	-1.06889e-09	-1.65093	6.58735e-51	-1.06889e-09	-1.87059
113011900	chr12:113011900:T:C	2.86775e-104	-1.61382	-1.66971	2.25757e-51	-1.31348	-1.62797
113012227	chr12:113012227:G:A	5.73839e-103	1.5844	-1.8717	9.25101e-52	-2.12596	-1.70763
113012253	chr12:113012253:C:T	3.39797e-103	0.890516	-1.70182	2.05564e-51	-1.2436	-1.79155
113012268	chr12:113012268:C:T	6.05087e-103	1.63821	-1.87249	9.53332e-52	-2.10469	-1.69884
113012273	chr12:113012273:C:T	5.77444e-103	1.59151	-1.87255	9.37831e-52	-2.12049	-1.69943
113012275	chr12:113012275:G:T	5.86287e-103	1.60671	-1.87255	9.43468e-52	-2.1145	-1.69943
113012344	chr12:113012344:C:T	3.78577e-103	1.09109	-1.79432	8.98866e-52	-2.00885	-1.85351
113012395	chr12:113012395:A:G	5.39668e-100	8.38109	-1.82204	1.67847e-50	-2.59056	1.65529
113012661	chr12:113012661:G:A	1.4521e-103	-1.06889e-09	-1.66147	6.59752e-51	-1.06889e-09	-1.86905
113012704	chr12:113012704:A:C	1.18958e-103	-1.06889e-09	-1.86088	7.28086e-51	-1.06889e-09	-1.77049
113012794	chr12:113012794:C:T	5.77929e-100	8.46086	-1.83331	1.82937e-50	-2.59717	1.74799
113013093	chr12:113013093:C:T	3.3092e-103	1.02241	-1.86018	6.54767e-51	-0.966709	-0.909921
113013095	chr12:113013095:T:A	3.41663e-104	-1.23744	-1.87097	2.56354e-51	-1.15716	-1.65719
113013238	chr12:113013238:G:T	9.68065e-105	-2.53818	-1.83135	7.7267e-52	-2.37776	-1.63589
113013304	chr12:113013304:G:A	2.94663e-104	-1.60983	-1.64657	2.32216e-51	-1.3155	-1.59775
113013311	chr12:113013311:A:C	1.23846e-103	-1.06889e-09	-1.82061	9.24489e-51	-1.06889e-09	-1.53167
113013320	chr12:113013320:G:A	1.23874e-103	-1.06889e-09	-1.82038	9.24715e-51	-1.06889e-09	-1.53143
113013529	chr12:113013529:G:T	1.17448e-103	-1.06889e-09	-1.87365	6.94317e-51	-1.06889e-09	-1.81798
113013683	chr12:113013683:C:T	1.22207e-103	-1.06889e-09	-1.83393	8.43777e-51	-1.06889e-09	-1.62302
113013772	chr12:113013772:A:G	1.21241e-103	-1.06889e-09	-1.84187	6.56727e-51	-1.06889e-09	-1.87364
113013865	chr12:113013865:T:G	1.70142e-103	-1.06889e-09	-1.50302	1.10802e-50	-1.06889e-09	-1.35058
113014492	chr12:113014492:T:A	2.68448e-104	-2.48865	-0.860931	1.84285e-50	-1.79639	0.954551
113014676	chr12:113014676:G:A	2.71047e-103	0.369526	-1.40689	7.79075e-52	-2.57832	-1.42707
113014732	chr12:113014732:C:T	1.21857e-103	-1.06889e-09	-1.8368	7.88921e-51	-1.06889e-09	-1.69024
113014822	chr12:113014822:CA:C	1.50953e-103	-1.06889e-09	-1.62268	9.42141e-51	-1.06889e-09	-1.51276
113014954	chr12:113014954:T:G	9.70739e-104	-2.06418	-1.03578e-09	7.07799e-51	-1.79875	-1.03578e-09
113015111	chr12:113015111:G:A	1.28984e-104	-2.67976	-1.40279	1.34028e-48	3.95453	-0.509638
113015240	chr12:113015240:G:C	3.51321e-103	-1.06889e-09	-0.777949	6.97206e-50	-1.06889e-09	0.488755
113015258	chr12:113015258:C:T	1.25684e-103	-1.06889e-09	-1.80588	9.227e-51	-1.06889e-09	-1.53361
113015748	chr12:113015748:C:T	1.28031e-103	-0.00442288	-1.78295	4.93074e-52	-2.61817	-1.84467
113015782	chr12:113015782:C:T	5.08859e-100	8.21712	-1.71684	5.84712e-52	-2.41868	-1.87369
113015796	chr12:113015796:G:A	7.09779e-104	-1.90469	-0.472594	3.42513e-51	-2.14729	-0.377307
113016249	chr12:113016249:G:A	1.17389e-103	-1.06889e-09	-1.87415	8.46878e-51	-1.06889e-09	-1.61935
113016251	chr12:113016251:G:A	1.58756e-103	-1.06889e-09	-1.57228	1.01473e-50	-1.06889e-09	-1.43853
113016341	chr12:113016341:A:G	2.34866e-103	0.314695	-1.49533	4.87367e-52	-2.64966	-1.82482
113016397	chr12:113016397:G:A	2.29226e-103	0.304774	-1.50971	4.85552e-52	-2.64813	-1.83008
113016400	chr12:113016400:T:G	9.45427e-105	-2.52739	-1.86579	1.03459e-51	-2.37526	-1.34647
113016451	chr12:113016451:C:T	2.17983e-103	0.246114	-1.50135	4.90474e-52	-2.64098	-1.82714
113016476	chr12:113016476:C:G	1.17404e-103	-1.06889e-09	-1.87403	8.85997e-51	-1.06889e-09	-1.5742
113016477	chr12:113016477:C:T	1.95622e-103	-1.06889e-09	-1.36347	6.63714e-51	-1.06889e-09	-1.86306
113016648	chr12:113016648:C:T	1.39639e-103	0.170601	-1.87119	5.60882e-52	-2.52799	-1.806
113016938	chr12:113016938:A:G	6.95425e-100	8.43748	-1.62485	5.93915e-52	-2.59217	-1.68459
113017091	chr12:113017091:A:G	2.15748e-103	0.195582	-1.46112	4.99026e-52	-2.63587	-1.81496
113017160	chr12:113017160:T:A	2.28606e-103	-1.06889e-09	-1.20765	6.85615e-51	-1.06889e-09	-1.83059
113017173	chr12:113017173:C:T	2.60926e-103	0.650968	-1.72638	2.8368e-51	-1.69837	-1.01469
113017302	chr12:113017302:T:C	1.00008e-104	-2.47698	-1.86	1.18716e-51	-2.52078	-1.06339
113017356	chr12:113017356:G:C	1.17396e-103	-1.06889e-09	-1.8741	8.68258e-51	-1.06889e-09	-1.59442
113017430	chr12:113017430:C:T	2.40496e-103	0.245972	-1.40292	5.08475e-52	-2.64018	-1.7919
113017487	chr12:113017487:C:T	1.08102e-104	-2.40117	-1.85799	1.11384e-51	-2.58129	-1.06663
113017585	chr12:113017585:C:T	1.64092e-103	-1.06889e-09	-1.53922	1.26302e-50	-1.06889e-09	-1.21965
113017708	chr12:113017708:T:C	3.15604e-103	0.66559	-1.55075	4.7285e-52	-2.6661	-1.83862
113017731	chr12:113017731:C:CT	1.66712e-102	0.779205	-1.03578e-09	3.05675e-51	-2.63839	-1.03578e-09
113018003	chr12:113018003:CAGTT:C	2.5963e-103	0.37726	-1.45765	9.59799e-50	-1.40083	2.20923
113018424	chr12:113018424:G:A	2.44308e-103	-1.06889e-09	-1.14122	8.10617e-51	-1.06889e-09	-1.66312
113018665	chr12:113018665:C:T	5.24655e-104	-2.6795	-1.03578e-09	2.93563e-51	-2.67882	-1.03578e-09
113018753	chr12:113018753:C:T	1.54686e-103	0.00732479	-1.60558	4.82571e-52	-2.61893	-1.86544
113019120	chr12:113019120:G:A	2.22195e-103	0.191846	-1.42794	5.04886e-52	-2.63576	-1.8034
113019299	chr12:113019299:G:A	1.17438e-103	-1.06889e-09	-1.87374	6.57962e-51	-1.06889e-09	-1.87176
113019347	chr12:113019347:G:A	1.26052e-103	-1.06889e-09	-1.80296	8.75362e-51	-1.06889e-09	-1.58627
113019584	chr12:113019584:T:C	1.94841e-104	-2.16146	-1.50859	4.00646e-51	-2.50648	0.138643
113019589	chr12:113019589:T:C	2.92858e-103	0.366732	-1.3267	9.34778e-52	-2.67838	-1.14481
113019663	chr12:113019663:G:A	1.18707e-103	-1.06889e-09	-1.86299	7.29441e-51	-1.06889e-09	-1.76863
113019812	chr12:113019812:C:A	1.21188e-104	-2.58559	-1.55931	8.52829e-50	-0.187672	0.877906
113020119	chr12:113020119:C:T	1.18764e-103	-1.06889e-09	-1.86251	7.37214e-51	-1.06889e-09	-1.75803
113020872	chr12:113020872:T:C	7.06674e-103	0.756041	-0.835122	1.60523e-51	-2.10477	-1.1777
113021363	chr12:113021363:A:C	2.09369e-99	9.37246	-1.45768	1.4762e-51	-2.66716	-0.699107
113021486	chr12:113021486:T:C	1.87498e-99	9.25606	-1.4516	1.46695e-51	-2.66396	-0.708597
113021491	chr12:113021491:C:T	1.34964e-103	-1.06889e-09	-1.73465	9.58191e-51	-1.06889e-09	-1.49586
113021658	chr12:113021658:C:A	1.46681e-103	-1.06889e-09	-1.65139	1.06846e-50	-1.06889e-09	-1.38693
113021813	chr12:113021813:G:T	1.70143e-103	0.0695762	-1.57259	4.81898e-52	-2.62701	-1.85875
113021828	chr12:113021828:A:G	1.09728e-104	-2.59706	-1.64718	5.0514e-51	-0.822745	-1.31333
113022691	chr12:113022691:A:G	1.18582e-103	-1.06889e-09	-1.86405	7.32409e-51	-1.06889e-09	-1.76457
113022826	chr12:113022826:G:A	1.1984e-103	-1.06889e-09	-1.85349	7.01489e-51	-1.06889e-09	-1.80771
113022968	chr12:113022968:T:C	1.07155e-104	-2.58987	-1.67809	5.33206e-51	-0.849367	-1.23264
113023080	chr12:113023080:A:G	2.98489e-103	0.45518	-1.3961	1.29256e-49	-1.34491	2.45096
113023443	chr12:113023443:C:T	1.13498e-104	-2.55022	-1.66023	4.22344e-51	-1.0274	-1.28769
113023673	chr12:113023673:G:A	1.17774e-103	-1.06889e-09	-1.87088	7.01833e-51	-1.06889e-09	-1.80721
113023770	chr12:113023770:T:C	1.18637e-103	-1.06889e-09	-1.86358	7.19122e-51	-1.06889e-09	-1.78288
113023808	chr12:113023808:G:A	2.63789e-103	0.316684	-1.38118	1.30726e-49	-1.40783	2.5252
113023962	chr12:113023962:A:G	1.1959e-103	-1.06889e-09	-1.85558	7.04353e-51	-1.06889e-09	-1.80363
113023982	chr12:113023982:T:C	1.24674e-103	-1.06889e-09	-1.81395	6.68322e-51	-1.06889e-09	-1.85614
113024146	chr12:113024146:T:C	1.19001e-103	-1.06889e-09	-1.86052	7.13544e-51	-1.06889e-09	-1.79067
113024291	chr12:113024291:A:G	2.25368e-103	0.185022	-1.40694	1.04181e-49	-1.53017	2.42056
113024428	chr12:113024428:C:A	1.21231e-103	-1.06889e-09	-1.84195	6.88821e-51	-1.06889e-09	-1.82593
113024500	chr12:113024500:G:A	1.20653e-103	-1.06889e-09	-1.84673	7.88219e-51	-1.06889e-09	-1.69113
113024787	chr12:113024787:C:T	1.20647e-103	-1.06889e-09	-1.84678	6.9358e-51	-1.06889e-09	-1.81904
113024854	chr12:113024854:T:C	1.68055e-103	0.0554279	-1.57078	4.83808e-52	-2.62321	-1.8586
113024874	chr12:113024874:C:A	3.0932e-104	-2.01732	-1.19054	1.30898e-51	-1.62386	-1.86263
113025241	chr12:113025241:G:A	2.0071e-103	0.140751	-1.47854	8.13824e-50	-1.55606	2.19947
113025510	chr12:113025510:T:C	1.07109e-104	-2.55991	-1.70848	4.79734e-51	-0.98652	-1.20116
113025607	chr12:113025607:A:G	1.19709e-103	-1.06889e-09	-1.85459	7.01744e-51	-1.06889e-09	-1.80734
113025789	chr12:113025789:C:A	1.96811e-99	9.6533	-1.80036	5.43136e-52	-2.63098	-1.73515
113025830	chr12:113025830:C:T	1.29574e-103	-1.06889e-09	-1.7754	9.26267e-51	-1.06889e-09	-1.52975
113025860	chr12:113025860:A:T	1.03039e-99	9.01057	-1.80477	1.38351e-50	-2.63868	1.51014
113025884	chr12:113025884:T:C	1.17403e-103	-1.06889e-09	-1.87404	8.61915e-51	-1.06889e-09	-1.60175
113025910	chr12:113025910:TC:T	1.17521e-103	-1.06889e-09	-1.87303	8.42122e-51	-1.06889e-09	-1.62499
113026194	chr12:113026194:G:A	1.21194e-103	-1.06889e-09	-1.84226	6.89296e-51	-1.06889e-09	-1.82524
113026404	chr12:113026404:G:A	1.4173e-103	-0.177051	-1.50868	3.30623e-51	-2.20431	-0.355616
113026844	chr12:113026844:G:A	1.20394e-103	-1.06889e-09	-1.84888	6.96816e-51	-1.06889e-09	-1.81439
113026972	chr12:113026972:A:G	1.21298e-103	-1.06889e-09	-1.8414	6.88505e-51	-1.06889e-09	-1.82639
113027125	chr12:113027125:C:T	2.10029e-103	0.165304	-1.45771	8.8746e-50	-1.5337	2.26374
113027141	chr12:113027141:A:C	8.06679e-100	8.65321	-1.69218	4.55601e-52	-2.67083	-1.87104
113027562	chr12:113027562:T:C	1.08948e-104	-2.56691	-1.68445	4.66428e-51	-0.967081	-1.24873
113027606	chr12:113027606:C:T	5.24405e-104	-2.67997	-1.03578e-09	3.0141e-51	-2.65244	-1.03578e-09
113027672	chr12:113027672:C:T	1.21231e-103	-1.06889e-09	-1.84195	6.88821e-51	-1.06889e-09	-1.82593
113027754	chr12:113027754:G:C	1.21144e-103	-1.06889e-09	-1.84267	6.89431e-51	-1.06889e-09	-1.82504
113027758	chr12:113027758:C:A	6.93465e-104	-0.6992	-1.70133	1.55607e-51	-2.46197	-0.851612
113027806	chr12:113027806:T:G	1.86997e-99	9.60128	-1.7995	1.28047e-50	-2.66727	1.46134
113027834	chr12:113027834:G:A	1.21423e-103	-1.06889e-09	-1.84037	6.87661e-51	-1.06889e-09	-1.82761
113027966	chr12:113027966:T:C	1.20353e-103	-1.06889e-09	-1.84922	6.95776e-51	-1.06889e-09	-1.81588
113028040	chr12:113028040:C:T	1.17389e-103	-1.06889e-09	-1.87416	8.79435e-51	-1.06889e-09	-1.58163
113028098	chr12:113028098:G:T	1.19038e-103	-1.06889e-09	-1.86021	7.25296e-51	-1.06889e-09	-1.77433
113028158	chr12:113028158:G:C	1.59909e-103	-1.06889e-09	-1.56504	7.51372e-51	-1.06889e-09	-1.73901
113028256	chr12:113028256:G:T	1.18335e-103	-1.06889e-09	-1.86613	8.02861e-51	-1.06889e-09	-1.67273
113028295	chr12:113028295:G:A	1.21008e-103	-1.06889e-09	-1.84379	6.89834e-51	-1.06889e-09	-1.82446
113028340	chr12:113028340:T:C	3.51916e-104	-2.00294	-1.0759	1.36572e-51	-1.6002	-1.84386
113028510	chr12:113028510:A:G	1.21368e-103	-1.06889e-09	-1.84082	6.87667e-51	-1.06889e-09	-1.82761
113028658	chr12:113028658:T:C	1.10967e-99	9.09704	-1.81712	3.57481e-51	-2.65881	0.176978
113028705	chr12:113028705:T:C	6.50853e-100	8.34763	-1.60124	7.68242e-52	-2.6384	-1.38099
113028981	chr12:113028981:T:G	1.17804e-103	-1.06889e-09	-1.87063	7.31059e-51	-1.06889e-09	-1.76642
113028982	chr12:113028982:T:C	1.17961e-103	-1.06889e-09	-1.86929	7.26066e-51	-1.06889e-09	-1.77327
113029019	chr12:113029019:A:T	1.1799e-103	-1.06889e-09	-1.86905	7.24778e-51	-1.06889e-09	-1.77504
113029198	chr12:113029198:C:T	1.17476e-103	-1.06889e-09	-1.87342	7.45399e-51	-1.06889e-09	-1.74699
113029322	chr12:113029322:T:C	3.70671e-103	0.790321	-1.51466	4.62475e-52	-2.67982	-1.84709
113029383	chr12:113029383:T:A	3.24913e-100	7.87228	-1.82062	5.29188e-52	-2.54894	-1.84322
113029514	chr12:113029514:A:G	1.1991e-103	-1.06889e-09	-1.85291	7.8382e-51	-1.06889e-09	-1.69673
113029686	chr12:113029686:G:A	1.30189e-103	-1.06889e-09	-1.77066	6.65361e-51	-1.06889e-09	-1.86058
113029765	chr12:113029765:G:T	1.04386e-103	-0.185733	-1.80582	1.22556e-51	-2.22079	-1.33155
113029927	chr12:113029927:G:A	1.28312e-103	-1.06889e-09	-1.78519	1.00654e-50	-1.06889e-09	-1.44664
113030001	chr12:113030001:T:C	6.32734e-100	8.56547	-1.84732	6.26514e-52	-2.41579	-1.80754
113030012	chr12:113030012:T:C	1.17531e-103	-1.06889e-09	-1.87295	7.80507e-51	-1.06889e-09	-1.70097
113030224	chr12:113030224:G:T	1.17837e-103	-1.06889e-09	-1.87035	8.0535e-51	-1.06889e-09	-1.66963
113030258	chr12:113030258:A:G	1.17712e-103	-1.06889e-09	-1.87141	8.02923e-51	-1.06889e-09	-1.67265
113030260	chr12:113030260:C:T	4.34314e-103	1.05152	-1.6174	4.5338e-52	-2.68	-1.86676
113030345	chr12:113030345:G:A	1.29623e-103	-1.06889e-09	-1.77502	6.60497e-51	-1.06889e-09	-1.86792
113030449	chr12:113030449:C:T	4.58528e-100	8.23199	-1.83587	9.99333e-52	-2.15266	-1.60375
113030735	chr12:113030735:C:T	3.84166e-103	-1.06889e-09	-0.688574	3.25223e-50	-1.06889e-09	-0.273814
113030906	chr12:113030906:A:G	2.08301e-100	7.3793	-1.77221	5.78627e-52	-2.43759	-1.86525
113030916	chr12:113030916:G:A	1.00832e-99	9.05265	-1.86851	5.80689e-51	-2.66158	0.664882
113031004	chr12:113031004:C:G	6.87024e-100	8.57572	-1.77524	9.87604e-52	-2.06495	-1.70326
113031336	chr12:113031336:T:C	2.1307e-103	0.58355	-1.86158	7.95099e-52	-2.62024	-1.36479
113031470	chr12:113031470:A:G	4.53296e-104	-1.16495	-1.66074	2.47057e-50	-2.07747	1.52876
113031587	chr12:113031587:AT:A	9.74555e-103	1.56538	-1.32305	2.76544e-51	-2.30161	-0.436934
113031666	chr12:113031666:G:A	9.44984e-103	1.52843	-1.31692	2.85668e-51	-2.29046	-0.415619
113031678	chr12:113031678:A:G	1.34358e-103	-1.06889e-09	-1.73914	1.10593e-50	-1.06889e-09	-1.35247
113031752	chr12:113031752:A:G	2.50192e-103	0.692004	-1.80943	8.04034e-52	-2.32044	-1.65341
113031800	chr12:113031800:C:T	1.31496e-103	-1.06889e-09	-1.76068	6.63174e-51	-1.06889e-09	-1.86387
113031839	chr12:113031839:G:A	1.2882e-103	-1.06889e-09	-1.78123	1.01345e-50	-1.06889e-09	-1.4398
113031910	chr12:113031910:T:C	1.21711e-104	-2.62121	-1.51937	5.01141e-51	-0.663151	-1.48087
113032062	chr12:113032062:G:A	1.01816e-104	-2.46678	-1.85229	4.97547e-52	-2.58261	-1.87119
113032126	chr12:113032126:T:C	1.37484e-102	2.07266	-1.48622	9.59119e-52	-2.63707	-1.16041
113032311	chr12:113032311:A:G	3.58725e-100	8.0245	-1.87384	9.09749e-51	-2.6131	1.06536
113032346	chr12:113032346:T:G	7.28162e-104	-1.03904	-1.31267	5.75223e-52	-2.60913	-1.69961
113032688	chr12:113032688:A:G	1.31772e-103	-1.06889e-09	-1.75858	6.63623e-51	-1.06889e-09	-1.8632
113032768	chr12:113032768:C:T	1.18896e-103	-1.06889e-09	-1.8614	8.33918e-51	-1.06889e-09	-1.63478
113032852	chr12:113032852:T:C	2.65332e-103	-1.06889e-09	-1.05867	7.2168e-51	-1.06889e-09	-1.77933
113032951	chr12:113032951:A:G	8.54491e-103	1.59601	-1.48516	2.11136e-51	-2.3194	-0.689003
113033007	chr12:113033007:A:G	8.8984e-104	-1.52768	-0.623514	4.94174e-51	-1.94875	-0.209268
113033045	chr12:113033045:A:T	8.02477e-103	1.54778	-1.49972	2.10296e-51	-2.30275	-0.709648
113033069	chr12:113033069:C:T	1.31767e-103	-1.06889e-09	-1.75861	6.63615e-51	-1.06889e-09	-1.86321
113033070	chr12:113033070:A:G	1.31781e-103	-1.06889e-09	-1.75851	6.6366e-51	-1.06889e-09	-1.86314
113033320	chr12:113033320:C:T	6.81399e-100	8.62032	-1.82807	1.81648e-50	-2.63579	1.77954
113033402	chr12:113033402:T:C	2.70345e-103	-1.06889e-09	-1.03995	7.26537e-51	-1.06889e-09	-1.77262
113033406	chr12:113033406:C:T	1.17834e-103	-1.06889e-09	-1.87037	7.9305e-51	-1.06889e-09	-1.68502
113033425	chr12:113033425:G:A	1.1942e-103	-1.06889e-09	-1.857	8.47114e-51	-1.06889e-09	-1.61907
113033556	chr12:113033556:G:C	1.19023e-103	-1.06889e-09	-1.86033	8.38926e-51	-1.06889e-09	-1.62879
113033710	chr12:113033710:T:C	1.02602e-102	1.83488	-1.5411	9.08874e-52	-2.61205	-1.23923
113033711	chr12:113033711:G:A	3.54657e-103	1.07545	-1.84395	8.31793e-52	-2.65954	-1.28037
113033814	chr12:113033814:A:G	4.29066e-100	8.20365	-1.87393	7.90078e-51	-2.62934	0.940561
113033893	chr12:113033893:G:A	1.1778e-103	-1.06889e-09	-1.87084	7.92637e-51	-1.06889e-09	-1.68554
113033915	chr12:113033915:T:C	7.68176e-104	-0.926723	-1.37149	5.76513e-52	-2.577	-1.72949
113033926	chr12:113033926:T:C	6.91228e-104	-2.40377	-1.03578e-09	6.94079e-51	-1.81832	-1.03578e-09
113033939	chr12:113033939:T:G	1.27046e-102	2.03756	-1.53007	9.01412e-52	-2.63533	-1.2242
113034008	chr12:113034008:T:G	9.19626e-103	1.70773	-1.52342	4.70784e-52	-2.67885	-1.83025
113034055	chr12:113034055:C:T	1.35176e-102	2.10856	-1.53905	8.71936e-52	-2.64264	-1.25014
113034209	chr12:113034209:G:T	5.9649e-100	8.48372	-1.82455	1.76395e-50	-2.62748	1.74188
113034538	chr12:113034538:A:C	5.4202e-104	-2.64693	-1.03578e-09	3.09644e-51	-2.62549	-1.03578e-09
113034700	chr12:113034700:G:A	1.61807e-103	-1.06889e-09	-1.55325	6.95454e-51	-1.06889e-09	-1.81635
113034706	chr12:113034706:G:A	1.20867e-103	-1.06889e-09	-1.84496	7.97568e-51	-1.06889e-09	-1.67934
113034708	chr12:113034708:G:C	1.04426e-102	1.87447	-1.56306	4.66502e-52	-2.67454	-1.84369
113035641	chr12:113035641:A:G	3.59569e-100	7.99196	-1.83895	1.49177e-51	-2.63545	-0.720323
113035910	chr12:113035910:T:C	8.26427e-104	-0.918247	-1.30688	6.01244e-52	-2.57252	-1.69197
113036494	chr12:113036494:C:T	4.56199e-100	8.24278	-1.85174	2.16887e-50	-2.60973	1.93078
113036569	chr12:113036569:C:T	1.17704e-103	-1.06889e-09	-1.87148	7.23208e-51	-1.06889e-09	-1.77721
113037038	chr12:113037038:C:T	1.19799e-103	-1.06889e-09	-1.85383	7.82707e-51	-1.06889e-09	-1.69815
113037049	chr12:113037049:C:A	1.18596e-103	-1.06889e-09	-1.86392	7.13665e-51	-1.06889e-09	-1.7905
113037299	chr12:113037299:G:A	1.28738e-104	-2.29734	-1.78712	1.11886e-50	-1.26602	-0.0748267
113037982	chr12:113037982:G:A	7.54888e-104	-1.56835	-0.747316	4.19472e-51	-1.98865	-0.333262
113038370	chr12:113038370:C:A	1.17389e-103	-1.06889e-09	-1.87416	9.27625e-51	-1.06889e-09	-1.52828
113038443	chr12:113038443:A:C	1.18403e-103	-1.06889e-09	-1.86556	7.18115e-51	-1.06889e-09	-1.78428
113039398	chr12:113039398:G:A	1.19558e-103	-1.06889e-09	-1.85585	7.79466e-51	-1.06889e-09	-1.7023
113039698	chr12:113039698:C:T	6.15692e-100	8.56209	-1.87124	7.30972e-52	-2.65305	-1.41607
113039771	chr12:113039771:T:C	9.43545e-104	-2.09259	-1.03578e-09	7.26397e-51	-1.77281	-1.03578e-09
113039824	chr12:113039824:G:T	1.03527e-102	1.78571	-1.48295	4.8282e-52	-2.67752	-1.80634
113040146	chr12:113040146:T:C	2.29378e-103	-1.06889e-09	-1.20428	7.59069e-51	-1.06889e-09	-1.72882
113040267	chr12:113040267:A:C	2.56612e-100	7.68937	-1.8737	5.92923e-52	-2.67755	-1.60088
113040512	chr12:113040512:A:C	1.55088e-103	-1.06889e-09	-1.59566	7.65349e-51	-1.06889e-09	-1.72058
113040816	chr12:113040816:A:G	1.17562e-103	-1.06889e-09	-1.87269	6.70435e-51	-1.06889e-09	-1.85298
113041219	chr12:113041219:A:G	2.81485e-103	-1.06889e-09	-0.999569	7.58422e-51	-1.06889e-09	-1.72967
113041293	chr12:113041293:C:T	1.21728e-104	-2.66476	-1.47569	1.85876e-51	-2.40355	-0.732283
113041343	chr12:113041343:CCG:C	1.76318e-104	-2.40304	-1.3669	5.14913e-52	-2.55099	-1.8685
113041476	chr12:113041476:T:C	4.89203e-102	3.70908	-1.85336	3.12259e-51	-2.68002	0.0629434
113041629	chr12:113041629:A:C	6.69225e-104	-2.43612	-1.03578e-09	4.13525e-51	-2.33619	-1.03578e-09
113041758	chr12:113041758:C:T	1.41868e-103	-1.06889e-09	-1.68475	8.98681e-51	-1.06889e-09	-1.55998
113041841	chr12:113041841:C:T	1.42024e-103	-0.836036	-0.847616	9.49526e-50	-2.14018	2.93782
113041861	chr12:113041861:T:C	2.24839e-103	0.452934	-1.6772	4.86641e-52	-2.60962	-1.86635
113042500	chr12:113042500:A:C	1.1785e-103	-1.06889e-09	-1.87024	7.04042e-51	-1.06889e-09	-1.80407
113042705	chr12:113042705:G:A	5.26146e-103	1.10854	-1.48261	4.87302e-52	-2.62047	-1.85414
113042764	chr12:113042764:G:A	4.91492e-103	-1.06889e-09	-0.442204	1.07189e-49	-1.06889e-09	0.918854
113043059	chr12:113043059:T:C	1.41233e-103	-0.856926	-0.832316	9.26632e-50	-2.17619	2.94942
113044062	chr12:113044062:A:G	1.60728e-103	-0.82302	-0.736915	1.15093e-49	-2.16789	3.15789
113044400	chr12:113044400:A:G	4.98536e-102	3.69143	-1.81682	1.13409e-51	-2.68002	-0.949891
113045120	chr12:113045120:G:T	8.35163e-105	-2.6641	-1.85309	2.26241e-51	-1.70976	-1.22955
113045550	chr12:113045550:C:T	1.17415e-103	-1.06889e-09	-1.87394	7.20913e-51	-1.06889e-09	-1.78039
113046060	chr12:113046060:G:C	2.29025e-104	-2.47518	-1.03323	6.25864e-51	-1.70513	-0.216649
113046264	chr12:113046264:A:G	1.56288e-103	-1.06889e-09	-1.58795	6.68448e-51	-1.06889e-09	-1.85595
113046492	chr12:113046492:G:A	1.25833e-103	-1.06889e-09	-1.80469	6.87079e-51	-1.06889e-09	-1.82846
113047231	chr12:113047231:G:A	8.89943e-105	-2.58319	-1.87047	6.94532e-52	-2.37783	-1.74243
113047579	chr12:113047579:A:C	1.1743e-103	-1.06889e-09	-1.87381	7.1768e-51	-1.06889e-09	-1.78489
113047794	chr12:113047794:G:A	7.14122e-103	1.80377	-1.87237	6.68954e-52	-2.44993	-1.70785
113047882	chr12:113047882:G:A	1.17389e-103	-1.06889e-09	-1.87416	7.57685e-51	-1.06889e-09	-1.73064
113047989	chr12:113047989:T:C	9.18074e-104	-1.25133	-0.868624	2.51416e-50	-2.67877	2.14756
113048010	chr12:113048010:G:A	2.23627e-103	-1.06889e-09	-1.22967	8.8385e-51	-1.06889e-09	-1.57662
113048736	chr12:113048736:G:T	4.50605e-103	1.33242	-1.86148	1.6752e-50	-1.73294	0.795716
113048941	chr12:113048941:T:C	1.2554e-104	-2.65293	-1.45668	9.76189e-52	-2.34792	-1.43191
113048964	chr12:113048964:C:T	1.17548e-103	-1.8728	-1.03578e-09	1.02832e-50	-1.42523	-1.03578e-09
113049015	chr12:113049015:CACACACACAA:C	1.19557e-103	-1.06889e-09	-1.85586	7.39083e-51	-1.06889e-09	-1.7555
113049145	chr12:113049145:GAC:G	1.20835e-103	-1.06889e-09	-1.84523	6.83092e-51	-1.06889e-09	-1.83428
113049396	chr12:113049396:A:T	2.6524e-103	-1.06889e-09	-1.05902	6.63023e-51	-1.06889e-09	-1.8641
113049440	chr12:113049440:G:A	1.55804e-103	-1.59105	-1.03578e-09	6.5086e-51	-1.88262	-1.03578e-09
113049852	chr12:113049852:G:C	1.3832e-103	-1.06889e-09	-1.71008	9.45497e-51	-1.06889e-09	-1.5092
113049977	chr12:113049977:C:G	1.1758e-103	-1.06889e-09	-1.87253	7.89959e-51	-1.06889e-09	-1.68893
113050137	chr12:113050137:T:C	6.25114e-104	-2.21834	-0.285963	7.94764e-51	-2.62488	0.942015
113050478	chr12:113050478:G:A	1.59403e-103	-1.06889e-09	-1.56822	8.01677e-51	-1.06889e-09	-1.6742
113050699	chr12:113050699:T:C	1.21974e-103	-1.06889e-09	-1.83584	7.29727e-51	-1.06889e-09	-1.76824
113051015	chr12:113051015:G:A	9.5694e-105	-2.65883	-1.72225	1.03434e-50	-0.773443	-0.645945
113051176	chr12:113051176:T:TC	1.38108e-104	-2.54575	-1.46845	1.91338e-51	-1.97321	-1.13366
113051204	chr12:113051204:G:C	1.17704e-103	-1.06889e-09	-1.87148	7.24798e-51	-1.06889e-09	-1.77502
113051311	chr12:113051311:G:A	5.24973e-104	-2.67889	-1.03578e-09	2.94932e-51	-2.67417	-1.03578e-09
113051319	chr12:113051319:G:A	1.77323e-103	-1.06889e-09	-1.46168	7.00311e-51	-1.06889e-09	-1.80939
113051497	chr12:113051497:T:C	5.14087e-103	-0.684755	0.287497	1.56256e-51	-2.60172	-0.707693
113051740	chr12:113051740:G:A	4.92717e-103	1.43444	-1.87416	9.34262e-52	-2.18494	-1.63879
113051828	chr12:113051828:GATGA:G	5.40598e-104	-2.64956	-1.03578e-09	3.51533e-51	-2.49861	-1.03578e-09
113052248	chr12:113052248:A:G	9.51358e-105	-2.53896	-1.84797	5.00978e-51	-1.10047	-1.04388
113052324	chr12:113052324:A:G	1.73587e-104	-2.50238	-1.28318	2.59622e-51	-1.4614	-1.34028
113053424	chr12:113053424:G:A	1.30064e-103	-1.06889e-09	-1.77162	7.90396e-51	-1.06889e-09	-1.68838
113053430	chr12:113053430:T:C	1.47252e-103	-1.06889e-09	-1.64751	6.63141e-51	-1.06889e-09	-1.86392
113053651	chr12:113053651:G:A	1.17646e-103	-1.06889e-09	-1.87197	7.34462e-51	-1.06889e-09	-1.76177
113054077	chr12:113054077:G:A	2.41481e-103	-1.06889e-09	-1.15286	6.62345e-51	-1.06889e-09	-1.86512
113054867	chr12:113054867:T:C	4.48712e-103	-1.06889e-09	-0.53327	1.93475e-50	-1.06889e-09	-0.793174
113055047	chr12:113055047:A:G	1.17392e-103	-1.06889e-09	-1.87414	7.56416e-51	-1.06889e-09	-1.73232
113055803	chr12:113055803:G:A	1.16086e-104	-2.48147	-1.70644	1.60309e-51	-1.46231	-1.8215
113056111	chr12:113056111:C:T	1.02547e-104	-2.51893	-1.79299	1.39246e-51	-1.56813	-1.85654
113056805	chr12:113056805:A:ATTTC	1.1741e-103	-1.06889e-09	-1.87398	7.51795e-51	-1.06889e-09	-1.73845
113057196	chr12:113057196:C:G	9.85107e-105	-2.5436	-1.80847	2.39125e-51	-1.41794	-1.46598
113057841	chr12:113057841:G:A	8.68528e-105	-2.6238	-1.85422	3.65541e-51	-1.08101	-1.37852
113058508	chr12:113058508:C:T	1.66973e-104	-2.56426	-1.26014	1.02212e-51	-2.31975	-1.41411
113059004	chr12:113059004:T:C	2.33652e-103	-1.06889e-09	-1.18582	6.67191e-51	-1.06889e-09	-1.85783
113059005	chr12:113059005:G:T	2.111e-103	-1.06889e-09	-1.28732	6.80373e-51	-1.06889e-09	-1.83827
113059122	chr12:113059122:C:T	5.48862e-104	-2.63439	-1.03578e-09	3.01701e-51	-2.65147	-1.03578e-09
113059814	chr12:113059814:T:A	1.76585e-104	-2.60227	-1.16616	1.22722e-51	-2.20334	-1.34765
113059958	chr12:113059958:G:A	2.0402e-103	-1.06889e-09	-1.32143	1.43539e-50	-1.06889e-09	-1.09172
113060140	chr12:113060140:T:C	1.19448e-104	-2.59038	-1.56897	1.36576e-51	-1.92946	-1.51457
113060540	chr12:113060540:G:A	1.33779e-104	-2.67698	-1.36906	1.54038e-51	-2.67047	-0.653237
113061141	chr12:113061141:T:C	1.20828e-103	-1.06889e-09	-1.84528	8.34739e-51	-1.06889e-09	-1.63379
113061872	chr12:113061872:A:AT	1.4886e-104	-2.65098	-1.28825	1.14582e-50	-1.09708	-0.219953
113061986	chr12:113061986:G:A	1.12685e-102	1.77033	-1.3828	7.32647e-50	-2.60424	3.14257
113062202	chr12:113062202:T:G	1.4021e-103	-1.06889e-09	-1.69651	9.40298e-51	-1.06889e-09	-1.51471
113062323	chr12:113062323:G:A	1.46499e-103	0.218761	-1.87139	7.41946e-52	-2.28541	-1.76881
113062350	chr12:113062350:G:T	1.43205e-103	-1.06889e-09	-1.67537	6.69371e-51	-1.06889e-09	-1.85457
113062663	chr12:113062663:C:T	5.32749e-104	-2.66419	-1.03578e-09	3.13111e-51	-2.61435	-1.03578e-09
113062999	chr12:113062999:C:T	1.43835e-103	-1.06889e-09	-1.67099	1.18523e-50	-1.06889e-09	-1.28322
113063044	chr12:113063044:C:T	1.79009e-104	-2.64418	-1.11062	2.93319e-51	-1.81203	-0.867624
113063323	chr12:113063323:G:C	1.16541e-102	1.75738	-1.33619	8.65582e-50	-2.60301	3.30808
113063562	chr12:113063562:C:A	2.56068e-103	0.288313	-1.38252	6.27017e-52	-2.5961	-1.62642
113063594	chr12:113063594:T:G	1.07876e-103	-0.106721	-1.85194	2.57692e-51	-2.40935	-0.399794
113063628	chr12:113063628:G:A	1.12565e-102	1.73377	-1.34731	8.34612e-50	-2.5992	3.26784
113063700	chr12:113063700:T:C	1.23089e-103	-1.06889e-09	-1.82674	8.86021e-51	-1.06889e-09	-1.57417
113063739	chr12:113063739:G:A	1.22687e-102	1.82752	-1.35495	8.09232e-50	-2.61072	3.24848
113064105	chr12:113064105:T:C	4.49377e-103	0.567022	-1.09881	8.03723e-52	-2.62465	-1.34959
113064124	chr12:113064124:G:A	1.19357e-104	-2.60435	-1.55576	1.30917e-51	-1.7945	-1.69185
113064386	chr12:113064386:G:A	1.16636e-104	-2.61885	-1.56433	1.23389e-51	-1.84718	-1.69839
113064425	chr12:113064425:G:T	1.26928e-103	-1.06889e-09	-1.79603	6.77912e-51	-1.06889e-09	-1.84189
113064849	chr12:113064849:A:G	1.19043e-103	-1.06889e-09	-1.86017	8.06409e-51	-1.06889e-09	-1.66832
113064874	chr12:113064874:G:C	8.07926e-105	-2.67743	-1.87292	1.07699e-51	-1.88894	-1.79263
113065504	chr12:113065504:C:T	1.20912e-103	-1.06889e-09	-1.84458	6.65426e-51	-1.06889e-09	-1.86048
113065828	chr12:113065828:CAGG:C	1.17547e-103	-1.06889e-09	-1.87281	7.84266e-51	-1.06889e-09	-1.69616
113066062	chr12:113066062:C:T	1.48687e-104	-2.38755	-1.55284	5.37523e-50	2.03719	-1.80855
113066237	chr12:113066237:GGGGTGTGTAGGCC:G	8.79897e-105	-2.67033	-1.79469	6.59137e-52	-2.65249	-1.52007
113066395	chr12:113066395:G:A	1.34317e-103	-1.06889e-09	-1.73945	6.61772e-51	-1.06889e-09	-1.86599
113066568	chr12:113066568:G:T	1.35677e-103	-1.06889e-09	-1.72938	7.00615e-51	-1.06889e-09	-1.80895
113066670	chr12:113066670:CTATT:C	6.30559e-104	-2.49563	-1.03578e-09	3.51418e-51	-2.49893	-1.03578e-09
113066691	chr12:113066691:G:A	1.43369e-104	-2.19552	-1.78129	7.96499e-52	-2.17646	-1.80681
113066717	chr12:113066717:GGC:G	2.25039e-104	-1.65252	-1.87344	7.59273e-52	-2.65604	-1.37509
113066920	chr12:113066920:C:T	8.28146e-103	1.75315	-1.67361	3.3104e-50	-2.57137	2.31529
113066921	chr12:113066921:C:T	8.50097e-105	-2.67863	-1.82084	6.09823e-52	-2.67233	-1.57799
113067369	chr12:113067369:C:T	1.31123e-104	-2.20611	-1.85999	1.15804e-50	-1.60198	0.295553
113067537	chr12:113067537:T:C	1.36844e-103	-1.06889e-09	-1.72081	6.57062e-51	-1.06889e-09	-1.87313
113067925	chr12:113067925:G:C	1.32137e-103	-1.06889e-09	-1.75581	6.60652e-51	-1.06889e-09	-1.86768
113067928	chr12:113067928:A:G	1.87817e-103	-1.06889e-09	-1.40418	8.85088e-51	-1.06889e-09	-1.57522
113068091	chr12:113068091:C:A	7.25608e-103	1.58412	-1.63676	4.01467e-50	-2.54148	2.47828
113068239	chr12:113068239:C:T	2.05987e-104	-1.85964	-1.75478	1.92291e-51	-1.67708	-1.42481
113068717	chr12:113068717:A:G	1.4001e-103	-1.06889e-09	-1.69794	6.84423e-51	-1.06889e-09	-1.83233
113069101	chr12:113069101:C:G	2.30436e-104	-2.67724	-0.825022	1.40014e-51	-1.93646	-1.48271
113069280	chr12:113069280:C:T	2.04026e-103	-1.3214	-1.03578e-09	1.10051e-50	-1.35738	-1.03578e-09
113069297	chr12:113069297:G:A	5.41033e-104	-0.877166	-1.77159	5.75497e-52	-2.67894	-1.62932
113069820	chr12:113069820:A:G	3.11859e-104	-2.60717	-0.592512	1.54157e-50	-1.73655	0.716199
113070021	chr12:113070021:G:C	5.2439e-104	-2.68	-1.03578e-09	3.49155e-51	-2.5054	-1.03578e-09
113070078	chr12:113070078:T:C	1.24005e-103	-1.06889e-09	-1.81933	6.62931e-51	-1.06889e-09	-1.86424
113070179	chr12:113070179:C:T	8.07842e-105	-2.6765	-1.87396	5.10072e-52	-2.67696	-1.75198
113070259	chr12:113070259:G:A	2.40533e-103	-1.15679	-1.03578e-09	4.89983e-51	-2.16654	-1.03578e-09
113070762	chr12:113070762:G:A	1.2833e-103	-1.06889e-09	-1.78505	7.85435e-51	-1.06889e-09	-1.69467
113070818	chr12:113070818:A:G	1.17513e-103	-1.06889e-09	-1.8731	7.25253e-51	-1.06889e-09	-1.77439
113070861	chr12:113070861:C:T	8.52982e-105	-2.62208	-1.87401	2.83864e-51	-1.10189	-1.61052
113071632	chr12:113071632:G:T	1.65319e-103	-1.06889e-09	-1.53177	7.62866e-51	-1.06889e-09	-1.72383
113071795	chr12:113071795:G:A	5.6799e-104	-2.60013	-1.03578e-09	3.16819e-51	-2.60258	-1.03578e-09
113071798	chr12:113071798:G:A	1.82701e-103	-1.06889e-09	-1.4318	8.04315e-51	-1.06889e-09	-1.67092
113071806	chr12:113071806:C:T	5.7672e-104	-2.58488	-1.03578e-09	3.17554e-51	-2.60026	-1.03578e-09
113071823	chr12:113071823:C:T	2.03976e-104	-1.76901	-1.85522	1.08077e-51	-1.81402	-1.86405
113071991	chr12:113071991:C:T	1.59341e-103	-1.06889e-09	-1.56861	7.44133e-51	-1.06889e-09	-1.74869
113072847	chr12:113072847:G:T	1.73971e-104	-1.93538	-1.84796	1.57584e-51	-1.45097	-1.84998
113072908	chr12:113072908:T:C	2.11636e-104	-1.74361	-1.84375	1.15315e-51	-1.76751	-1.84574
113073425	chr12:113073425:A:G	1.51633e-104	-2.06189	-1.85888	3.10486e-51	-0.805682	-1.81709
113073873	chr12:113073873:CCT:C	5.61024e-103	1.07838	-1.38826	1.03947e-49	-2.52748	3.41562
113074069	chr12:113074069:A:G	1.38419e-104	-2.18537	-1.82658	9.12134e-52	-2.1701	-1.67761
113074166	chr12:113074166:T:C	1.69531e-104	-2.53623	-1.27297	6.56111e-51	-1.45887	-0.415708
113074182	chr12:113074182:T:C	9.68775e-105	-2.49831	-1.87048	1.84012e-51	-1.46782	-1.67809
113074474	chr12:113074474:G:T	8.06999e-105	-2.67808	-1.87342	5.1644e-52	-2.67724	-1.7393
113074780	chr12:113074780:A:C	6.40333e-104	-0.61651	-1.86374	1.13803e-51	-1.79586	-1.83058
113074943	chr12:113074943:AG:A	8.05324e-105	-2.67946	-1.87411	5.07244e-52	-2.6799	-1.7546
113075140	chr12:113075140:C:T	4.11701e-102	3.49826	-1.81503	4.75143e-50	-2.48247	2.58776
113075146	chr12:113075146:A:G	4.23619e-103	-1.06889e-09	-0.590815	1.81821e-50	-1.06889e-09	-0.855304
113075186	chr12:113075186:G:A	1.23478e-103	-1.06889e-09	-1.82359	6.57041e-51	-1.06889e-09	-1.87316
113075444	chr12:113075444:G:T	1.20096e-103	-1.06889e-09	-1.85136	8.37334e-51	-1.06889e-09	-1.63069
113075818	chr12:113075818:A:T	1.18981e-103	-1.06889e-09	-1.86069	6.69356e-51	-1.06889e-09	-1.85459
113076153	chr12:113076153:A:G	6.93704e-104	-0.606534	-1.79366	3.99396e-51	-0.934359	-1.4366
113076269	chr12:113076269:G:A	2.16936e-103	-1.06889e-09	-1.26005	1.55774e-50	-1.06889e-09	-1.00992
113076389	chr12:113076389:C:T	2.04827e-104	-1.82326	-1.79681	1.1616e-51	-1.73194	-1.874
113076494	chr12:113076494:T:C	1.19884e-103	-1.06889e-09	-1.85312	8.13712e-51	-1.06889e-09	-1.6593
113076682	chr12:113076682:T:C	3.0082e-104	-1.36216	-1.87356	1.11697e-51	-1.7758	-1.86933
113077061	chr12:113077061:C:G	1.35518e-104	-2.66641	-1.36673	3.16973e-51	-1.66626	-0.93584
113077108	chr12:113077108:T:C	1.07567e-104	-2.66607	-1.59804	2.74285e-51	-1.8759	-0.870846
113077143	chr12:113077143:C:T	1.06695e-104	-2.6222	-1.65006	6.14574e-51	-1.41576	-0.524224
113077683	chr12:113077683:G:A	1.46601e-103	-1.06889e-09	-1.65193	7.71599e-51	-1.06889e-09	-1.71244
113078119	chr12:113078119:CA:C	9.75804e-103	1.57995	-1.33634	1.00655e-50	-2.64189	1.19526
113078235	chr12:113078235:T:A	1.30327e-103	-1.06889e-09	-1.7696	9.79742e-51	-1.06889e-09	-1.47362
113078311	chr12:113078311:A:T	8.69588e-105	-2.63577	-1.84103	7.2579e-51	-0.217876	-1.55577
113078385	chr12:113078385:T:C	3.58446e-103	0.897611	-1.65548	1.75239e-51	-2.55239	-0.642369
113078640	chr12:113078640:C:T	3.37836e-103	0.831187	-1.64828	6.50424e-51	-2.55422	0.670932
113078641	chr12:113078641:G:A	5.48967e-104	-1.27643	-1.35777	9.12235e-52	-2.25862	-1.58898
113079125	chr12:113079125:T:C	1.04311e-104	-2.62406	-1.6708	5.88227e-51	-1.32853	-0.655266
113079157	chr12:113079157:C:T	2.67682e-104	-1.52222	-1.83021	9.4655e-52	-1.97425	-1.83643
113079330	chr12:113079330:A:C	3.29069e-103	-1.06889e-09	-0.843383	1.56454e-50	-1.06889e-09	-1.00556
113079452	chr12:113079452:A:G	9.94875e-105	-2.65898	-1.68323	2.16199e-51	-1.8284	-1.15631
113079630	chr12:113079630:TG:T	4.91757e-103	-1.06889e-09	-0.441665	2.25492e-50	-1.06889e-09	-0.64004
113079689	chr12:113079689:G:A	1.14352e-103	-0.796624	-1.10375	7.04988e-51	-0.962288	-0.840442
113079926	chr12:113079926:T:C	1.01846e-104	-2.63943	-1.67934	5.97831e-51	-1.29794	-0.669659
113080039	chr12:113080039:T:C	8.5289e-105	-2.64113	-1.85506	5.21205e-52	-2.67991	-1.72744
113080090	chr12:113080090:TG:T	2.12117e-104	-1.75998	-1.82512	7.23836e-52	-2.24469	-1.83424
113080234	chr12:113080234:G:A	1.17982e-103	-1.06889e-09	-1.86912	6.79724e-51	-1.06889e-09	-1.83922
113080495	chr12:113080495:G:C	5.04591e-103	-1.06889e-09	-0.415902	2.33803e-50	-1.06889e-09	-0.603848
113080691	chr12:113080691:G:A	8.15608e-105	-2.67391	-1.86697	1.5013e-51	-1.6975	-1.65192
113080818	chr12:113080818:T:G	1.25312e-103	-1.06889e-09	-1.80885	8.08226e-51	-1.06889e-09	-1.66607
113081745	chr12:113081745:G:A	5.26086e-104	-2.67677	-1.03578e-09	2.97238e-51	-2.66638	-1.03578e-09
113081782	chr12:113081782:T:C	1.67949e-103	-1.06889e-09	-1.51599	8.84319e-51	-1.06889e-09	-1.57609
113081950	chr12:113081950:G:A	1.08945e-104	-2.58287	-1.66852	3.05278e-51	-1.46994	-1.16974
113082538	chr12:113082538:C:T	8.95727e-105	-2.62574	-1.82144	4.5665e-52	-2.67196	-1.86762
113082671	chr12:113082671:T:C	1.11537e-104	-2.58773	-1.64015	2.95395e-51	-1.55511	-1.11748
113082877	chr12:113082877:C:T	9.40837e-105	-2.53603	-1.86202	8.18749e-50	2.08443	-1.43498
113082891	chr12:113082891:A:C	9.53333e-105	-2.60582	-1.77903	3.11528e-51	-1.60971	-1.00971
113083052	chr12:113083052:C:T	6.18688e-103	1.26102	-1.47307	7.66505e-50	-2.56883	3.15235
113083074	chr12:113083074:T:C	1.16685e-104	-2.54533	-1.63743	3.48424e-51	-1.38446	-1.12303
113083152	chr12:113083152:A:G	8.45338e-103	1.37863	-1.27854	1.44548e-49	-2.59923	3.8171
113083352	chr12:113083352:G:A	8.21196e-105	-2.67011	-1.86395	5.10529e-52	-2.67338	-1.75467
113083459	chr12:113083459:G:C	8.25995e-105	-2.66365	-1.86458	5.10311e-52	-2.67384	-1.75463
113084080	chr12:113084080:T:C	1.36014e-104	-2.61105	-1.41843	4.20239e-51	-1.41518	-0.904907
113084969	chr12:113084969:T:C	3.27009e-104	-1.30079	-1.85146	6.88918e-52	-2.36909	-1.75929
113085214	chr12:113085214:A:T	1.39674e-104	-2.35235	-1.65058	3.21007e-51	-2.67348	0.0840279
113085700	chr12:113085700:C:A	1.04366e-104	-2.42817	-1.86616	7.29363e-52	-2.25278	-1.81854
113086010	chr12:113086010:G:A	9.08089e-105	-2.67669	-1.75679	5.87602e-52	-2.48442	-1.80303
113087162	chr12:113087162:A:T	9.05985e-104	-2.13321	-1.03578e-09	5.59907e-51	-2.03314	-1.03578e-09
113087422	chr12:113087422:C:T	3.74347e-104	-2.41568	-0.601367	8.86592e-52	-2.52763	-1.34848
113087847	chr12:113087847:G:A	5.97013e-104	-2.5503	-1.03578e-09	4.29716e-51	-2.29779	-1.03578e-09
113087998	chr12:113087998:A:G	5.31642e-104	-2.66627	-1.03578e-09	3.17507e-51	-2.60041	-1.03578e-09
113088299	chr12:113088299:T:C	1.01274e-104	-2.65807	-1.66634	6.66399e-51	-1.77092	-0.0881054
113088440	chr12:113088440:C:T	8.69696e-105	-2.65485	-1.82182	7.0514e-52	-2.26068	-1.84441
113088540	chr12:113088540:A:G	9.67963e-105	-2.6409	-1.72873	1.61393e-51	-1.89784	-1.37923
113088657	chr12:113088657:G:A	9.70651e-105	-2.61719	-1.74966	6.81894e-52	-2.6208	-1.51782
113089566	chr12:113089566:A:T	5.49776e-104	-2.63272	-1.03578e-09	4.77897e-51	-2.19152	-1.03578e-09
113090009	chr12:113090009:A:T	1.61925e-103	-1.06889e-09	-1.55251	8.15639e-51	-1.06889e-09	-1.65694
113090062	chr12:113090062:C:T	1.78113e-104	-2.42171	-1.33811	9.87122e-52	-2.67993	-1.08877
113090135	chr12:113090135:A:C	9.54287e-105	-2.61877	-1.76509	4.93002e-52	-2.58933	-1.87365
113090783	chr12:113090783:G:A	1.65832e-104	-2.6783	-1.15296	1.50388e-51	-2.40249	-0.945196
113091019	chr12:113091019:G:A	2.06575e-104	-2.66234	-0.949232	2.24972e-51	-2.27072	-0.674213
113091088	chr12:113091088:C:T	9.32978e-105	-2.66063	-1.74581	2.07721e-51	-2.0471	-0.977613
113091127	chr12:113091127:A:G	9.18364e-105	-2.66588	-1.75635	1.96487e-51	-2.08188	-0.99843
113091392	chr12:113091392:A:G	1.3645e-103	-1.06889e-09	-1.72369	1.57741e-50	-1.06889e-09	-0.99737
113092102	chr12:113092102:C:T	1.32197e-104	-2.59926	-1.45868	2.22374e-51	-1.82173	-1.13482
113092526	chr12:113092526:ATT:A	1.18889e-104	-2.56122	-1.60283	8.91547e-52	-2.6735	-1.19704
113092787	chr12:113092787:A:G	1.31721e-104	-2.60602	-1.45553	2.13248e-51	-1.85133	-1.14712
113092830	chr12:113092830:T:C	1.28773e-104	-2.61987	-1.46431	2.12374e-51	-1.87804	-1.12452
113093091	chr12:113093091:G:A	2.97556e-103	-0.944047	-1.03578e-09	3.02836e-51	-2.64772	-1.03578e-09
113093234	chr12:113093234:G:A	2.91542e-103	-1.06889e-09	-0.964465	1.25741e-50	-1.06889e-09	-1.2241
113093364	chr12:113093364:A:G	5.66104e-104	-2.60346	-1.03578e-09	4.00615e-51	-2.36791	-1.03578e-09
113093760	chr12:113093760:C:G	5.92378e-104	-2.55809	-1.03578e-09	4.37689e-51	-2.2794	-1.03578e-09
113094008	chr12:113094008:C:T	5.73208e-104	-2.59099	-1.03578e-09	4.02765e-51	-2.36256	-1.03578e-09
113094165	chr12:113094165:C:T	5.91561e-104	-2.55947	-1.03578e-09	5.47637e-51	-2.0553	-1.03578e-09
113094739	chr12:113094739:T:C	1.55009e-104	-2.66653	-1.23222	1.06662e-50	-1.4911	0.102441
113094812	chr12:113094812:A:G	1.56173e-104	-2.66018	-1.23109	1.12308e-50	-1.44085	0.103763
113095080	chr12:113095080:C:T	9.35563e-105	-2.6767	-1.72697	1.47804e-50	-1.48498	0.422542
113095281	chr12:113095281:C:T	1.36035e-103	-1.06889e-09	-1.72674	6.73817e-51	-1.06889e-09	-1.84795
113095319	chr12:113095319:C:T	3.64074e-104	-2.67006	-0.374816	3.32494e-51	-2.39347	-0.160814
113095541	chr12:113095541:G:A	2.49867e-104	-2.66503	-0.75628	1.35487e-51	-2.4913	-0.960738
113095677	chr12:113095677:G:A	5.74943e-104	-2.58796	-1.03578e-09	5.30059e-51	-2.08792	-1.03578e-09
113096138	chr12:113096138:G:T	1.21038e-103	-1.06889e-09	-1.84354	6.56558e-51	-1.06889e-09	-1.8739
113096283	chr12:113096283:C:A	1.17927e-103	-1.06889e-09	-1.86958	6.697e-51	-1.06889e-09	-1.85408
113096551	chr12:113096551:T:C	1.17407e-103	-1.06889e-09	-1.874	6.66262e-51	-1.06889e-09	-1.85923
113096580	chr12:113096580:C:T	5.93111e-104	-2.55685	-1.03578e-09	5.5798e-51	-2.03659	-1.03578e-09
113096687	chr12:113096687:C:T	2.0073e-103	-1.06889e-09	-1.33769	8.51347e-51	-1.06889e-09	-1.61409
113096828	chr12:113096828:C:T	9.16599e-105	-2.56751	-1.85664	5.64646e-52	-2.6714	-1.6559
113097161	chr12:113097161:T:C	1.66728e-104	-2.63926	-1.18661	1.43582e-50	-1.26983	0.178414
113097240	chr12:113097240:C:T	2.53752e-103	-1.06889e-09	-1.10329	1.11457e-50	-1.06889e-09	-1.34469
113097544	chr12:113097544:AG:A	3.21488e-104	-2.67839	-0.490889	2.90364e-51	-2.4104	-0.279376
113097589	chr12:113097589:C:T	1.07079e-104	-2.66647	-1.6022	8.53431e-51	-1.40387	-0.207779
113097950	chr12:113097950:A:G	1.65099e-102	0.769477	-1.03578e-09	9.66714e-51	-1.48701	-1.03578e-09
113098079	chr12:113098079:C:CT	2.08549e-103	-1.06889e-09	-1.29948	7.88126e-51	-1.06889e-09	-1.69125
113098162	chr12:113098162:G:C	2.28184e-104	-2.67184	-0.840246	1.26489e-51	-2.48004	-1.04072
113098215	chr12:113098215:A:C	2.09067e-103	-1.06889e-09	-1.297	7.89231e-51	-1.06889e-09	-1.68985
113098391	chr12:113098391:G:A	2.24235e-104	-2.67092	-0.858623	1.25519e-51	-2.47986	-1.04859
113098788	chr12:113098788:C:T	2.21163e-104	-2.66861	-0.874724	1.25841e-51	-2.47041	-1.05548
113098894	chr12:113098894:C:T	2.03962e-103	-1.06889e-09	-1.32171	7.79028e-51	-1.06889e-09	-1.70286
113098954	chr12:113098954:C:T	8.80399e-105	-2.67987	-1.78458	3.009e-51	-1.68003	-0.974103
113099029	chr12:113099029:T:G	1.20235e-104	-2.66266	-1.49013	4.83081e-50	-1.28572	1.40758
113099058	chr12:113099058:C:T	5.25601e-104	-2.67769	-1.03578e-09	2.94488e-51	-2.67567	-1.03578e-09
113099130	chr12:113099130:C:T	5.26652e-104	-2.67569	-1.03578e-09	2.94059e-51	-2.67713	-1.03578e-09
113099416	chr12:113099416:C:T	3.33525e-104	-2.67941	-0.453111	1.40795e-51	-2.32059	-1.09301
113099553	chr12:113099553:C:T	1.13771e-104	-2.66563	-1.54242	9.61929e-51	-1.40906	-0.082909
113099757	chr12:113099757:C:T	1.0922e-104	-2.6645	-1.58438	8.92183e-51	-1.38975	-0.177488
113099968	chr12:113099968:C:T	1.15012e-104	-2.65478	-1.54242	1.06386e-50	-1.30835	-0.082909
113100066	chr12:113100066:C:A	2.8799e-103	-1.06889e-09	-0.976724	1.35594e-50	-1.06889e-09	-1.14866
113100228	chr12:113100228:T:C	1.10039e-104	-2.6378	-1.60361	1.0388e-50	-1.19812	-0.216968
113100309	chr12:113100309:T:G	2.17211e-103	-1.06889e-09	-1.25878	8.03314e-51	-1.06889e-09	-1.67216
113100359	chr12:113100359:C:T	1.54532e-103	-1.06889e-09	-1.59925	1.01193e-50	-1.06889e-09	-1.44129
113101571	chr12:113101571:C:A	2.67737e-104	-2.66123	-0.690997	2.75107e-51	-2.15431	-0.589442
113101700	chr12:113101700:A:AC	1.28029e-103	-1.06889e-09	-1.78739	6.58e-51	-1.06889e-09	-1.87171
113101759	chr12:113101759:T:C	9.59865e-105	-2.52235	-1.85568	1.99902e-50	0.805964	-1.56646
113102008	chr12:113102008:G:A	2.83239e-103	-1.06889e-09	-0.993359	2.98465e-50	-1.06889e-09	-0.359673
113102024	chr12:113102024:C:T	1.11007e-104	-2.66034	-1.5723	9.52947e-51	-1.3509	-0.15045
113102468	chr12:113102468:G:A	2.23206e-104	-2.66527	-0.868868	1.2504e-51	-2.4603	-1.07197
113102556	chr12:113102556:T:TCA	2.24996e-103	-1.06889e-09	-1.22357	1.02314e-50	-1.06889e-09	-1.43027
113102595	chr12:113102595:G:A	3.69507e-104	-2.6742	-0.355866	3.40019e-51	-2.36885	-0.163059
113102829	chr12:113102829:C:T	1.25331e-103	-1.06889e-09	-1.80869	6.56526e-51	-1.06889e-09	-1.87395
113102958	chr12:113102958:C:T	2.57613e-103	-1.06889e-09	-1.08819	9.68781e-51	-1.06889e-09	-1.48487
113103659	chr12:113103659:A:G	1.36455e-103	-1.06889e-09	-1.72365	1.01521e-50	-1.06889e-09	-1.43806
113103669	chr12:113103669:A:G	5.67335e-104	-2.60128	-1.03578e-09	5.2229e-51	-2.10269	-1.03578e-09
113104293	chr12:113104293:A:G	2.85344e-104	-2.6194	-0.669145	3.65384e-50	-1.14124	0.983859
113104712	chr12:113104712:G:A	2.57758e-104	-2.67452	-0.715696	1.433e-51	-2.45343	-0.942539
113105155	chr12:113105155:G:A	1.36969e-104	-2.65229	-1.37019	1.71448e-50	-1.27172	0.357675
113105308	chr12:113105308:C:T	1.22268e-103	-1.06889e-09	-1.83343	6.56422e-51	-1.06889e-09	-1.87411
113105309	chr12:113105309:G:A	2.99318e-104	-2.62441	-0.616319	3.84256e-50	-1.16998	1.06296
113105418	chr12:113105418:T:C	5.32414e-104	-2.66481	-1.03578e-09	2.93228e-51	-2.67996	-1.03578e-09
113105472	chr12:113105472:G:A	1.3086e-103	-1.06889e-09	-1.76552	6.64373e-51	-1.06889e-09	-1.86207
113106023	chr12:113106023:G:A	1.0345e-104	-2.63608	-1.66707	2.61627e-51	-1.31255	-1.48144
113106127	chr12:113106127:G:T	9.18689e-105	-2.60115	-1.82072	5.99048e-52	-2.66152	-1.60663
113106146	chr12:113106146:C:G	2.88857e-104	-2.63067	-0.645632	3.6392e-50	-1.19848	1.03709
113106262	chr12:113106262:C:T	3.07643e-104	-2.67991	-0.533381	2.41874e-51	-2.42467	-0.447822
113106371	chr12:113106371:C:T	1.25898e-104	-2.6469	-1.45986	7.89976e-52	-2.30554	-1.68595
113106384	chr12:113106384:A:T	3.35053e-104	-2.67976	-0.448186	2.60752e-51	-2.43105	-0.366287
113106564	chr12:113106564:C:T	2.67656e-104	-2.62439	-0.72814	3.29759e-50	-1.16643	0.906466
113106572	chr12:113106572:G:A	8.74864e-105	-2.61771	-1.85304	5.34908e-52	-2.66703	-1.71437
113106747	chr12:113106747:G:C	2.54958e-104	-2.6138	-0.787334	3.17531e-50	-1.11157	0.813825
113106765	chr12:113106765:TTC:T	5.72354e-104	-2.59248	-1.03578e-09	5.38517e-51	-2.07209	-1.03578e-09
113107038	chr12:113107038:C:T	1.25042e-103	-1.06889e-09	-1.811	7.91713e-51	-1.06889e-09	-1.68671
113107069	chr12:113107069:C:T	3.3403e-104	-2.68003	-0.450976	2.65647e-51	-2.40931	-0.369433
113107360	chr12:113107360:T:C	3.09891e-104	-2.62848	-0.577531	4.143e-50	-1.19002	1.15829
113107426	chr12:113107426:G:C	9.34886e-105	-2.67779	-1.7266	6.08373e-52	-2.39107	-1.86164
113107588	chr12:113107588:A:G	5.23964e-104	-2.66034	-0.0204745	3.25714e-51	-2.36899	-0.205895
113107687	chr12:113107687:T:C	1.33726e-103	-1.06889e-09	-1.74386	6.67263e-51	-1.06889e-09	-1.85773
113107693	chr12:113107693:TG:T	1.336e-103	-1.06889e-09	-1.7448	6.67036e-51	-1.06889e-09	-1.85807
113107771	chr12:113107771:A:C	3.0944e-104	-2.6307	-0.57677	4.08224e-50	-1.20646	1.15995
113107805	chr12:113107805:C:T	3.11119e-104	-2.62453	-0.577531	4.21444e-50	-1.17293	1.15829
113107953	chr12:113107953:G:A	3.20415e-104	-2.61571	-0.556908	4.47465e-50	-1.13891	1.18419
113107982	chr12:113107982:A:G	8.188e-105	-2.66576	-1.87122	5.75213e-52	-2.59015	-1.7186
113108030	chr12:113108030:C:T	1.23487e-103	-1.06889e-09	-1.82351	7.30795e-51	-1.06889e-09	-1.76678
113108620	chr12:113108620:C:T	2.29919e-103	-1.06889e-09	-1.20192	1.03742e-50	-1.06889e-09	-1.41642
113108740	chr12:113108740:A:G	9.08737e-105	-2.61468	-1.81808	6.95152e-52	-2.24654	-1.87283
113108875	chr12:113108875:T:C	2.88203e-104	-2.6187	-0.659869	3.78379e-50	-1.1496	1.02717
113109133	chr12:113109133:A:G	1.3677e-104	-2.67953	-1.34441	8.98047e-52	-2.41108	-1.45219
113109211	chr12:113109211:C:T	1.25312e-104	-2.65117	-1.46025	5.82073e-50	-1.18773	1.496
113109618	chr12:113109618:G:C	3.6429e-103	-1.06889e-09	-0.7417	1.26579e-50	-1.06889e-09	-1.21746
113109681	chr12:113109681:G:A	1.31874e-103	-1.06889e-09	-1.7578	6.64157e-51	-1.06889e-09	-1.86239
113109904	chr12:113109904:A:G	1.37077e-103	-1.06889e-09	-1.7191	7.44808e-51	-1.06889e-09	-1.74778
113109960	chr12:113109960:G:A	3.18704e-104	-2.61496	-0.563013	4.503e-50	-1.12408	1.17567
113110354	chr12:113110354:G:A	3.16868e-104	-2.61829	-0.56546	4.43855e-50	-1.13477	1.17195
113110438	chr12:113110438:T:C	2.3113e-104	-1.63516	-1.8641	5.35274e-51	-2.26217	0.184042
113110448	chr12:113110448:T:C	3.15816e-104	-2.61804	-0.569036	4.42404e-50	-1.13158	1.16548
113110582	chr12:113110582:T:C	2.54132e-104	-1.54003	-1.86435	5.02067e-51	-2.32065	0.178479
113110614	chr12:113110614:T:A	1.23798e-103	-1.06889e-09	-1.821	6.56591e-51	-1.06889e-09	-1.87385
113111071	chr12:113111071:A:G	3.21854e-104	-2.61007	-0.558064	4.8138e-50	-1.06508	1.18341
113111074	chr12:113111074:T:A	9.36916e-105	-2.66531	-1.73692	6.72431e-52	-2.28223	-1.87037
113111094	chr12:113111094:CTG:C	4.06706e-104	-2.65369	-0.280453	3.2708e-51	-0.744736	-1.82597
113111098	chr12:113111098:T:C	8.52361e-104	-2.63428	0.44005	3.77463e-50	-1.42677	1.30191
113111487	chr12:113111487:G:A	1.22226e-103	-1.06889e-09	-1.83377	7.17826e-51	-1.06889e-09	-1.78468
113111713	chr12:113111713:C:T	1.33589e-103	-1.74488	-1.03578e-09	6.69759e-51	-1.85399	-1.03578e-09
113111913	chr12:113111913:A:T	3.15405e-104	-2.61526	-0.573121	4.45203e-50	-1.11716	1.15736
113112530	chr12:113112530:C:T	3.43294e-104	-2.605	-0.498647	5.10798e-50	-1.06311	1.24076
113112649	chr12:113112649:C:G	1.17502e-103	-1.06889e-09	-1.8732	7.06001e-51	-1.06889e-09	-1.80129
113113316	chr12:113113316:G:A	3.99769e-104	-2.58651	-0.364841	8.30307e-50	-0.978743	1.64221
113113365	chr12:113113365:C:T	3.7806e-104	-2.59844	-0.408738	7.30236e-50	-1.02693	1.56197
113113428	chr12:113113428:A:G	3.96486e-104	-2.57993	-0.379663	8.26036e-50	-0.94754	1.60585
113113479	chr12:113113479:G:A	5.72644e-104	-2.59197	-1.03578e-09	6.31293e-51	-1.91314	-1.03578e-09
113113587	chr12:113113587:A:G	3.50373e-104	-2.59199	-0.49125	6.60365e-50	-0.996486	1.43095
113113654	chr12:113113654:T:C	1.44216e-103	-1.06889e-09	-1.66834	6.97656e-51	-1.06889e-09	-1.81318
113113883	chr12:113113883:T:C	1.27874e-104	-2.63458	-1.45661	6.53244e-50	-1.07538	1.49901
113113920	chr12:113113920:A:G	5.94957e-104	-2.55375	-1.03578e-09	2.93473e-51	-2.67912	-1.03578e-09
113114298	chr12:113114298:C:A	1.78635e-103	-1.06889e-09	-1.45431	8.09743e-51	-1.06889e-09	-1.66419
113114335	chr12:113114335:A:G	4.29625e-104	-2.67483	-0.204492	2.39013e-51	-2.45022	-0.434173
113114410	chr12:113114410:G:A	1.39708e-103	-1.06889e-09	-1.70009	6.86218e-51	-1.06889e-09	-1.82972
113115110	chr12:113115110:G:A	2.89218e-103	-1.06889e-09	-0.972469	9.10943e-51	-1.06889e-09	-1.54643
113115446	chr12:113115446:C:T	1.08645e-102	0.351022	-1.03578e-09	7.5345e-51	-1.73625	-1.03578e-09
113115460	chr12:113115460:C:T	3.6429e-103	-1.06889e-09	-0.7417	1.26579e-50	-1.06889e-09	-1.21746
113115543	chr12:113115543:C:T	2.81537e-103	-1.06889e-09	-0.999388	8.96352e-51	-1.06889e-09	-1.56258
113115603	chr12:113115603:C:T	2.46453e-104	-2.67698	-0.758086	1.5801e-51	-2.53776	-0.760492
113115624	chr12:113115624:G:A	3.58673e-103	-1.06889e-09	-0.75724	1.23583e-50	-1.06889e-09	-1.24141
113115676	chr12:113115676:C:T	3.42469e-104	-2.67993	-0.426129	1.83095e-51	-2.54038	-0.610531
113115847	chr12:113115847:C:T	1.25571e-103	-1.06889e-09	-1.80678	6.95108e-51	-1.06889e-09	-1.81684
113115862	chr12:113115862:G:A	1.42396e-104	-2.39106	-1.59256	1.4023e-51	-1.79531	-1.62231
113116095	chr12:113116095:C:T	5.52343e-104	-2.62807	-1.03578e-09	2.93217e-51	-2.68	-1.03578e-09
113116107	chr12:113116107:C:T	1.19872e-103	-1.06889e-09	-1.85323	6.58459e-51	-1.06889e-09	-1.87101
113116180	chr12:113116180:AC:A	2.32732e-103	-1.06889e-09	-1.18976	8.55149e-51	-1.06889e-09	-1.60963
113116319	chr12:113116319:C:T	1.22555e-103	-1.06889e-09	-1.83109	6.5678e-51	-1.06889e-09	-1.87356
113116593	chr12:113116593:G:A	1.31532e-103	-1.06889e-09	-1.7604	6.58784e-51	-1.06889e-09	-1.87051
113116624	chr12:113116624:A:G	2.86189e-104	-2.63159	-0.653996	2.16781e-51	-2.05859	-0.923429
113116884	chr12:113116884:G:A	2.48573e-104	-2.66714	-0.759361	2.70154e-51	-0.991945	-1.76997
113116908	chr12:113116908:T:C	2.89174e-103	-1.06889e-09	-0.972621	9.09828e-51	-1.06889e-09	-1.54766
113117141	chr12:113117141:G:A	1.34168e-104	-2.67053	-1.37261	6.106e-50	-1.36376	1.71988
113117311	chr12:113117311:TC:T	1.37556e-103	-1.06889e-09	-1.71562	6.76723e-51	-1.06889e-09	-1.84365
113117495	chr12:113117495:T:A	9.74681e-105	-2.64414	-1.71857	7.13632e-52	-2.23942	-1.85371
113118051	chr12:113118051:C:G	1.0412e-103	-1.9941	-1.03578e-09	3.12259e-51	-2.61708	-1.03578e-09
113118060	chr12:113118060:T:C	1.30355e-103	-1.06889e-09	-1.76939	9.12927e-51	-1.06889e-09	-1.54425
113118608	chr12:113118608:G:A	1.19188e-103	-1.06889e-09	-1.85895	1.13706e-50	-1.06889e-09	-1.32471
113119000	chr12:113119000:C:G	1.06063e-104	-2.66699	-1.6112	3.155e-50	-1.32074	1.01657
113119267	chr12:113119267:C:T	5.46252e-104	-2.63916	-1.03578e-09	2.9323e-51	-2.67995	-1.03578e-09
113119268	chr12:113119268:G:A	9.40865e-105	-2.53943	-1.8586	5.17709e-52	-2.67952	-1.73456
113120069	chr12:113120069:A:G	2.28364e-103	-1.06889e-09	-1.20871	8.45162e-51	-1.06889e-09	-1.62138
113120312	chr12:113120312:TGAGG:T	2.28629e-103	-1.06889e-09	-1.20755	1.1182e-50	-1.06889e-09	-1.34143
113120452	chr12:113120452:C:T	3.70402e-103	-1.06889e-09	-0.725062	1.27704e-50	-1.06889e-09	-1.20861
113120471	chr12:113120471:C:T	3.87096e-103	-1.06889e-09	-0.680979	1.05696e-50	-1.06889e-09	-1.39776
113121067	chr12:113121067:T:G	9.95182e-105	-2.63013	-1.71176	7.36455e-52	-2.42821	-1.63344
113121642	chr12:113121642:A:G	3.9033e-104	-2.67159	-0.303655	9.11347e-51	-1.78699	0.241006
113122426	chr12:113122426:C:T	9.23219e-105	-2.56872	-1.84823	8.01886e-52	-2.67673	-1.2998
113122498	chr12:113122498:T:C	1.32068e-103	-1.06889e-09	-1.75633	8.00677e-51	-1.06889e-09	-1.67545
113122544	chr12:113122544:C:T	5.99495e-104	-2.54615	-1.03578e-09	3.6186e-51	-2.46965	-1.03578e-09
113122601	chr12:113122601:A:AGGCAGGAGCCACTATGCCCAG	1.76663e-103	-1.06889e-09	-1.46541	7.95409e-51	-1.06889e-09	-1.68205
113122706	chr12:113122706:A:T	1.28103e-104	-2.64997	-1.43943	6.06158e-50	-1.17536	1.52417
113122841	chr12:113122841:T:A	1.10892e-103	-2.67864	0.74754	4.26444e-51	-0.603381	-1.70205
113122966	chr12:113122966:A:G	1.24302e-103	-1.06889e-09	-1.81693	6.58598e-51	-1.06889e-09	-1.8708
113123099	chr12:113123099:C:T	2.06362e-104	-2.67756	-0.935038	8.60586e-52	-2.5731	-1.33279
113123279	chr12:113123279:A:T	8.90653e-104	-2.66901	0.518727	7.16981e-51	-2.52992	0.744063
113123466	chr12:113123466:C:T	1.76663e-103	-1.06889e-09	-1.46541	7.95409e-51	-1.06889e-09	-1.68205
113123513	chr12:113123513:G:A	1.33229e-104	-2.66433	-1.38584	5.37114e-50	-1.33062	1.5585
113123548	chr12:113123548:CT:C	8.51756e-104	-2.67004	0.4751	6.87266e-51	-2.52655	0.69836
113123568	chr12:113123568:G:T	1.34464e-103	-1.06889e-09	-1.73835	7.9288e-51	-1.06889e-09	-1.68524
113123826	chr12:113123826:G:A	2.51713e-103	-1.11136	-1.03578e-09	3.6023e-51	-2.47417	-1.03578e-09
113123923	chr12:113123923:T:C	1.84494e-103	-1.06889e-09	-1.42203	8.13021e-51	-1.06889e-09	-1.66015
113123926	chr12:113123926:A:G	5.60283e-104	-2.61379	-1.03578e-09	3.33521e-51	-2.55121	-1.03578e-09
113123995	chr12:113123995:T:C	7.51063e-104	-2.32075	-1.03578e-09	3.23342e-51	-2.5822	-1.03578e-09
113124090	chr12:113124090:T:C	1.42737e-104	-2.67717	-1.30406	3.94529e-50	-1.88344	1.8028
113125300	chr12:113125300:C:T	1.4176e-104	-2.57067	-1.41743	7.7437e-52	-2.15938	-1.85207
113125316	chr12:113125316:G:A	2.03792e-104	-2.50622	-1.11891	6.58959e-52	-2.56635	-1.60648
113125762	chr12:113125762:G:T	3.09542e-104	-1.45725	-1.74989	7.3692e-51	0.108665	-1.8671
113125865	chr12:113125865:G:T	7.57833e-104	-2.31177	-1.03578e-09	1.0942e-50	-1.36313	-1.03578e-09
113126182	chr12:113126182:G:A	7.01478e-103	-1.06889e-09	-0.0864612	1.57825e-49	-1.06889e-09	1.30575
113126214	chr12:113126214:G:C	5.34187e-104	-2.66149	-1.03578e-09	3.37547e-51	-2.53921	-1.03578e-09
113126694	chr12:113126694:A:T	1.17673e-103	-1.06889e-09	-1.87174	7.01915e-51	-1.06889e-09	-1.8071
113126769	chr12:113126769:C:T	1.17547e-103	-1.06889e-09	-1.87281	6.62493e-51	-1.06889e-09	-1.8649
113126815	chr12:113126815:T:C	1.62463e-104	-2.4844	-1.36739	8.79339e-52	-2.07562	-1.8087
113126944	chr12:113126944:T:C	5.40349e-103	-1.06889e-09	-0.347434	1.59702e-50	-1.06889e-09	-0.985018
113127543	chr12:113127543:C:G	1.85917e-104	-2.0669	-1.65003	5.22555e-51	-0.238636	-1.86354
113127578	chr12:113127578:G:A	9.48113e-105	-2.66328	-1.72706	3.6923e-50	0.491783	-0.638688
113127612	chr12:113127612:C:T	1.29562e-104	-2.67303	-1.40505	5.97011e-52	-2.63732	-1.63424
113127870	chr12:113127870:G:A	6.31074e-103	-1.06889e-09	-0.192227	1.73835e-50	-1.06889e-09	-0.900216
113128128	chr12:113128128:G:A	8.2662e-105	-2.68002	-1.84745	9.20415e-52	-2.36985	-1.46882
113128676	chr12:113128676:C:T	8.21774e-105	-2.68002	-1.85333	9.37636e-52	-2.37088	-1.44926
113128712	chr12:113128712:C:T	7.98647e-104	-2.25932	-1.03578e-09	4.46708e-51	-2.25901	-1.03578e-09
113129124	chr12:113129124:C:A	7.40627e-104	-2.33474	-1.03578e-09	4.55999e-51	-2.23842	-1.03578e-09
113129713	chr12:113129713:C:T	5.47771e-104	-2.63638	-1.03578e-09	3.28476e-51	-2.56645	-1.03578e-09
113129721	chr12:113129721:C:T	3.45854e-104	-2.07825	-1.01797	1.39138e-51	-1.77828	-1.64717
113130253	chr12:113130253:C:T	2.66834e-103	-1.06889e-09	-1.05302	2.14499e-50	-1.06889e-09	-0.690021
113130421	chr12:113130421:C:A	1.17461e-103	-1.06889e-09	-1.87354	7.44856e-51	-1.06889e-09	-1.74772
113130450	chr12:113130450:T:G	8.29387e-105	-2.67991	-1.84422	9.17593e-52	-2.35161	-1.49013
113130529	chr12:113130529:A:G	1.32131e-104	-2.56338	-1.49506	6.97124e-52	-2.26182	-1.85471
113130726	chr12:113130726:G:A	7.43867e-104	-1.57098	-0.759395	5.18379e-52	-2.56591	-1.84688
113130992	chr12:113130992:A:G	2.52749e-104	-2.50539	-0.904447	1.82891e-51	-1.48709	-1.66493
113131168	chr12:113131168:A:G	2.8285e-103	-1.06889e-09	-0.994732	9.31816e-51	-1.06889e-09	-1.52378
113131932	chr12:113131932:C:T	3.77687e-104	-2.61451	-0.393662	3.22674e-51	-1.62219	-0.962075
113132239	chr12:113132239:T:C	3.42788e-104	-2.5953	-0.509826	1.45296e-51	-2.24252	-1.13962
113132268	chr12:113132268:C:T	1.17703e-103	-1.06889e-09	-1.87148	6.5864e-51	-1.06889e-09	-1.87073
113132269	chr12:113132269:G:A	1.33343e-103	-1.06889e-09	-1.74673	6.76307e-51	-1.06889e-09	-1.84426
113132879	chr12:113132879:C:T	2.36055e-103	-1.06889e-09	-1.17559	9.54713e-51	-1.06889e-09	-1.4995
113133111	chr12:113133111:C:T	8.54857e-105	-2.62755	-1.86634	1.24911e-51	-2.12924	-1.40406
113134096	chr12:113134096:AGGCCGTCTCATTCCCAG:A	1.23891e-103	-1.06889e-09	-1.82024	6.68781e-51	-1.06889e-09	-1.85545
113134361	chr12:113134361:A:G	1.85423e-104	-2.54755	-1.17205	1.11246e-51	-1.94138	-1.70779
113134455	chr12:113134455:C:A	9.64564e-103	-1.06889e-09	0.232026	2.86693e-50	-1.06889e-09	-0.399914
113134493	chr12:113134493:G:A	1.2224e-103	-1.06889e-09	-1.83367	8.31994e-51	-1.06889e-09	-1.63709
113134772	chr12:113134772:G:C	1.58467e-103	-1.06889e-09	-1.5741	8.29456e-51	-1.06889e-09	-1.64014
113134838	chr12:113134838:G:T	5.25934e-104	-2.67706	-1.03578e-09	3.0002e-51	-2.65706	-1.03578e-09
113135173	chr12:113135173:C:T	1.21159e-103	-1.06889e-09	-1.84255	6.84819e-51	-1.06889e-09	-1.83176
113136448	chr12:113136448:T:C	1.19736e-103	-1.06889e-09	-1.85436	6.97486e-51	-1.06889e-09	-1.81343
113136469	chr12:113136469:T:C	2.85344e-104	-2.4974	-0.791135	1.43597e-51	-2.03834	-1.35556
113136792	chr12:113136792:G:A	1.50083e-103	-1.06889e-09	-1.62846	1.20851e-50	-1.06889e-09	-1.26376
113136803	chr12:113136803:G:A	8.30634e-105	-2.66217	-1.86047	1.08408e-51	-2.23275	-1.44226
113136844	chr12:113136844:C:T	1.17871e-103	-1.06889e-09	-1.87006	7.27616e-51	-1.06889e-09	-1.77114
113137157	chr12:113137157:A:C	3.03517e-104	-2.49848	-0.728316	1.50364e-51	-2.04176	-1.30609
113137190	chr12:113137190:G:A	2.33664e-103	-1.06889e-09	-1.18577	1.08681e-50	-1.06889e-09	-1.36991
113137276	chr12:113137276:C:T	2.45892e-103	-1.06889e-09	-1.13476	7.73539e-51	-1.06889e-09	-1.70993
113137310	chr12:113137310:G:A	6.64128e-103	-1.06889e-09	-0.141175	2.62533e-50	-1.06889e-09	-0.487947
113137434	chr12:113137434:T:C	1.20535e-102	-1.06889e-09	0.454871	3.46087e-50	-1.06889e-09	-0.211635
113137906	chr12:113137906:C:G	1.33725e-103	-1.06889e-09	-1.74386	9.64289e-51	-1.06889e-09	-1.48952
113137983	chr12:113137983:A:C	7.15666e-104	-2.36902	-1.03578e-09	4.07759e-51	-2.35023	-1.03578e-09
113138109	chr12:113138109:C:T	7.22001e-104	-2.36021	-1.03578e-09	2.95141e-51	-2.67346	-1.03578e-09
113138472	chr12:113138472:A:G	1.19059e-103	-1.06889e-09	-1.86003	7.04797e-51	-1.06889e-09	-1.803
113138519	chr12:113138519:G:A	1.47581e-103	-1.06889e-09	-1.64527	7.80299e-51	-1.06889e-09	-1.70123
113138907	chr12:113138907:C:T	8.39841e-105	-2.65687	-1.85474	1.08767e-51	-2.20574	-1.46596
113139685	chr12:113139685:T:C	5.50162e-104	-2.17259	-0.459437	2.84028e-50	0.83093	-1.24018
113140153	chr12:113140153:G:A	7.24559e-104	-1.53426	-0.822413	1.29134e-50	0.470217	-1.66769
113140277	chr12:113140277:G:T	2.84426e-103	-1.06889e-09	-0.989176	9.31194e-51	-1.06889e-09	-1.52444
113140398	chr12:113140398:C:T	2.73552e-104	-1.74903	-1.58171	6.63258e-51	0.0089447	-1.87269
113140529	chr12:113140529:A:C	2.70301e-104	-2.57449	-0.768208	1.07354e-51	-2.65716	-1.02762
113140560	chr12:113140560:G:A	2.98984e-103	-1.06889e-09	-0.93926	1.30611e-50	-1.06889e-09	-1.1861
113140735	chr12:113140735:G:A	4.65151e-104	-0.926446	-1.87343	2.9977e-51	-2.48778	-0.170115
113140768	chr12:113140768:T:C	1.22583e-103	-1.06889e-09	-1.83086	8.30105e-51	-1.06889e-09	-1.63936
113140958	chr12:113140958:C:T	5.24777e-104	-2.67926	-1.03578e-09	2.97371e-51	-2.66593	-1.03578e-09
113141239	chr12:113141239:G:T	8.80234e-105	-2.65981	-1.80482	9.28976e-52	-2.22767	-1.60174
113141281	chr12:113141281:G:T	1.04148e-104	-2.49266	-1.80376	7.48986e-52	-2.19117	-1.8536
113141325	chr12:113141325:A:T	1.34597e-104	-2.56163	-1.47832	8.345e-52	-2.19953	-1.73714
113141508	chr12:113141508:C:T	9.05334e-105	-2.63104	-1.80548	9.50043e-52	-2.18042	-1.62656
113141665	chr12:113141665:G:C	2.07277e-104	-2.02354	-1.58464	4.01298e-51	-0.495241	-1.87096
113141674	chr12:113141674:G:A	2.06476e-104	-2.01908	-1.59297	4.0448e-51	-0.486573	-1.87174
113141706	chr12:113141706:G:A	1.17453e-103	-1.06889e-09	-1.87362	7.51412e-51	-1.06889e-09	-1.73896
113141710	chr12:113141710:T:C	1.87658e-103	-1.40503	-1.03578e-09	1.16638e-50	-1.29925	-1.03578e-09
113142104	chr12:113142104:G:A	1.28164e-103	-1.06889e-09	-1.78634	8.28973e-51	-1.06889e-09	-1.64072
113142484	chr12:113142484:A:C	1.38256e-103	-1.06889e-09	-1.71054	9.81634e-51	-1.06889e-09	-1.47169
113142835	chr12:113142835:C:T	2.52864e-103	-1.06889e-09	-1.1068	9.64115e-51	-1.06889e-09	-1.4897
113142895	chr12:113142895:G:A	8.83689e-104	-2.15813	-1.03578e-09	1.71786e-50	-0.912076	-1.03578e-09
113143798	chr12:113143798:C:T	1.90734e-103	-1.06889e-09	-1.38877	8.17741e-51	-1.06889e-09	-1.65437
113143856	chr12:113143856:G:A	1.74666e-104	-2.1893	-1.59006	3.29229e-50	1.61159	-1.87316
113143927	chr12:113143927:A:G	9.35198e-104	-0.406365	-1.69511	2.00302e-51	-2.50842	-0.552663
113144366	chr12:113144366:T:A	1.96166e-104	-1.97821	-1.68506	4.67939e-51	-0.343194	-1.86938
113144394	chr12:113144394:T:C	5.70334e-103	-1.06889e-09	-0.293428	8.05515e-50	-1.06889e-09	0.633157
113144667	chr12:113144667:A:T	6.1474e-104	-2.52104	-1.03578e-09	2.95193e-51	-2.67328	-1.03578e-09
113145169	chr12:113145169:T:C	2.74432e-103	-1.06889e-09	-1.02495	1.04431e-50	-1.06889e-09	-1.40979
113145243	chr12:113145243:G:A	1.48302e-103	-1.06889e-09	-1.6404	1.26165e-50	-1.06889e-09	-1.22074
113145673	chr12:113145673:C:T	1.82212e-104	-1.94145	-1.79562	1.72338e-51	-1.33913	-1.87232
113145681	chr12:113145681:G:A	1.18599e-103	-1.06889e-09	-1.8639	8.12928e-51	-1.06889e-09	-1.66027
113145870	chr12:113145870:C:T	2.07384e-104	-2.12353	-1.48413	1.95588e-51	-1.29375	-1.79115
113145912	chr12:113145912:C:T	7.21056e-104	-2.36152	-1.03578e-09	3.27484e-51	-2.56947	-1.03578e-09
113146426	chr12:113146426:A:G	1.19234e-103	-1.06889e-09	-1.85857	8.35205e-51	-1.06889e-09	-1.63323
113146524	chr12:113146524:G:GGGAGGC	1.19621e-103	-1.06889e-09	-1.85532	8.45501e-51	-1.06889e-09	-1.62098
113146621	chr12:113146621:G:A	2.20554e-104	-2.14016	-1.40593	1.97561e-51	-1.32117	-1.75369
113147901	chr12:113147901:G:A	3.90202e-103	-1.06889e-09	-0.672985	1.61955e-50	-1.06889e-09	-0.971005
113148307	chr12:113148307:G:T	2.31062e-103	-1.06889e-09	-1.19696	9.02631e-51	-1.06889e-09	-1.5556
113148339	chr12:113148339:G:T	1.17975e-103	-1.06889e-09	-1.86918	7.67541e-51	-1.06889e-09	-1.71772
113148605	chr12:113148605:C:T	1.65351e-104	-2.05207	-1.7821	1.47956e-51	-1.49435	-1.86964
113148740	chr12:113148740:C:T	2.3382e-103	-1.06889e-09	-1.1851	1.78577e-50	-1.06889e-09	-0.873303
113148810	chr12:113148810:T:C	2.08282e-104	-2.62467	-0.978666	3.1728e-50	-2.03314	1.7346
113149498	chr12:113149498:A:G	1.26993e-103	-1.06889e-09	-1.79551	8.97694e-51	-1.06889e-09	-1.56108
113149523	chr12:113149523:A:G	1.51074e-104	-2.26055	-1.66391	2.44085e-50	1.31279	-1.8736
113149981	chr12:113149981:C:G	1.34862e-103	-1.06889e-09	-1.7354	1.06096e-50	-1.06889e-09	-1.39398
113150326	chr12:113150326:T:C	1.27356e-104	-2.55441	-1.54084	1.3938e-51	-1.56652	-1.85719
113150515	chr12:113150515:T:TGCCCTGGCAGTAA	1.39864e-104	-2.29601	-1.70555	2.27879e-50	1.23948	-1.86899
113151096	chr12:113151096:A:G	3.07046e-103	-1.06889e-09	-0.912651	6.35596e-50	-1.06889e-09	0.396239
113151195	chr12:113151195:A:C	3.73626e-103	-1.06889e-09	-0.716395	1.59987e-50	-1.06889e-09	-0.98323
113151232	chr12:113151232:G:A	2.22377e-104	-2.47369	-1.06417	5.16165e-51	-2.68003	0.565542
113151329	chr12:113151329:G:A	1.56254e-104	-2.41142	-1.47933	2.93315e-51	-0.915821	-1.76384
113151340	chr12:113151340:G:A	1.29411e-103	-1.06889e-09	-1.77666	6.56473e-51	-1.06889e-09	-1.87403
113151355	chr12:113151355:A:G	2.51886e-104	-2.46643	-0.946829	6.45065e-51	-2.67994	0.788382
113151957	chr12:113151957:A:G	2.78598e-104	-2.48164	-0.830823	6.96655e-51	-2.67803	0.863413
113152665	chr12:113152665:T:G	1.70746e-104	-2.5243	-1.27776	5.51949e-51	-2.67965	0.632192
113152879	chr12:113152879:T:A	1.48021e-103	-1.06889e-09	-1.6423	1.13381e-50	-1.06889e-09	-1.32757
113153632	chr12:113153632:C:T	1.60116e-104	-2.56446	-1.30188	1.9393e-51	-2.40265	-0.690765
113153782	chr12:113153782:T:G	3.18099e-103	-1.06889e-09	-0.877288	1.17024e-50	-1.06889e-09	-1.29595
113154134	chr12:113154134:T:C	1.63016e-104	-2.35597	-1.49241	3.73602e-51	-0.703456	-1.73426
113154748	chr12:113154748:C:G	6.99686e-104	-2.3916	-1.03578e-09	1.11004e-50	-1.34876	-1.03578e-09
113154876	chr12:113154876:G:A	1.21833e-103	-1.06889e-09	-1.837	7.94988e-51	-1.06889e-09	-1.68258
113155792	chr12:113155792:A:G	1.64762e-103	-1.06889e-09	-1.53515	7.30872e-51	-1.06889e-09	-1.76667
113156081	chr12:113156081:C:T	2.07582e-103	-1.06889e-09	-1.30413	8.18982e-51	-1.06889e-09	-1.65285
113156317	chr12:113156317:A:C	2.30898e-104	-2.48467	-1.01559	1.30714e-51	-2.63934	-0.848554
113156637	chr12:113156637:C:A	1.44106e-104	-2.5332	-1.43848	3.82471e-51	-2.67952	0.265265
113156910	chr12:113156910:C:T	1.62695e-104	-2.34377	-1.50658	3.71612e-51	-0.701134	-1.74193
113156938	chr12:113156938:C:T	1.60326e-103	-1.06889e-09	-1.56244	7.20585e-51	-1.06889e-09	-1.78085
113157516	chr12:113157516:C:G	1.60326e-103	-1.06889e-09	-1.56244	7.20585e-51	-1.06889e-09	-1.78085
113157521	chr12:113157521:C:T	1.31577e-104	-2.49514	-1.5675	2.79989e-51	-2.67969	-0.0464765
113157713	chr12:113157713:CCT:C	5.75399e-104	-2.58717	-1.03578e-09	6.08447e-51	-1.95	-1.03578e-09
113157897	chr12:113157897:G:A	1.23223e-103	-1.06889e-09	-1.82565	8.22554e-51	-1.06889e-09	-1.6485
113158236	chr12:113158236:C:T	9.35353e-105	-2.53642	-1.86747	3.62118e-49	3.93686	-1.80063
113158931	chr12:113158931:G:A	1.57557e-103	-1.06889e-09	-1.57986	6.91361e-51	-1.06889e-09	-1.82225
113159376	chr12:113159376:T:C	1.17577e-103	-1.06889e-09	-1.87256	6.59602e-51	-1.06889e-09	-1.86927
113159554	chr12:113159554:C:T	1.18182e-103	-1.06889e-09	-1.86742	7.21081e-51	-1.06889e-09	-1.78016
113159811	chr12:113159811:C:T	9.26581e-105	-2.54304	-1.87028	3.50999e-49	3.89429	-1.78925
113160022	chr12:113160022:C:T	1.60326e-103	-1.06889e-09	-1.56244	7.20585e-51	-1.06889e-09	-1.78085
113160710	chr12:113160710:C:T	1.18393e-103	-1.06889e-09	-1.86564	7.09665e-51	-1.06889e-09	-1.79612
113160879	chr12:113160879:T:C	1.54259e-104	-2.33238	-1.57122	5.55485e-51	-0.177598	-1.86347
113160935	chr12:113160935:G:A	3.70144e-102	1.57683	-1.03578e-09	8.0221e-49	2.93163	-1.03578e-09
113160966	chr12:113160966:G:A	1.60326e-103	-1.06889e-09	-1.56244	7.20585e-51	-1.06889e-09	-1.78085
113160973	chr12:113160973:C:T	2.97583e-103	-0.943958	-1.03578e-09	3.67947e-51	-2.45297	-1.03578e-09
113161276	chr12:113161276:C:T	1.34079e-103	-1.06889e-09	-1.74122	9.65434e-51	-1.06889e-09	-1.48833
113162074	chr12:113162074:C:T	5.64706e-104	-2.60593	-1.03578e-09	2.98444e-51	-2.66233	-1.03578e-09
113162522	chr12:113162522:G:C	1.61306e-103	-1.06889e-09	-1.55635	7.24152e-51	-1.06889e-09	-1.77591
113162850	chr12:113162850:G:A	9.42706e-105	-2.59685	-1.79922	3.99446e-49	4.08085	-1.84651
113163098	chr12:113163098:A:G	1.64195e-104	-2.37879	-1.46239	3.56855e-51	-0.766245	-1.71734
113163135	chr12:113163135:C:T	1.73077e-104	-2.48069	-1.30781	1.52345e-51	-2.66731	-0.667454
113163394	chr12:113163394:A:G	3.37178e-103	-1.06889e-09	-0.819039	1.46043e-50	-1.06889e-09	-1.07443
113163602	chr12:113163602:T:C	1.80588e-104	-2.33747	-1.40855	4.52342e-51	-0.536622	-1.70985
113163715	chr12:113163715:G:A	3.91422e-103	-1.06889e-09	-0.669864	1.19916e-50	-1.06889e-09	-1.27153
113164246	chr12:113164246:T:C	1.42507e-103	-1.06889e-09	-1.68026	7.23703e-51	-1.06889e-09	-1.77653
113164960	chr12:113164960:A:C	1.17549e-103	-0.795576	-1.07722	8.55331e-52	-2.20721	-1.7048
113165005	chr12:113165005:T:A	1.35697e-104	-2.49756	-1.53424	1.20576e-51	-2.6741	-0.894534
113165477	chr12:113165477:TAAG:T	1.6863e-104	-2.38982	-1.42471	3.80813e-51	-0.728944	-1.68966
113165632	chr12:113165632:G:A	1.74596e-103	-1.06889e-09	-1.47718	1.46565e-50	-1.06889e-09	-1.07086
113166145	chr12:113166145:C:T	2.09072e-103	-1.06889e-09	-1.29697	1.63595e-50	-1.06889e-09	-0.960931
113166275	chr12:113166275:C:T	3.05716e-103	-1.06889e-09	-0.916993	1.33762e-50	-1.06889e-09	-1.16227
113166276	chr12:113166276:G:A	1.62026e-104	-2.51594	-1.33853	4.84181e-51	-2.68003	0.501574
113166364	chr12:113166364:A:G	1.68863e-104	-2.39067	-1.42248	3.8266e-51	-0.723476	-1.69029
113166616	chr12:113166616:C:T	9.45691e-105	-2.52002	-1.87288	4.71908e-49	4.17418	-1.77314
113166636	chr12:113166636:C:T	9.44887e-105	-2.5217	-1.87206	4.64126e-49	4.16428	-1.77987
113167023	chr12:113167023:A:G	5.39052e-104	-2.65242	-1.03578e-09	3.15127e-51	-2.60793	-1.03578e-09
113167090	chr12:113167090:A:C	2.04588e-104	-2.49447	-1.12677	1.85051e-51	-2.67122	-0.46906
113167315	chr12:113167315:C:T	1.82762e-104	-2.136	-1.59805	4.18056e-50	1.80658	-1.82929
113167331	chr12:113167331:C:T	1.1861e-103	-1.06889e-09	-1.86381	7.14397e-51	-1.06889e-09	-1.78947
113167346	chr12:113167346:T:C	1.64126e-104	-2.3802	-1.4614	3.8253e-51	-0.699732	-1.71437
113167366	chr12:113167366:G:A	5.41488e-104	-2.64792	-1.03578e-09	3.13266e-51	-2.61386	-1.03578e-09
113167733	chr12:113167733:T:G	1.26483e-103	-1.06889e-09	-1.79954	6.75551e-51	-1.06889e-09	-1.84538
113167964	chr12:113167964:C:T	6.89595e-104	-2.40613	-1.03578e-09	1.08618e-50	-1.37049	-1.03578e-09
113168073	chr12:113168073:T:C	5.39378e-104	-2.65182	-1.03578e-09	3.14456e-51	-2.61007	-1.03578e-09
113168186	chr12:113168186:C:A	1.19532e-103	-1.06889e-09	-1.85606	6.78681e-51	-1.06889e-09	-1.84076
113168386	chr12:113168386:T:C	2.10184e-103	-1.06889e-09	-1.29167	8.17902e-51	-1.06889e-09	-1.65417
113168541	chr12:113168541:G:A	1.56566e-103	-1.06889e-09	-1.58617	1.61705e-50	-1.06889e-09	-0.972552
113168584	chr12:113168584:G:A	3.26725e-104	-1.52648	-1.62664	4.29061e-51	-1.59462	-0.70469
113168844	chr12:113168844:C:T	1.5954e-103	-1.06889e-09	-1.56736	7.18693e-51	-1.06889e-09	-1.78348
113168891	chr12:113168891:C:T	1.32407e-103	-1.06889e-09	-1.75377	9.40764e-51	-1.06889e-09	-1.51422
113169254	chr12:113169254:TG:T	1.24254e-103	-1.06889e-09	-1.81732	8.12273e-51	-1.06889e-09	-1.66107
113169697	chr12:113169697:T:C	1.27931e-104	-2.2729	-1.81784	7.30628e-52	-2.55162	-1.51797
113170018	chr12:113170018:G:A	1.55893e-104	-2.43333	-1.45973	3.32127e-51	-0.842812	-1.71258
113170667	chr12:113170667:T:C	2.01982e-103	-1.06889e-09	-1.33147	8.01042e-51	-1.06889e-09	-1.675
113171805	chr12:113171805:A:G	9.42708e-105	-2.52577	-1.87029	4.59793e-49	4.16416	-1.78912
113171926	chr12:113171926:C:T	1.4671e-103	-1.06889e-09	-1.6512	6.91288e-51	-1.06889e-09	-1.82235
113172021	chr12:113172021:T:G	8.82521e-103	-1.06889e-09	0.143132	3.4378e-50	-1.06889e-09	-0.218322
113172489	chr12:113172489:G:A	2.4976e-103	-1.06889e-09	-1.11915	1.86573e-50	-1.06889e-09	-0.829504
113172519	chr12:113172519:G:A	1.26881e-103	-1.06889e-09	-1.7964	6.5682e-51	-1.06889e-09	-1.8735
113172637	chr12:113172637:G:A	2.06743e-104	-2.01609	-1.59467	5.70031e-50	2.11539	-1.82803
113172684	chr12:113172684:C:G	1.36245e-103	-1.7252	-1.03578e-09	4.30806e-51	-2.29525	-1.03578e-09
113172710	chr12:113172710:T:C	7.86241e-103	-1.06889e-09	0.0276137	2.9168e-50	-1.06889e-09	-0.382667
113172955	chr12:113172955:CT:C	1.84231e-104	-2.12852	-1.59753	4.24026e-50	1.82066	-1.82919
113172958	chr12:113172958:AT:A	1.84837e-104	-2.12611	-1.59665	4.26997e-50	1.82735	-1.8289
113173266	chr12:113173266:T:G	8.83741e-105	-2.58774	-1.87291	6.44653e-52	-2.35546	-1.83932
113173396	chr12:113173396:C:G	2.31813e-103	-1.06889e-09	-1.19372	1.75699e-50	-1.06889e-09	-0.889555
113174051	chr12:113174051:C:T	1.73718e-104	-2.18011	-1.60469	3.42268e-50	1.60768	-1.83042
113174461	chr12:113174461:T:C	7.23238e-103	-1.06889e-09	-0.0559117	2.75668e-50	-1.06889e-09	-0.439128
113174508	chr12:113174508:A:G	1.39382e-103	-1.06889e-09	-1.70243	6.90683e-51	-1.06889e-09	-1.82323
113174769	chr12:113174769:G:A	6.47293e-104	-2.46944	-1.03578e-09	3.07117e-51	-2.63368	-1.03578e-09
113175474	chr12:113175474:T:C	1.65117e-104	-2.37108	-1.4645	3.88574e-51	-0.683896	-1.71453
113175596	chr12:113175596:G:A	5.15845e-104	-2.60366	-0.0927649	7.03355e-51	-1.47326	-0.331792
113175780	chr12:113175780:C:A	1.53676e-103	-1.06889e-09	-1.60481	6.85489e-51	-1.06889e-09	-1.83078
113176051	chr12:113176051:C:T	1.83943e-104	-2.45211	-1.2755	4.74392e-51	-0.441277	-1.7576
113176102	chr12:113176102:G:T	3.4992e-103	-1.06889e-09	-0.781945	1.5147e-50	-1.06889e-09	-1.03794
113176235	chr12:113176235:T:C	1.57298e-104	-2.37345	-1.51064	3.76476e-51	-0.688383	-1.74167
113177019	chr12:113177019:T:C	1.6383e-104	-2.38678	-1.45663	3.7668e-51	-0.722378	-1.70714
113177184	chr12:113177184:A:G	5.88333e-104	-2.56494	-1.03578e-09	6.5848e-51	-1.87098	-1.03578e-09
113177432	chr12:113177432:T:A	8.58603e-104	-2.18693	-1.03578e-09	1.25216e-50	-1.22829	-1.03578e-09
113177994	chr12:113177994:T:C	1.28862e-103	-1.06889e-09	-1.78091	8.81275e-51	-1.06889e-09	-1.57954
113178015	chr12:113178015:C:T	1.79972e-104	-2.13671	-1.61272	3.97476e-50	1.76058	-1.83377
113178066	chr12:113178066:T:C	8.46499e-105	-2.63631	-1.8674	6.03571e-52	-2.43899	-1.82164
113178795	chr12:113178795:G:A	1.66115e-104	-2.5077	-1.32185	1.73e-51	-2.67853	-0.529088
113179563	chr12:113179563:G:A	1.23486e-103	-1.06889e-09	-1.82352	7.76538e-51	-1.06889e-09	-1.70606
113179917	chr12:113179917:G:A	1.24865e-103	-1.06889e-09	-1.81242	6.56499e-51	-1.06889e-09	-1.87399
113179999	chr12:113179999:C:G	9.67062e-103	-1.06889e-09	0.234612	1.12744e-49	-1.06889e-09	0.969382
113180550	chr12:113180550:C:T	1.20874e-103	-1.06889e-09	-1.8449	7.95749e-51	-1.06889e-09	-1.68163
113180663	chr12:113180663:T:C	1.30361e-104	-2.30521	-1.76672	3.87998e-51	-0.53331	-1.8666
113180825	chr12:113180825:A:G	1.61613e-103	-1.06889e-09	-1.55445	7.20509e-51	-1.06889e-09	-1.78095
113181071	chr12:113181071:G:A	1.48786e-103	-1.06889e-09	-1.63714	7.01778e-51	-1.06889e-09	-1.80729
113181075	chr12:113181075:G:C	1.90784e-103	-1.06889e-09	-1.38851	1.42257e-50	-1.06889e-09	-1.10069
113181482	chr12:113181482:T:A	1.13865e-104	-2.67979	-1.52743	1.65783e-51	-2.40022	-0.850005
113181550	chr12:113181550:T:C	6.75325e-104	-2.5773	0.15026	2.37324e-51	-1.16384	-1.72764
113182186	chr12:113182186:C:A	1.23425e-103	-1.06889e-09	-1.82402	8.34206e-51	-1.06889e-09	-1.63443
113182344	chr12:113182344:C:T	1.43031e-104	-2.16224	-1.81693	1.25423e-50	0.395828	-1.62246
113182538	chr12:113182538:T:C	1.3825e-103	-1.06889e-09	-1.71058	1.02754e-50	-1.06889e-09	-1.42599
113182541	chr12:113182541:A:G	2.0872e-103	-1.06889e-09	-1.29866	9.02146e-51	-1.06889e-09	-1.55613
113182618	chr12:113182618:C:T	4.16267e-102	1.69426	-1.03578e-09	9.37001e-49	3.08694	-1.03578e-09
113182708	chr12:113182708:C:T	1.70643e-104	-2.54302	-1.25965	5.59204e-51	-2.67892	0.644528
113182754	chr12:113182754:A:G	1.17527e-103	-1.06889e-09	-1.87299	7.0223e-51	-1.06889e-09	-1.80665
113182776	chr12:113182776:C:G	7.92757e-103	-1.06889e-09	0.0358663	3.1997e-50	-1.06889e-09	-0.290098
113182843	chr12:113182843:C:A	5.82086e-103	-1.06889e-09	-0.273031	2.17479e-50	-1.06889e-09	-0.676223
113182932	chr12:113182932:G:A	2.04117e-103	-1.06889e-09	-1.32096	8.87381e-51	-1.06889e-09	-1.57264
113183046	chr12:113183046:C:CAG	1.25666e-104	-2.37163	-1.73698	3.35571e-51	-0.687605	-1.85747
113183591	chr12:113183591:C:T	5.45352e-104	-2.49107	-0.149739	4.90322e-51	-2.66403	0.498186
113183705	chr12:113183705:C:T	1.02349e-104	-2.58143	-1.73241	8.01595e-52	-2.31762	-1.65927
113183881	chr12:113183881:G:T	3.56043e-103	-1.06889e-09	-0.7646	1.53866e-50	-1.06889e-09	-1.02224
113185534	chr12:113185534:C:G	2.18037e-103	-1.06889e-09	-1.25499	2.19793e-50	-1.06889e-09	-0.665641
113187319	chr12:113187319:C:T	1.21551e-103	-1.06889e-09	-1.83932	6.92696e-51	-1.06889e-09	-1.82032
113187681	chr12:113187681:T:C	1.98642e-103	0.487175	-1.83532	5.65094e-52	-2.52651	-1.8
113188182	chr12:113188182:G:C	1.72954e-103	-1.06889e-09	-1.48663	7.76494e-51	-1.06889e-09	-1.70612
113188241	chr12:113188241:G:T	1.70667e-103	-1.06889e-09	-1.49993	7.6828e-51	-1.06889e-09	-1.71676
113188513	chr12:113188513:C:G	1.54445e-103	-1.06889e-09	-1.59981	7.03495e-51	-1.06889e-09	-1.80485
113189225	chr12:113189225:A:G	1.79875e-104	-2.54037	-1.2096	6.18325e-51	-2.6791	0.745204
113190073	chr12:113190073:T:C	1.33432e-103	-1.06889e-09	-1.74605	9.93952e-51	-1.06889e-09	-1.45922
113190216	chr12:113190216:C:T	7.50709e-104	-1.92925	-0.391964	8.593e-52	-2.066	-1.84138
113190217	chr12:113190217:G:A	1.29506e-103	-1.06889e-09	-1.77593	9.35906e-51	-1.06889e-09	-1.51939
113190305	chr12:113190305:C:G	1.80547e-103	-1.06889e-09	-1.44366	7.97621e-51	-1.06889e-09	-1.67928
113190345	chr12:113190345:AAAAG:A	1.64771e-104	-2.52816	-1.30951	2.40314e-51	-2.67964	-0.199327
113190944	chr12:113190944:G:A	1.14124e-104	-2.42198	-1.78297	2.99011e-51	-0.789423	-1.87101
113191538	chr12:113191538:G:A	1.33815e-103	-1.06889e-09	-1.74319	9.9907e-51	-1.06889e-09	-1.45409
113191635	chr12:113191635:A:C	7.02805e-103	-1.06889e-09	-0.0845707	2.39997e-50	-1.06889e-09	-0.5777
113191666	chr12:113191666:C:A	1.99369e-104	-2.54888	-1.0982	4.49517e-51	-2.67984	0.427101
113191850	chr12:113191850:G:A	1.79577e-103	-1.06889e-09	-1.44905	1.358e-50	-1.06889e-09	-1.14714
113191852	chr12:113191852:C:T	1.64861e-103	-1.06889e-09	-1.53455	6.87667e-51	-1.06889e-09	-1.8276
113192144	chr12:113192144:C:T	1.49115e-103	0.226215	-1.86114	7.68659e-52	-2.39957	-1.61928
113193076	chr12:113193076:G:GT	1.18989e-103	-1.06889e-09	-1.86062	7.60358e-51	-1.06889e-09	-1.72712
113193160	chr12:113193160:C:T	3.39538e-103	-1.06889e-09	-0.812066	2.97162e-50	-1.06889e-09	-0.364046
113193458	chr12:113193458:G:A	1.39574e-103	-1.06889e-09	-1.70106	9.43821e-51	-1.06889e-09	-1.51097
113193858	chr12:113193858:G:A	3.47881e-103	-1.06889e-09	-0.787788	3.05843e-50	-1.06889e-09	-0.335252
113194007	chr12:113194007:G:T	2.23876e-104	-2.58626	-0.944889	1.86095e-51	-2.67889	-0.455759
113194603	chr12:113194603:C:T	2.40404e-104	-2.58265	-0.877262	1.97401e-51	-2.67855	-0.397126
113194859	chr12:113194859:A:T	7.11345e-103	-1.06889e-09	-0.0724927	2.42266e-50	-1.06889e-09	-0.568289
113195234	chr12:113195234:G:A	1.15845e-103	-2.5305	0.643105	2.35077e-51	-1.33426	-1.56673
113196037	chr12:113196037:A:G	7.04777e-103	-1.06889e-09	-0.0817684	2.40572e-50	-1.06889e-09	-0.575304
113196222	chr12:113196222:C:T	2.04392e-103	-1.06889e-09	-1.31961	9.27218e-51	-1.06889e-09	-1.52872
113197619	chr12:113197619:A:G	2.72258e-104	-2.3885	-0.946986	1.19723e-50	-2.3906	1.11746
113197716	chr12:113197716:C:T	1.19657e-103	-1.06889e-09	-1.85502	7.18253e-51	-1.06889e-09	-1.78409
```
