## Supplementary material for "Characterization of shared and ancestry-specific signals driving complex traits using multi-ancestry fine-mapping": susiex_nc1.cs80.cs

```
CS_ID	SNP	BP	REF_ALLELE	ALT_ALLELE	REF_FRQ	BETA	SE	-LOG10P	CS_PIP	OVRL_PIP
1	chr12:120946692:T:C	120946692	C,C	T,T	1,1	inf,inf	inf,inf	6.1503,1.39581	0.118858	0.118858
1	chr12:120960072:A:G	120960072	G,G	A,A	1,1	inf,inf	inf,inf	5.62497,1.76393	0.07723	0.07723
1	chr12:120979185:A:G	120979185	G,G	A,A	1,1	-inf,-inf	inf,inf	5.92461,1.41648	0.0762938	0.0762938
1	chr12:120960854:G:T	120960854	T,T	G,G	1,1	inf,inf	inf,inf	5.55905,1.80066	0.0719847	0.0719847
1	chr12:120960851:A:C	120960851	C,C	A,A	1,1	inf,inf	inf,inf	5.55209,1.80066	0.0709272	0.0709272
1	chr12:120951159:A:C	120951159	C,C	A,A	1,1	inf,inf	inf,inf	5.79355,1.47918	0.0647891	0.0647891
1	chr12:120952275:A:G	120952275	G,G	A,A	1,1	inf,inf	inf,inf	5.70902,1.41466	0.0480436	0.0480436
1	chr12:120986687:C:T	120986687	T,T	C,C	1,1	-inf,-inf	inf,inf	6.03653,0.886875	0.0379226	0.0379226
1	chr12:120988675:C:T	120988675	T,T	C,C	1,1	-inf,-inf	inf,inf	6.2581,0.573959	0.0369419	0.0369419
1	chr12:120985583:A:G	120985583	G,G	A,A	1,1	inf,inf	inf,inf	6.0738,0.80755	0.0359891	0.0359891
1	chr12:120965921:G:A	120965921	A,A	G,G	1,1	inf,inf	inf,inf	5.32824,1.61177	0.0308529	0.0308529
1	chr12:120977112:G:A	120977112	A,A	G,G	1,1	-inf,-inf	inf,inf	5.67008,1.13386	0.0266238	0.0266238
1	chr12:120983004:G:A	120983004	A,A	G,G	1,1	-inf,-inf	inf,inf	5.94285,0.721661	0.0236863	0.0236863
1	chr12:121005950:T:G	121005950	G,G	T,T	1,1	-inf,-inf	inf,inf	5.78577,0.865516	0.0214428	0.0214428
1	chr12:120942741:T:C	120942741	C,C	T,T	1,1	inf,inf	inf,inf	5.07508,1.61287	0.0180784	0.0180784
1	chr12:120954538:C:T	120954538	T,T	C,C	1,1	inf,inf	inf,inf	4.99392,1.68107	0.0173092	0.0173092
1	chr12:121006221:AAG:A	121006221	A,A	AAG,AAG	1,1	-inf,-inf	inf,inf	5.62015,0.946627	0.0172864	0.0172864
1	chr12:120988791:G:A	120988791	A,A	G,G	1,1	-inf,-inf	inf,inf	6.15971,0.0334586	0.0168368	0.0168368
```
