## Supplementary material for "Characterization of shared and ancestry-specific signals driving complex traits using multi-ancestry fine-mapping": susiex_nc1.cs80.snp

```
BP	SNP	PIP(CS1)	LogBF(CS1,Pop1)	LogBF(CS1,Pop2)
119778806	chr12:119778806:T:C	1.82766e-07	-1.42318	-1.1887
119779102	chr12:119779102:C:T	6.43657e-07	-2.2364e-10	-1.35293
119779342	chr12:119779342:G:A	9.14477e-07	-2.2364e-10	-1.00174
119779682	chr12:119779682:CAG:C	6.12545e-07	-2.2364e-10	-1.40247
119779928	chr12:119779928:G:T	1.81328e-07	-1.62357	-0.996213
119780035	chr12:119780035:C:T	2.20055e-07	-1.41435	-1.01187
119780149	chr12:119780149:T:C	1.57057e-07	-1.48699	-1.27649
119780304	chr12:119780304:G:A	1.77048e-06	-2.2364e-10	-0.341086
119780857	chr12:119780857:C:G	1.42567e-06	-2.2364e-10	-0.557695
119781260	chr12:119781260:G:A	2.26482e-07	-1.45185	-0.945582
119781966	chr12:119781966:GC:G	8.40384e-07	-2.2364e-10	-1.08624
119782108	chr12:119782108:T:C	2.39283e-07	-1.60241	-0.740036
119782785	chr12:119782785:C:T	1.77278e-07	-1.45726	-1.18512
119783648	chr12:119783648:G:A	2.07253e-07	-1.42548	-1.06067
119783738	chr12:119783738:C:T	1.81522e-06	-2.2364e-10	-0.316132
119783832	chr12:119783832:C:T	1.67237e-07	-1.37079	-1.32989
119784452	chr12:119784452:G:A	6.43657e-07	-2.2364e-10	-1.35293
119785518	chr12:119785518:T:G	2.44305e-07	-1.46222	-0.859456
119785643	chr12:119785643:A:T	9.83421e-07	-2.2364e-10	-0.929057
119785757	chr12:119785757:T:G	7.19127e-07	-2.2364e-10	-1.24206
119785964	chr12:119785964:T:G	2.8319e-07	-1.44688	-0.727095
119785978	chr12:119785978:C:T	1.95061e-06	-2.2364e-10	-0.244198
119786320	chr12:119786320:A:T	7.50648e-06	-2.2364e-10	1.10343
119786421	chr12:119786421:G:C	2.95487e-07	-1.4354	-0.696071
119786547	chr12:119786547:T:C	2.32775e-07	-1.43947	-0.93055
119787115	chr12:119787115:C:T	1.82797e-06	-2.2364e-10	-0.309131
119787185	chr12:119787185:A:G	1.99648e-07	-1.4061	-1.11744
119787648	chr12:119787648:A:G	2.54916e-07	-1.35076	-0.928401
119787717	chr12:119787717:T:C	2.6724e-07	-1.45716	-0.774789
119787981	chr12:119787981:C:T	6.19471e-07	-2.2364e-10	-1.39123
119788196	chr12:119788196:C:T	6.96981e-07	-2.2364e-10	-1.27334
119788238	chr12:119788238:A:AC	7.48853e-07	-2.2364e-10	-1.20155
119788269	chr12:119788269:A:G	3.11744e-07	-1.4571	-0.620815
119788408	chr12:119788408:G:C	8.0738e-07	-2.2364e-10	-1.1263
119788451	chr12:119788451:T:C	8.0902e-07	-2.2364e-10	-1.12427
119788593	chr12:119788593:G:C	6.3361e-07	-2.2364e-10	-1.36866
119789114	chr12:119789114:C:T	1.68501e-06	-2.2364e-10	-0.390567
119789119	chr12:119789119:A:G	3.15734e-07	-1.45146	-0.613734
119789206	chr12:119789206:A:G	8.0738e-07	-2.2364e-10	-1.1263
119789526	chr12:119789526:T:C	7.81459e-07	-2.2364e-10	-1.15893
119789578	chr12:119789578:A:C	2.27394e-07	-1.42424	-0.969168
119789614	chr12:119789614:A:T	6.34868e-07	-2.2364e-10	-1.36668
119789616	chr12:119789616:G:A	2.17447e-07	-1.43138	-1.00676
119789731	chr12:119789731:G:A	1.23915e-06	-2.2364e-10	-0.697917
119789743	chr12:119789743:C:T	2.0553e-07	-1.42776	-1.06675
119789758	chr12:119789758:G:A	8.56266e-07	-2.2364e-10	-1.06751
119790006	chr12:119790006:A:G	2.29024e-07	-1.44433	-0.941935
119790010	chr12:119790010:G:A	2.19756e-07	-1.44267	-0.984907
119790089	chr12:119790089:C:A	6.32441e-06	0.932078	-7.29212e-10
119790394	chr12:119790394:T:C	6.32055e-07	-2.2364e-10	-1.37112
119790452	chr12:119790452:T:C	6.16197e-07	-2.2364e-10	-1.39653
119790718	chr12:119790718:TA:T	1.61613e-06	-2.2364e-10	-0.432307
119790740	chr12:119790740:T:C	2.86699e-07	-1.3996	-0.762056
119790899	chr12:119790899:T:C	2.26454e-07	-1.42997	-0.967585
119790988	chr12:119790988:T:C	2.84843e-07	-1.3908	-0.777355
119791438	chr12:119791438:T:C	6.16197e-07	-2.2364e-10	-1.39653
119791867	chr12:119791867:G:A	1.0999e-06	-2.2364e-10	-0.817122
119791876	chr12:119791876:T:C	5.44842e-07	-1.5196	-7.29212e-10
119792019	chr12:119792019:T:A	6.40564e-07	-2.2364e-10	-1.35775
119792325	chr12:119792325:G:GCC	5.63375e-07	-1.48615	-7.29212e-10
119792703	chr12:119792703:A:G	6.29619e-07	-2.2364e-10	-1.37498
119792882	chr12:119792882:A:C	6.45976e-07	-2.2364e-10	-1.34933
119792895	chr12:119792895:G:C	5.86688e-07	-1.4456	-7.29212e-10
119792905	chr12:119792905:T:C	2.79046e-07	-1.63035	-0.558369
119792939	chr12:119792939:C:T	2.70794e-06	-2.2364e-10	0.0838475
119793275	chr12:119793275:C:T	1.85996e-07	-1.50455	-1.08982
119793293	chr12:119793293:C:CT	6.92352e-07	-1.28	-7.29212e-10
119793601	chr12:119793601:A:T	7.81936e-07	-2.2364e-10	-1.15832
119793849	chr12:119793849:T:C	6.29619e-07	-2.2364e-10	-1.37498
119794457	chr12:119794457:T:C	7.20496e-07	-2.2364e-10	-1.24015
119794458	chr12:119794458:G:A	6.53144e-07	-2.2364e-10	-1.3383
119794663	chr12:119794663:A:G	2.81714e-07	-1.4	-0.779207
119794667	chr12:119794667:G:A	6.46698e-07	-2.2364e-10	-1.34822
119794751	chr12:119794751:CG:TG	8.5505e-07	-2.2364e-10	-1.06893
119794769	chr12:119794769:G:A	7.42746e-07	-2.2364e-10	-1.20974
119794842	chr12:119794842:A:G	7.60251e-07	-2.2364e-10	-1.18645
119794981	chr12:119794981:G:A	2.5405e-07	-1.62629	-0.656276
119795147	chr12:119795147:C:T	6.29519e-07	-2.2364e-10	-1.37514
119795148	chr12:119795148:G:A	5.31084e-07	-1.54517	-7.29212e-10
119795177	chr12:119795177:T:C	6.31813e-07	-2.2364e-10	-1.3715
119795349	chr12:119795349:C:T	6.30527e-07	-2.2364e-10	-1.37354
119795366	chr12:119795366:A:G	7.43941e-07	-2.2364e-10	-1.20813
119795442	chr12:119795442:T:C	6.31636e-07	-2.2364e-10	-1.37178
119795469	chr12:119795469:C:T	6.32216e-07	-2.2364e-10	-1.37086
119795526	chr12:119795526:C:A	6.31813e-07	-2.2364e-10	-1.3715
119795797	chr12:119795797:T:C	2.29353e-07	-1.00899	-1.37584
119796067	chr12:119796067:C:T	1.83258e-06	-2.2364e-10	-0.306615
119796128	chr12:119796128:C:T	1.16985e-06	-2.2364e-10	-0.755467
119796224	chr12:119796224:G:A	7.8665e-07	-2.2364e-10	-1.15231
119796337	chr12:119796337:A:T	2.28379e-07	-1.01941	-1.36968
119796424	chr12:119796424:T:C	2.34579e-07	-0.972825	-1.38948
119796572	chr12:119796572:G:C	3.11842e-07	-1.33767	-0.739926
119796665	chr12:119796665:C:T	2.48885e-07	-0.898263	-1.40484
119797066	chr12:119797066:A:G	2.36673e-07	-1.20439	-1.14903
119798336	chr12:119798336:G:A	6.19728e-07	-2.2364e-10	-1.39081
119798678	chr12:119798678:T:C	1.57792e-07	-1.60028	-1.15854
119798950	chr12:119798950:T:C	2.94961e-07	-1.11784	-1.01541
119799501	chr12:119799501:T:C	7.86468e-07	-1.15254	-7.29212e-10
119799987	chr12:119799987:C:T	1.86995e-07	-1.2443	-1.34472
119800038	chr12:119800038:C:G	3.03322e-07	-1.61075	-0.494549
119800470	chr12:119800470:A:C	9.03147e-07	-2.2364e-10	-1.01421
119800693	chr12:119800693:C:T	2.74521e-07	-0.804805	-1.40026
119801493	chr12:119801493:C:T	6.15337e-07	-2.2364e-10	-1.39792
119802128	chr12:119802128:A:G	7.79731e-07	-2.2364e-10	-1.16115
119803760	chr12:119803760:T:A	6.91443e-07	-2.2364e-10	-1.28131
119804081	chr12:119804081:CAAAT:C	6.11077e-07	-2.2364e-10	-1.40487
119804210	chr12:119804210:C:G	2.36218e-07	-1.44421	-0.911128
119804458	chr12:119804458:C:T	2.57625e-07	-1.18221	-1.08638
119804513	chr12:119804513:GC:G	1.28844e-07	-1.56412	-1.39737
119804518	chr12:119804518:C:CA	1.27905e-07	-1.57151	-1.39729
119804863	chr12:119804863:G:A	1.38926e-06	-2.2364e-10	-0.583569
119805041	chr12:119805041:A:G	1.31816e-07	-1.62809	-1.3106
119805261	chr12:119805261:C:G	1.36228e-07	-1.62722	-1.27855
119805656	chr12:119805656:T:C	3.25564e-07	-1.26692	-0.767616
119805695	chr12:119805695:A:G	1.28114e-07	-1.59118	-1.376
119806303	chr12:119806303:G:T	1.00021e-06	-0.912131	-7.29212e-10
119806508	chr12:119806508:A:T	3.26708e-07	-1.05918	-0.971842
119806999	chr12:119806999:C:T	2.60357e-07	-1.39114	-0.866899
119807316	chr12:119807316:A:C	4.92492e-07	-1.62062	-7.29212e-10
119807541	chr12:119807541:G:A	6.11743e-07	-2.2364e-10	-1.40378
119807791	chr12:119807791:G:A	1.3162e-07	-1.62225	-1.31792
119807840	chr12:119807840:A:T	1.8119e-07	-1.55631	-1.06424
119809022	chr12:119809022:T:C	6.14393e-07	-2.2364e-10	-1.39946
119809173	chr12:119809173:G:A	8.2198e-07	-2.2364e-10	-1.10838
119809340	chr12:119809340:T:C	5.12678e-07	-1.58045	-7.29212e-10
119809647	chr12:119809647:G:A	8.42901e-07	-2.2364e-10	-1.08324
119810837	chr12:119810837:T:C	1.03908e-06	-2.2364e-10	-0.874003
119811222	chr12:119811222:G:A	1.11624e-05	1.50021	-7.29212e-10
119811585	chr12:119811585:T:A	6.51075e-07	-2.2364e-10	-1.34147
119811735	chr12:119811735:C:T	7.36839e-07	-2.2364e-10	-1.21772
119811846	chr12:119811846:A:C	7.36806e-07	-2.2364e-10	-1.21777
119812173	chr12:119812173:T:C	1.25159e-07	-1.61559	-1.37492
119812399	chr12:119812399:C:T	6.67776e-07	-2.2364e-10	-1.31614
119812629	chr12:119812629:G:A	1.31927e-07	-1.62954	-1.3083
119812701	chr12:119812701:A:G	1.52277e-07	-1.62407	-1.17033
119813254	chr12:119813254:C:T	5.06512e-07	-1.59255	-7.29212e-10
119813576	chr12:119813576:A:G	1.88042e-07	-1.6223	-0.961131
119813871	chr12:119813871:G:A	8.23608e-07	-2.2364e-10	-1.1064
119814471	chr12:119814471:C:T	8.19389e-07	-2.2364e-10	-1.11153
119814992	chr12:119814992:C:T	1.29288e-07	-1.60344	-1.35461
119815066	chr12:119815066:G:A	1.2951e-07	-1.62423	-1.33211
119815245	chr12:119815245:A:AT	9.38659e-07	-2.2364e-10	-0.975642
119815336	chr12:119815336:G:GGCCA	1.15071e-06	-2.2364e-10	-0.771963
119815581	chr12:119815581:C:T	8.49828e-07	-2.2364e-10	-1.07506
119815649	chr12:119815649:C:T	1.22494e-07	-1.62901	-1.38303
119815854	chr12:119815854:G:A	1.32283e-07	-1.63019	-1.30496
119815915	chr12:119815915:G:A	8.26383e-07	-2.2364e-10	-1.10304
119816341	chr12:119816341:C:T	5.05335e-07	-1.59487	-7.29212e-10
119816532	chr12:119816532:C:T	6.33351e-07	-2.2364e-10	-1.36907
119816640	chr12:119816640:C:T	8.50151e-07	-2.2364e-10	-1.07468
119817103	chr12:119817103:T:C	1.69723e-07	-1.62539	-1.06054
119817302	chr12:119817302:G:C	1.39844e-07	-1.62517	-1.2544
119817425	chr12:119817425:T:C	1.33814e-06	-2.2364e-10	-0.621056
119818355	chr12:119818355:A:G	8.6456e-07	-2.2364e-10	-1.05787
119818441	chr12:119818441:T:C	1.38533e-07	-1.62893	-1.26006
119818520	chr12:119818520:C:T	9.98137e-07	-2.2364e-10	-0.914204
119818549	chr12:119818549:G:C	5.01868e-07	-1.60176	-7.29212e-10
119818797	chr12:119818797:A:C	8.6465e-07	-2.2364e-10	-1.05777
119819078	chr12:119819078:G:A	1.48933e-07	-1.42227	-1.39433
119819362	chr12:119819362:T:G	1.22164e-07	-1.62377	-1.39096
119819485	chr12:119819485:T:C	9.14456e-07	-2.2364e-10	-1.00177
119819820	chr12:119819820:T:C	8.44147e-07	-2.2364e-10	-1.08177
119820109	chr12:119820109:G:A	1.0076e-06	-2.2364e-10	-0.904766
119820150	chr12:119820150:T:C	8.55465e-07	-2.2364e-10	-1.06845
119820357	chr12:119820357:C:G	8.45412e-07	-2.2364e-10	-1.08027
119820578	chr12:119820578:T:C	1.02557e-06	-2.2364e-10	-0.887093
119820611	chr12:119820611:G:A	9.49101e-07	-2.2364e-10	-0.964579
119821122	chr12:119821122:CCT:C	1.21291e-07	-1.62037	-1.40153
119822120	chr12:119822120:G:A	6.47392e-07	-2.2364e-10	-1.34714
119822737	chr12:119822737:T:C	3.41627e-06	-2.2364e-10	0.316211
119823061	chr12:119823061:C:T	6.11086e-07	-2.2364e-10	-1.40486
119823188	chr12:119823188:C:T	2.1987e-07	-1.6278	-0.799262
119823237	chr12:119823237:A:G	1.21753e-07	-1.62966	-1.38844
119823665	chr12:119823665:T:G	5.15697e-07	-1.57458	-7.29212e-10
119823907	chr12:119823907:G:A	6.11291e-07	-2.2364e-10	-1.40452
119824614	chr12:119824614:C:A	5.66018e-07	-1.60613	0.124657
119824891	chr12:119824891:C:T	2.77642e-07	-1.21924	-0.97452
119825199	chr12:119825199:G:C	5.16006e-07	-1.57398	-7.29212e-10
119825852	chr12:119825852:G:C	2.45087e-07	-1.51719	-0.801294
119825929	chr12:119825929:G:A	6.1105e-07	-2.2364e-10	-1.40492
119825938	chr12:119825938:C:G	7.22454e-07	-1.55909	0.321653
119826479	chr12:119826479:G:C	7.62066e-07	-2.2364e-10	-1.18406
119826537	chr12:119826537:A:G	2.06791e-07	-1.62393	-0.864454
119826585	chr12:119826585:G:A	3.00665e-06	-2.2364e-10	0.188488
119826797	chr12:119826797:A:G	8.78577e-07	-1.55983	0.518043
119827357	chr12:119827357:T:C	7.93673e-07	-1.36447	0.221051
119828326	chr12:119828326:A:G	1.21698e-07	-1.63057	-1.38798
119828589	chr12:119828589:AG:A	6.12405e-07	-1.4027	-7.29212e-10
119828625	chr12:119828625:C:T	4.91434e-07	-1.62277	-7.29212e-10
119829487	chr12:119829487:A:G	2.00831e-07	-1.60406	-0.913574
119829564	chr12:119829564:C:T	1.05897e-06	-1.37978	0.524735
119829669	chr12:119829669:G:A	6.11783e-07	-2.2364e-10	-1.40372
119829887	chr12:119829887:A:C	2.08975e-07	-1.60695	-0.870932
119830606	chr12:119830606:AC:A	2.3872e-07	-0.942003	-1.4028
119830688	chr12:119830688:G:A	7.00378e-07	-2.2364e-10	-1.26847
119830874	chr12:119830874:A:C	5.52895e-07	-1.50493	-7.29212e-10
119830915	chr12:119830915:G:A	7.05963e-07	-2.2364e-10	-1.26053
119831154	chr12:119831154:G:A	3.07587e-07	-1.2012	-0.89014
119831155	chr12:119831155:G:A	6.12517e-07	-2.2364e-10	-1.40252
119831732	chr12:119831732:G:A	7.88271e-07	-2.2364e-10	-1.15025
119832319	chr12:119832319:G:T	1.01653e-06	-1.55737	0.661419
119832356	chr12:119832356:T:C	4.8761e-07	-1.63058	-7.29212e-10
119832724	chr12:119832724:T:C	2.0445e-07	-1.60082	-0.898955
119832834	chr12:119832834:G:A	8.6343e-07	-1.57851	0.519329
119833296	chr12:119833296:T:A	2.03284e-07	-1.61267	-0.89282
119833533	chr12:119833533:T:C	1.06556e-06	-1.31753	0.468695
119833560	chr12:119833560:G:C	6.11131e-07	-2.2364e-10	-1.40478
119833592	chr12:119833592:C:G	1.3218e-07	-1.62913	-1.30681
119833807	chr12:119833807:T:C	1.35528e-07	-1.62865	-1.28226
119834926	chr12:119834926:C:G	6.13211e-07	-2.2364e-10	-1.40139
119835003	chr12:119835003:G:C	6.12842e-07	-2.2364e-10	-1.40199
119835027	chr12:119835027:C:T	1.30432e-07	-1.62697	-1.32227
119835321	chr12:119835321:T:C	6.19055e-07	-2.2364e-10	-1.3919
119836244	chr12:119836244:A:G	7.02022e-07	-2.2364e-10	-1.26613
119836519	chr12:119836519:T:C	2.42027e-07	-1.22042	-1.11062
119837276	chr12:119837276:T:C	8.00708e-07	-1.27761	0.143014
119837424	chr12:119837424:T:C	1.09561e-06	-1.55721	0.736187
119838197	chr12:119838197:G:A	6.38826e-07	-2.2364e-10	-1.36046
119838216	chr12:119838216:G:T	1.32354e-07	-1.54692	-1.3877
119838262	chr12:119838262:A:G	1.22046e-07	-1.62454	-1.39116
119838394	chr12:119838394:G:T	1.37412e-07	-1.5459	-1.35121
119839618	chr12:119839618:C:G	1.1235e-06	-2.2364e-10	-0.795891
119839745	chr12:119839745:G:A	6.54562e-07	-2.2364e-10	-1.33613
119839794	chr12:119839794:A:G	2.06485e-06	-2.2364e-10	-0.187283
119840437	chr12:119840437:T:C	2.72429e-07	-0.846305	-1.36641
119841445	chr12:119841445:A:T	1.05726e-06	-2.2364e-10	-0.85666
119842848	chr12:119842848:T:C	2.38554e-07	-1.59479	-0.750704
119843384	chr12:119843384:T:C	2.01464e-06	-2.2364e-10	-0.211896
119843472	chr12:119843472:T:C	8.67383e-07	-2.2364e-10	-1.05461
119843876	chr12:119843876:G:A	8.2485e-07	-2.2364e-10	-1.10489
119844269	chr12:119844269:G:A	9.4824e-07	-2.2364e-10	-0.965487
119844311	chr12:119844311:C:T	8.23103e-07	-2.2364e-10	-1.10701
119844543	chr12:119844543:G:A	5.64384e-07	-1.48436	-7.29212e-10
119844727	chr12:119844727:A:G	8.67585e-07	-2.2364e-10	-1.05438
119845043	chr12:119845043:C:T	1.18283e-06	-2.2364e-10	-0.744428
119845069	chr12:119845069:G:A	7.70295e-07	-2.2364e-10	-1.17332
119845427	chr12:119845427:C:T	3.74928e-07	-1.17592	-0.717443
119845498	chr12:119845498:C:T	6.22847e-07	-1.38579	-7.29212e-10
119845530	chr12:119845530:G:A	6.3057e-07	-2.2364e-10	-1.37347
119845807	chr12:119845807:G:A	2.51366e-07	-0.889457	-1.40373
119845863	chr12:119845863:C:T	1.12117e-06	-2.2364e-10	-0.797965
119846636	chr12:119846636:A:G	1.01912e-06	-1.07842	0.185023
119846917	chr12:119846917:TATCTA:T	8.20498e-07	-2.2364e-10	-1.11018
119847088	chr12:119847088:C:T	2.06473e-06	-2.2364e-10	-0.187339
119847282	chr12:119847282:C:G	5.45179e-06	0.783604	-7.29212e-10
119847331	chr12:119847331:C:T	7.49971e-07	-2.2364e-10	-1.20006
119847457	chr12:119847457:G:A	2.62858e-07	-0.85616	-1.39232
119847712	chr12:119847712:G:A	2.60349e-06	-2.2364e-10	0.0445149
119847853	chr12:119847853:T:C	6.15933e-07	-2.2364e-10	-1.39696
119847946	chr12:119847946:A:C	6.13914e-07	-2.2364e-10	-1.40024
119848388	chr12:119848388:C:T	1.55677e-07	-1.62753	-1.14478
119848426	chr12:119848426:T:C	1.05662e-06	-2.2364e-10	-0.857261
119848456	chr12:119848456:A:T	6.11159e-07	-2.2364e-10	-1.40474
119848607	chr12:119848607:G:A	8.03753e-07	-2.2364e-10	-1.1308
119848693	chr12:119848693:T:C	7.71906e-07	-2.2364e-10	-1.17123
119848813	chr12:119848813:C:G	6.38089e-07	-2.2364e-10	-1.36162
119848851	chr12:119848851:C:A	3.24924e-07	-1.36886	-0.667644
119849011	chr12:119849011:A:G	1.78901e-07	-1.26841	-1.36485
119849140	chr12:119849140:G:A	1.41035e-07	-1.46618	-1.4049
119849363	chr12:119849363:A:C	6.51913e-07	-2.2364e-10	-1.34018
119849488	chr12:119849488:G:A	6.61285e-07	-2.2364e-10	-1.32591
119849835	chr12:119849835:G:A	4.89485e-07	-1.62674	-7.29212e-10
119850238	chr12:119850238:C:T	6.53188e-07	-2.2364e-10	-1.33823
119851365	chr12:119851365:G:A	9.47857e-07	-0.965891	-7.29212e-10
119851775	chr12:119851775:G:A	6.47516e-07	-1.34695	-7.29212e-10
119851809	chr12:119851809:G:A	2.58176e-07	-1.62549	-0.640962
119852602	chr12:119852602:T:A	1.5117e-06	-0.499105	-7.29212e-10
119852914	chr12:119852914:T:C	2.41036e-07	-0.930275	-1.40487
119853203	chr12:119853203:TGTA:T	6.26063e-07	-2.2364e-10	-1.38064
119853205	chr12:119853205:TAATC:T	3.58617e-07	-1.43309	-0.504753
119853534	chr12:119853534:C:A	1.82678e-06	-2.2364e-10	-0.309786
119853659	chr12:119853659:C:A	2.44255e-07	-1.62583	-0.696052
119853702	chr12:119853702:C:A	6.29864e-07	-2.2364e-10	-1.37459
119853878	chr12:119853878:T:A	6.50003e-07	-2.2364e-10	-1.34312
119854058	chr12:119854058:G:A	5.65767e-07	-1.48191	-7.29212e-10
119854362	chr12:119854362:C:G	2.89375e-07	-1.06331	-1.08907
119854404	chr12:119854404:A:G	1.68099e-07	-1.5612	-1.13434
119854623	chr12:119854623:T:C	1.64367e-06	-2.2364e-10	-0.415408
119854852	chr12:119854852:G:C	6.3235e-07	-1.37065	-7.29212e-10
119854885	chr12:119854885:G:A	6.2871e-07	-2.2364e-10	-1.37642
119855388	chr12:119855388:A:G	1.85971e-07	-1.48605	-1.10845
119855571	chr12:119855571:TCCTTC:T	5.02764e-07	-0.878835	-0.721139
119855886	chr12:119855886:C:T	1.06886e-06	-0.896321	0.0505713
119855893	chr12:119855893:C:A	2.33646e-06	-2.2364e-10	-0.0637031
119855942	chr12:119855942:A:G	6.63225e-07	-2.2364e-10	-1.32298
119855945	chr12:119855945:A:G	1.87434e-07	-1.54121	-1.04546
119856044	chr12:119856044:C:T	5.93089e-06	0.867834	-7.29212e-10
119856742	chr12:119856742:TC:T	2.7686e-06	-2.2364e-10	0.106004
119856750	chr12:119856750:C:T	7.03947e-07	-2.2364e-10	-1.26339
119857257	chr12:119857257:C:T	4.48593e-07	-1.43982	-0.274162
119857294	chr12:119857294:A:C	1.04278e-06	-0.870447	-7.29212e-10
119857421	chr12:119857421:G:A	1.73453e-07	-1.28367	-1.38052
119857836	chr12:119857836:T:C	2.82077e-07	-1.48676	-0.691153
119857862	chr12:119857862:G:A	4.92866e-07	-1.61986	-7.29212e-10
119858380	chr12:119858380:T:G	2.63219e-07	-1.55242	-0.694685
119858507	chr12:119858507:ACT:A	8.74538e-07	-2.2364e-10	-1.0464
119858543	chr12:119858543:A:G	2.45329e-07	-1.56774	-0.749757
119858838	chr12:119858838:G:A	1.26559e-06	-0.676803	-7.29212e-10
119859028	chr12:119859028:T:C	7.08944e-07	-2.2364e-10	-1.25632
119859062	chr12:119859062:AG:A	3.82411e-07	-0.532496	-1.3411
119859659	chr12:119859659:A:G	8.5032e-07	-2.2364e-10	-1.07448
119859762	chr12:119859762:A:G	2.63772e-07	-1.56709	-0.677919
119859873	chr12:119859873:C:G	3.37508e-06	-2.2364e-10	0.30408
119859957	chr12:119859957:T:C	1.44891e-07	-1.47491	-1.3692
119859963	chr12:119859963:C:T	6.58312e-07	-2.2364e-10	-1.33042
119860131	chr12:119860131:A:G	2.65646e-07	-1.5594	-0.678529
119860277	chr12:119860277:T:C	2.88568e-07	-1.48419	-0.670973
119861536	chr12:119861536:G:A	1.70428e-07	-1.615	-1.06678
119862114	chr12:119862114:A:C	2.55744e-07	-1.54735	-0.72857
119862180	chr12:119862180:G:A	2.85641e-07	-1.52568	-0.63968
119862367	chr12:119862367:C:T	8.14969e-07	-2.2364e-10	-1.11694
119862521	chr12:119862521:A:C	3.50801e-06	-2.2364e-10	0.342709
119862523	chr12:119862523:AG:A	6.42537e-07	-2.2364e-10	-1.35467
119862924	chr12:119862924:G:A	1.85096e-07	-1.19532	-1.4039
119862980	chr12:119862980:G:A	5.49331e-07	-1.51139	-7.29212e-10
119863178	chr12:119863178:G:A	6.42853e-07	-1.35418	-7.29212e-10
119863332	chr12:119863332:A:G	2.92028e-07	-1.52341	-0.619834
119863363	chr12:119863363:G:A	6.11186e-07	-2.2364e-10	-1.40469
119863432	chr12:119863432:G:C	2.75314e-07	-1.47605	-0.726135
119863718	chr12:119863718:G:A	2.47647e-07	-1.53126	-0.77683
119863923	chr12:119863923:T:C	1.75286e-07	-1.52009	-1.13359
119864116	chr12:119864116:T:G	6.11068e-07	-2.2364e-10	-1.40489
119864259	chr12:119864259:C:A	5.00339e-07	-1.60481	-7.29212e-10
119864812	chr12:119864812:A:G	1.60547e-07	-1.35544	-1.38607
119864869	chr12:119864869:TG:T	3.01143e-07	-1.50085	-0.611658
119865122	chr12:119865122:A:C	2.17828e-07	-1.26332	-1.17306
119865591	chr12:119865591:T:C	2.74432e-07	-1.38729	-0.8181
119865899	chr12:119865899:C:T	2.68223e-07	-1.5422	-0.686081
119867484	chr12:119867484:A:G	2.16714e-07	-1.5906	-0.850917
119867578	chr12:119867578:T:C	1.55527e-07	-1.3733	-1.39997
119867619	chr12:119867619:T:C	1.75198e-07	-1.2549	-1.39928
119868148	chr12:119868148:A:C	1.52018e-06	-2.2364e-10	-0.493509
119868429	chr12:119868429:C:T	3.35945e-07	-0.9148	-1.08835
119869001	chr12:119869001:G:A	1.72881e-07	-1.32144	-1.34604
119869082	chr12:119869082:G:A	6.2238e-07	-2.2364e-10	-1.38654
119869854	chr12:119869854:G:A	6.11058e-07	-2.2364e-10	-1.4049
119870137	chr12:119870137:A:C	6.7837e-07	-2.2364e-10	-1.3004
119870275	chr12:119870275:A:G	1.11329e-06	-2.2364e-10	-0.805016
119870277	chr12:119870277:A:G	6.78394e-07	-2.2364e-10	-1.30037
119870395	chr12:119870395:C:G	6.1359e-07	-2.2364e-10	-1.40077
119870426	chr12:119870426:C:T	7.05848e-07	-2.2364e-10	-1.26069
119870449	chr12:119870449:T:C	1.43588e-06	-2.2364e-10	-0.550559
119870634	chr12:119870634:A:G	1.73749e-07	-1.62254	-1.03994
119870839	chr12:119870839:A:G	1.21219e-07	-1.6297	-1.39279
119870901	chr12:119870901:G:A	7.48303e-07	-2.2364e-10	-1.20229
119870980	chr12:119870980:G:A	6.71526e-07	-2.2364e-10	-1.31054
119871088	chr12:119871088:C:T	4.09943e-06	-2.2364e-10	0.498509
119872205	chr12:119872205:T:C	6.52659e-07	-2.2364e-10	-1.33904
119872247	chr12:119872247:C:T	3.22329e-07	-0.853628	-1.19089
119872612	chr12:119872612:A:T	6.69193e-07	-2.2364e-10	-1.31402
119872889	chr12:119872889:G:A	1.22804e-07	-1.62806	-1.38145
119872903	chr12:119872903:GC:G	5.01925e-07	-1.60164	-7.29212e-10
119873337	chr12:119873337:G:A	1.16967e-06	-2.2364e-10	-0.755619
119873428	chr12:119873428:C:T	6.79249e-07	-2.2364e-10	-1.29911
119873497	chr12:119873497:C:A	6.68684e-07	-2.2364e-10	-1.31478
119873899	chr12:119873899:T:A	6.78802e-07	-2.2364e-10	-1.29977
119873947	chr12:119873947:G:T	3.58363e-06	-2.2364e-10	0.364037
119873989	chr12:119873989:C:G	8.27395e-07	-0.958501	-0.14331
119874364	chr12:119874364:T:C	1.89806e-07	-1.26648	-1.30761
119874713	chr12:119874713:C:T	8.81793e-07	-2.2364e-10	-1.03814
119874768	chr12:119874768:C:T	1.44933e-06	-2.2364e-10	-0.541239
119875060	chr12:119875060:G:T	6.70409e-07	-2.2364e-10	-1.31221
119875425	chr12:119875425:T:C	1.07319e-06	-2.2364e-10	-0.841703
119875707	chr12:119875707:G:A	1.33011e-06	-0.432376	-0.194703
119875845	chr12:119875845:G:A	6.71462e-07	-2.2364e-10	-1.31064
119876149	chr12:119876149:C:T	1.48547e-06	-0.516606	-7.29212e-10
119876365	chr12:119876365:G:A	6.80141e-07	-2.2364e-10	-1.29779
119876500	chr12:119876500:C:T	7.78547e-07	-0.994384	-0.168282
119876755	chr12:119876755:A:G	6.14481e-07	-1.39932	-7.29212e-10
119876771	chr12:119876771:G:A	2.33083e-07	-1.32038	-1.04832
119876906	chr12:119876906:A:G	6.54756e-07	-2.2364e-10	-1.33583
119877128	chr12:119877128:G:A	6.14014e-07	-2.2364e-10	-1.40008
119877267	chr12:119877267:T:C	1.89309e-06	-2.2364e-10	-0.274129
119877413	chr12:119877413:T:C	5.19642e-07	-1.56695	-7.29212e-10
119877871	chr12:119877871:A:G	6.93964e-07	-2.2364e-10	-1.27767
119878361	chr12:119878361:A:G	6.1798e-07	-2.2364e-10	-1.39364
119878392	chr12:119878392:CA:C	7.89561e-07	-2.2364e-10	-1.14862
119878689	chr12:119878689:A:G	6.16868e-07	-2.2364e-10	-1.39544
119878705	chr12:119878705:A:C	5.19712e-07	-0.800194	-0.766626
119878912	chr12:119878912:G:A	6.94181e-07	-2.2364e-10	-1.27736
119879282	chr12:119879282:G:A	4.30232e-07	-1.00186	-0.753912
119879391	chr12:119879391:A:C	6.93558e-07	-2.2364e-10	-1.27826
119879453	chr12:119879453:G:T	4.09406e-07	-1.10835	-0.697034
119879715	chr12:119879715:A:G	6.84665e-07	-2.2364e-10	-1.29116
119879870	chr12:119879870:A:C	4.87036e-07	-0.842232	-0.789525
119880058	chr12:119880058:T:A	1.77723e-07	-1.25037	-1.3895
119880408	chr12:119880408:T:C	6.88453e-07	-2.2364e-10	-1.28565
119880780	chr12:119880780:C:A	6.94181e-07	-2.2364e-10	-1.27736
119880927	chr12:119880927:T:C	6.94181e-07	-2.2364e-10	-1.27736
119881126	chr12:119881126:G:A	6.56067e-07	-2.2364e-10	-1.33383
119881169	chr12:119881169:C:G	6.11806e-07	-2.2364e-10	-1.40368
119881364	chr12:119881364:C:T	6.94181e-07	-2.2364e-10	-1.27736
119881455	chr12:119881455:T:C	4.76362e-07	-0.848363	-0.805554
119882156	chr12:119882156:C:T	6.27446e-07	-2.2364e-10	-1.37844
119882415	chr12:119882415:G:C	6.26549e-07	-2.2364e-10	-1.37987
119882730	chr12:119882730:A:T	6.16848e-07	-2.2364e-10	-1.39547
119882737	chr12:119882737:C:T	1.61271e-07	-1.35406	-1.38294
119883032	chr12:119883032:G:T	2.59798e-06	-2.2364e-10	0.0423949
119883524	chr12:119883524:T:C	1.4428e-07	-1.4576	-1.39074
119883752	chr12:119883752:C:A	1.06544e-06	-2.2364e-10	-0.848952
119883896	chr12:119883896:C:T	4.89185e-07	-0.983924	-0.64343
119884436	chr12:119884436:C:T	5.09214e-07	-1.58723	-7.29212e-10
119884659	chr12:119884659:C:T	6.54412e-07	-2.2364e-10	-1.33636
119884814	chr12:119884814:A:G	5.17839e-07	-0.936351	-0.63408
119884830	chr12:119884830:G:A	5.02745e-07	-1.00159	-0.59842
119885792	chr12:119885792:A:C	4.90575e-07	-1.62452	-7.29212e-10
119886217	chr12:119886217:T:C	1.30069e-07	-1.59613	-1.3559
119886281	chr12:119886281:G:A	1.23142e-06	-2.2364e-10	-0.704169
119886512	chr12:119886512:A:T	4.92263e-07	-1.62108	-7.29212e-10
119886827	chr12:119886827:A:C	6.70362e-07	-2.2364e-10	-1.31228
119886836	chr12:119886836:T:A	1.20559e-06	-2.2364e-10	-0.725369
119887314	chr12:119887314:C:T	6.40223e-07	-2.2364e-10	-1.35828
119887477	chr12:119887477:G:A	6.17025e-07	-2.2364e-10	-1.39518
119887490	chr12:119887490:C:T	6.2433e-07	-2.2364e-10	-1.38341
119887518	chr12:119887518:G:A	4.64706e-05	2.92648	-7.29212e-10
119887886	chr12:119887886:G:A	1.12568e-06	-2.2364e-10	-0.793952
119888259	chr12:119888259:T:C	1.62467e-07	-1.34699	-1.38263
119888803	chr12:119888803:T:C	1.13927e-06	-2.2364e-10	-0.781948
119888804	chr12:119888804:G:A	6.11047e-07	-2.2364e-10	-1.40492
119888828	chr12:119888828:G:A	2.28372e-06	-2.2364e-10	-0.0865325
119888882	chr12:119888882:C:G	1.35315e-07	-1.58107	-1.33142
119889201	chr12:119889201:G:A	5.21156e-07	-1.56405	-7.29212e-10
119889384	chr12:119889384:G:A	8.9243e-07	-2.2364e-10	-1.02615
119889507	chr12:119889507:T:C	1.08523e-06	-2.2364e-10	-0.830548
119889509	chr12:119889509:G:A	1.02644e-06	-2.2364e-10	-0.886238
119890036	chr12:119890036:C:T	1.18738e-06	-2.2364e-10	-0.740592
119890356	chr12:119890356:C:T	6.12059e-07	-2.2364e-10	-1.40327
119890509	chr12:119890509:G:A	5.91244e-07	-1.43786	-7.29212e-10
119891042	chr12:119891042:T:C	6.25613e-07	-2.2364e-10	-1.38136
119891051	chr12:119891051:G:A	6.25326e-07	-2.2364e-10	-1.38182
119891302	chr12:119891302:C:T	1.18256e-06	-2.2364e-10	-0.744657
119891637	chr12:119891637:T:C	1.71115e-06	-2.2364e-10	-0.375176
119891903	chr12:119891903:T:C	1.38105e-06	-2.2364e-10	-0.589494
119891909	chr12:119891909:G:T	7.00936e-07	-2.2364e-10	-1.26768
119892119	chr12:119892119:C:A	6.27823e-07	-2.2364e-10	-1.37784
119892209	chr12:119892209:T:G	6.44728e-07	-0.845423	-0.505843
119892412	chr12:119892412:T:C	4.20187e-06	-2.2364e-10	0.523191
119892634	chr12:119892634:TTA:T	6.11161e-07	-2.2364e-10	-1.40473
119892640	chr12:119892640:C:A	6.11161e-07	-2.2364e-10	-1.40473
119892705	chr12:119892705:G:A	7.33686e-07	-2.2364e-10	-1.22201
119892999	chr12:119892999:A:G	6.33848e-07	-2.2364e-10	-1.36828
119893639	chr12:119893639:A:G	6.35579e-07	-1.0036	-0.361962
119893887	chr12:119893887:C:T	4.49686e-07	-1.06272	-0.648829
119893988	chr12:119893988:T:C	1.95059e-06	-2.2364e-10	-0.244206
119894319	chr12:119894319:TAC:T	4.80763e-07	-0.925993	-0.718728
119894369	chr12:119894369:A:G	8.32859e-07	-1.09523	-7.29212e-10
119894382	chr12:119894382:C:T	6.18899e-07	-1.39215	-7.29212e-10
119894394	chr12:119894394:A:C	4.47388e-07	-1.0112	-0.705473
119894481	chr12:119894481:C:T	9.78554e-07	-2.2364e-10	-0.934018
119894594	chr12:119894594:T:A	4.86775e-07	-0.9333	-0.698993
119895200	chr12:119895200:A:T	4.8564e-07	-0.934186	-0.700442
119895281	chr12:119895281:A:C	5.82614e-07	-0.942656	-0.509915
119895572	chr12:119895572:AAGT:A	6.21311e-07	-2.2364e-10	-1.38826
119895671	chr12:119895671:T:C	8.25623e-07	-2.2364e-10	-1.10396
119895867	chr12:119895867:G:A	1.52848e-07	-1.40438	-1.38628
119895979	chr12:119895979:T:C	1.10811e-06	-2.2364e-10	-0.809683
119896269	chr12:119896269:G:C	6.69187e-07	-2.2364e-10	-1.31403
119896352	chr12:119896352:C:T	1.40052e-07	-1.48613	-1.39195
119896987	chr12:119896987:T:C	8.27331e-07	-1.10189	-7.29212e-10
119897355	chr12:119897355:C:T	1.89764e-07	-1.55652	-1.0178
119897579	chr12:119897579:A:G	9.4286e-07	-2.2364e-10	-0.971177
119897739	chr12:119897739:A:G	1.27804e-06	-2.2364e-10	-0.667014
119897885	chr12:119897885:A:T	9.54645e-07	-2.2364e-10	-0.958754
119898207	chr12:119898207:G:A	1.09426e-06	-2.2364e-10	-0.822263
119898249	chr12:119898249:C:T	1.09807e-06	-1.62934	0.810557
119898418	chr12:119898418:A:T	6.76764e-07	-2.2364e-10	-1.30277
119898573	chr12:119898573:T:C	9.44572e-07	-2.2364e-10	-0.969363
119899467	chr12:119899467:T:C	2.18004e-07	-1.16748	-1.2681
119899841	chr12:119899841:C:T	3.048e-07	-1.26721	-0.833235
119900016	chr12:119900016:C:T	6.58027e-07	-2.2364e-10	-1.33085
119900126	chr12:119900126:C:T	2.43267e-07	-1.10373	-1.22221
119900188	chr12:119900188:C:T	3.3223e-07	-1.27559	-0.738679
119900201	chr12:119900201:G:A	6.11264e-07	-2.2364e-10	-1.40457
119900314	chr12:119900314:G:A	2.68412e-07	-0.981053	-1.24652
119900329	chr12:119900329:G:A	2.39223e-07	-1.04907	-1.29363
119900381	chr12:119900381:A:G	2.73954e-07	-1.01392	-1.19321
119900487	chr12:119900487:T:C	8.70453e-07	-0.310876	-0.740205
119900793	chr12:119900793:G:A	2.5745e-07	-1.06111	-1.20816
119901226	chr12:119901226:A:G	2.7705e-07	-0.925683	-1.27021
119901400	chr12:119901400:T:C	2.44668e-07	-1.0347	-1.28549
119901526	chr12:119901526:C:T	8.20376e-07	-0.276748	-0.833583
119901893	chr12:119901893:T:C	2.76073e-07	-0.851803	-1.34763
119901985	chr12:119901985:A:G	4.08939e-07	-0.460661	-1.34587
119902205	chr12:119902205:G:A	6.26713e-07	-2.2364e-10	-1.37961
119902342	chr12:119902342:C:G	2.7072e-07	-0.887763	-1.33125
119902512	chr12:119902512:C:A	6.34304e-07	-2.2364e-10	-1.36757
119902517	chr12:119902517:A:G	2.40506e-07	-1.05835	-1.27899
119902816	chr12:119902816:A:C	7.56996e-07	-2.2364e-10	-1.19074
119902875	chr12:119902875:T:C	2.91025e-07	-1.06235	-1.08434
119902966	chr12:119902966:G:C	1.6876e-07	-1.57869	-1.11292
119903260	chr12:119903260:T:C	2.62045e-07	-0.971396	-1.28018
119903418	chr12:119903418:C:T	2.6452e-07	-0.957629	-1.28455
119903722	chr12:119903722:C:T	3.07735e-07	-1.06683	-1.02402
119904430	chr12:119904430:G:A	6.06135e-07	-1.41299	-7.29212e-10
119904761	chr12:119904761:T:C	1.16506e-06	-2.2364e-10	-0.759567
119905325	chr12:119905325:C:A	2.19128e-07	-1.15988	-1.27056
119905441	chr12:119905441:C:T	6.22536e-07	-2.2364e-10	-1.38629
119906141	chr12:119906141:G:T	6.36934e-07	-2.2364e-10	-1.36343
119906297	chr12:119906297:G:A	1.07419e-06	0.13588	-0.976653
119906307	chr12:119906307:C:T	4.11589e-07	-1.59546	-0.204605
119906359	chr12:119906359:C:A	4.16204e-07	-1.60277	-0.186152
119906441	chr12:119906441:C:T	6.67385e-07	-1.31673	-7.29212e-10
119906532	chr12:119906532:A:G	1.95597e-07	-1.60755	-0.93649
119907090	chr12:119907090:T:C	1.87259e-07	-1.61221	-0.975389
119907100	chr12:119907100:C:A	6.11552e-07	-2.2364e-10	-1.40409
119907672	chr12:119907672:T:G	1.93742e-07	-1.61264	-0.94093
119908061	chr12:119908061:C:T	7.66848e-05	2.28499	1.14237
119908151	chr12:119908151:T:C	9.1694e-05	2.33222	1.2739
119908186	chr12:119908186:CTA:C	6.13965e-07	-2.2364e-10	-1.40016
119908248	chr12:119908248:T:C	6.18094e-07	-2.2364e-10	-1.39345
119908403	chr12:119908403:C:T	7.13088e-05	2.41554	0.939137
119908564	chr12:119908564:T:G	1.6433e-07	-1.62293	-1.09528
119908938	chr12:119908938:C:T	4.36549e-05	1.76265	1.10133
119908999	chr12:119908999:G:A	2.65777e-06	0.355884	-0.290737
119909111	chr12:119909111:C:T	5.49008e-07	-1.51198	-7.29212e-10
119909180	chr12:119909180:G:A	6.1157e-07	-2.2364e-10	-1.40407
119909236	chr12:119909236:ACAATACTGC:A	6.40082e-07	-2.2364e-10	-1.3585
119909413	chr12:119909413:C:T	5.62717e-07	-1.48732	-7.29212e-10
119909759	chr12:119909759:T:A	4.23441e-06	0.607506	-0.0766014
119909873	chr12:119909873:T:C	1.07971e-06	-1.61511	0.779463
119910021	chr12:119910021:T:C	6.23004e-07	-2.2364e-10	-1.38554
119910034	chr12:119910034:G:C	1.58195e-07	-1.52181	-1.23446
119910046	chr12:119910046:A:G	3.124e-07	-0.739986	-1.33582
119910133	chr12:119910133:G:T	5.01385e-07	-1.60272	-7.29212e-10
119910483	chr12:119910483:A:G	6.12225e-07	-2.2364e-10	-1.40299
119910735	chr12:119910735:C:A	9.26008e-07	-2.2364e-10	-0.989212
119911185	chr12:119911185:T:C	6.13087e-07	-2.2364e-10	-1.40159
119911304	chr12:119911304:C:T	6.16664e-07	-2.2364e-10	-1.39577
119911559	chr12:119911559:G:A	6.13966e-07	-2.2364e-10	-1.40015
119911604	chr12:119911604:A:C	5.17308e-07	-1.57146	-7.29212e-10
119911725	chr12:119911725:G:A	1.19628e-06	-2.2364e-10	-0.733118
119912083	chr12:119912083:A:G	3.64356e-07	-0.729859	-1.1921
119912277	chr12:119912277:A:G	6.64285e-07	-2.2364e-10	-1.32138
119912281	chr12:119912281:A:G	6.63523e-07	-2.2364e-10	-1.32253
119912307	chr12:119912307:G:C	2.46179e-07	-0.950512	-1.36352
119913008	chr12:119913008:A:G	6.63259e-07	-2.2364e-10	-1.32293
119913105	chr12:119913105:A:G	9.19469e-07	-2.2364e-10	-0.996298
119913543	chr12:119913543:A:C	5.7365e-07	-1.46808	-7.29212e-10
119914052	chr12:119914052:TAAA:T	1.29333e-07	-1.55346	-1.40424
119914245	chr12:119914245:A:G	1.13474e-06	-2.2364e-10	-0.785939
119914379	chr12:119914379:T:TA	7.06481e-07	-2.2364e-10	-1.2598
119914588	chr12:119914588:C:T	6.79458e-07	-2.2364e-10	-1.2988
119914988	chr12:119914988:G:C	1.13312e-06	-2.2364e-10	-0.787368
119915173	chr12:119915173:A:G	1.093e-06	-2.2364e-10	-0.823414
119915439	chr12:119915439:T:A	6.89961e-07	-2.2364e-10	-1.28346
119915756	chr12:119915756:T:C	6.96804e-07	-2.2364e-10	-1.27359
119916850	chr12:119916850:C:T	7.23872e-07	-2.2364e-10	-1.23548
119917285	chr12:119917285:G:A	7.05067e-07	-2.2364e-10	-1.2618
119917398	chr12:119917398:G:C	1.61521e-07	-1.60332	-1.13214
119917759	chr12:119917759:A:C	1.60335e-07	-1.57904	-1.16379
119917905	chr12:119917905:A:C	7.93166e-07	-2.2364e-10	-1.14406
119918077	chr12:119918077:C:T	4.88512e-07	-1.62873	-7.29212e-10
119918260	chr12:119918260:C:T	1.14389e-06	-2.2364e-10	-0.777907
119919484	chr12:119919484:G:A	1.39259e-07	-1.51041	-1.37335
119920132	chr12:119920132:G:A	9.85914e-07	-2.2364e-10	-0.926525
119920482	chr12:119920482:A:G	7.26835e-07	-2.2364e-10	-1.23139
119920564	chr12:119920564:G:T	1.8449e-07	-1.54058	-1.06192
119921648	chr12:119921648:A:G	7.3937e-07	-2.2364e-10	-1.2143
119922451	chr12:119922451:G:A	1.68603e-07	-1.45576	-1.23678
119922651	chr12:119922651:C:T	1.59935e-07	-1.5713	-1.17403
119922701	chr12:119922701:C:T	7.3789e-07	-2.2364e-10	-1.2163
119922750	chr12:119922750:A:G	6.19289e-07	-2.2364e-10	-1.39152
119923536	chr12:119923536:T:C	1.52975e-07	-1.58552	-1.2043
119923592	chr12:119923592:T:C	1.2257e-06	-0.70883	-7.29212e-10
119924119	chr12:119924119:G:A	1.18188e-06	-2.2364e-10	-0.74523
119924218	chr12:119924218:A:G	1.51566e-07	-1.57217	-1.2269
119924579	chr12:119924579:C:T	1.07332e-06	-2.2364e-10	-0.841584
119924972	chr12:119924972:G:A	1.10919e-06	-0.808711	-7.29212e-10
119925258	chr12:119925258:G:A	1.90399e-07	-1.56995	-1.00102
119925267	chr12:119925267:G:A	1.48492e-06	-2.2364e-10	-0.516975
119925581	chr12:119925581:A:G	7.49509e-07	-2.2364e-10	-1.20068
119925593	chr12:119925593:A:C	6.19356e-07	-2.2364e-10	-1.39141
119925597	chr12:119925597:C:T	1.48417e-06	-2.2364e-10	-0.51748
119925810	chr12:119925810:C:T	1.88712e-07	-1.55015	-1.02972
119925874	chr12:119925874:G:A	2.83299e-07	-1.47419	-0.699401
119926035	chr12:119926035:C:T	8.67802e-07	-2.2364e-10	-1.05413
119926231	chr12:119926231:G:A	8.04559e-07	-2.2364e-10	-1.1298
119926664	chr12:119926664:C:T	1.26101e-06	-2.2364e-10	-0.68043
119927315	chr12:119927315:T:C	6.11831e-07	-2.2364e-10	-1.40364
119927378	chr12:119927378:G:A	5.01837e-07	-1.60182	-7.29212e-10
119927706	chr12:119927706:A:C	6.29425e-07	-2.2364e-10	-1.37529
119927761	chr12:119927761:G:A	6.82662e-07	-2.2364e-10	-1.29409
119928037	chr12:119928037:G:A	1.367e-07	-1.52397	-1.37834
119928097	chr12:119928097:C:T	1.42375e-07	-1.55877	-1.30286
119928133	chr12:119928133:C:T	2.91151e-07	-1.43832	-0.70793
119928203	chr12:119928203:TG:T	8.54432e-07	-2.2364e-10	-1.06966
119928431	chr12:119928431:T:A	1.53927e-07	-1.57017	-1.21345
119928551	chr12:119928551:C:T	2.68428e-07	-1.37485	-0.852663
119928582	chr12:119928582:T:C	6.22804e-07	-2.2364e-10	-1.38586
119928844	chr12:119928844:T:C	1.35009e-06	-2.2364e-10	-0.612169
119929052	chr12:119929052:A:G	1.4226e-07	-1.49144	-1.371
119929096	chr12:119929096:T:G	1.35628e-07	-1.54161	-1.36857
119929108	chr12:119929108:G:A	2.65847e-06	-2.2364e-10	0.0654134
119929263	chr12:119929263:A:ATTTTAGGTATC	6.1311e-07	-2.2364e-10	-1.40155
119929284	chr12:119929284:G:A	1.60034e-07	-1.41463	-1.33008
119929343	chr12:119929343:G:A	4.93382e-07	-1.21122	-0.407591
119929437	chr12:119929437:T:C	1.55256e-07	-1.38178	-1.39324
119929828	chr12:119929828:T:C	1.37816e-07	-1.51953	-1.37464
119929964	chr12:119929964:A:G	2.51392e-07	-1.43067	-0.862415
119930160	chr12:119930160:T:C	1.37409e-07	-1.52368	-1.37345
119930382	chr12:119930382:G:A	1.07196e-06	-2.2364e-10	-0.842854
119930624	chr12:119930624:C:G	1.34208e-07	-1.53262	-1.38808
119930817	chr12:119930817:C:T	1.33925e-06	-2.2364e-10	-0.620228
119931309	chr12:119931309:C:T	1.43353e-07	-1.47845	-1.37634
119931433	chr12:119931433:T:C	1.00425e-06	-2.2364e-10	-0.908097
119931775	chr12:119931775:A:G	1.45035e-07	-1.50448	-1.33864
119932054	chr12:119932054:C:T	1.246e-06	-2.2364e-10	-0.6924
119932377	chr12:119932377:A:G	1.27696e-07	-1.59102	-1.37942
119933226	chr12:119933226:G:A	6.13131e-07	-2.2364e-10	-1.40151
119933364	chr12:119933364:T:A	1.62216e-07	-1.52316	-1.208
119934025	chr12:119934025:CTTGCTCTG:C	6.33741e-07	-2.2364e-10	-1.36845
119934027	chr12:119934027:T:C	1.49765e-06	-2.2364e-10	-0.50844
119934504	chr12:119934504:A:G	4.90913e-07	-1.62383	-7.29212e-10
119934598	chr12:119934598:T:C	9.1133e-07	-2.2364e-10	-1.00519
119935095	chr12:119935095:G:A	3.87867e-07	-1.16718	-0.692253
119935178	chr12:119935178:G:A	5.38199e-07	-1.53187	-7.29212e-10
119935532	chr12:119935532:A:G	8.18392e-07	-2.2364e-10	-1.11275
119935540	chr12:119935540:A:G	3.83109e-07	-1.2919	-0.579876
119936163	chr12:119936163:G:A	6.14891e-07	-2.2364e-10	-1.39865
119936495	chr12:119936495:T:G	3.28196e-07	-0.978884	-1.0476
119937433	chr12:119937433:T:C	7.31828e-07	-2.2364e-10	-1.22455
119937516	chr12:119937516:G:A	6.61493e-07	-2.2364e-10	-1.3256
119937795	chr12:119937795:T:C	3.64721e-07	-0.916033	-1.00493
119937891	chr12:119937891:C:T	1.85223e-07	-1.6305	-0.968034
119937913	chr12:119937913:G:A	7.33995e-07	-2.2364e-10	-1.22159
119937947	chr12:119937947:C:A	1.35771e-06	-0.644892	0.0383544
119938099	chr12:119938099:G:C	6.18045e-07	-2.2364e-10	-1.39353
119938488	chr12:119938488:G:C	4.05366e-07	-0.448011	-1.36729
119938549	chr12:119938549:C:T	6.18832e-07	-2.2364e-10	-1.39226
119938674	chr12:119938674:G:A	6.18947e-07	-2.2364e-10	-1.39208
119938868	chr12:119938868:C:A	7.66521e-07	-2.2364e-10	-1.17823
119938894	chr12:119938894:G:A	4.57374e-07	-1.06093	-0.633664
119939588	chr12:119939588:G:A	4.52283e-07	-0.982345	-0.72344
119939860	chr12:119939860:T:A	6.11114e-07	-2.2364e-10	-1.40481
119939936	chr12:119939936:C:A	6.19098e-07	-2.2364e-10	-1.39183
119940498	chr12:119940498:T:C	4.48218e-07	-0.987593	-0.727221
119940512	chr12:119940512:C:T	4.74455e-07	-0.935349	-0.722579
119941236	chr12:119941236:C:T	4.21405e-07	-1.02492	-0.751583
119941447	chr12:119941447:C:T	6.41562e-07	-2.2364e-10	-1.35619
119941496	chr12:119941496:G:A	6.56235e-07	-2.2364e-10	-1.33357
119941555	chr12:119941555:A:T	7.44083e-07	-2.2364e-10	-1.20794
119941889	chr12:119941889:A:G	6.15422e-07	-2.2364e-10	-1.39779
119942057	chr12:119942057:T:G	7.41609e-07	-2.2364e-10	-1.21127
119942298	chr12:119942298:A:G	5.01403e-07	-0.991291	-0.611392
119942308	chr12:119942308:T:A	7.52198e-07	-2.2364e-10	-1.19709
119942512	chr12:119942512:T:C	2.00971e-06	-0.214351	-7.29212e-10
119942599	chr12:119942599:C:T	6.15961e-07	-2.2364e-10	-1.39691
119942683	chr12:119942683:G:A	7.06203e-07	-2.2364e-10	-1.26019
119942791	chr12:119942791:GTCTCGC:G	4.3874e-07	-0.752531	-0.983656
119942809	chr12:119942809:G:A	1.53086e-07	-1.41155	-1.37754
119942822	chr12:119942822:T:C	1.33474e-06	-2.2364e-10	-0.6236
119943335	chr12:119943335:C:T	7.25271e-07	-0.140664	-1.09289
119943993	chr12:119943993:A:G	7.30014e-07	-2.2364e-10	-1.22703
119944194	chr12:119944194:C:T	4.93181e-07	-1.61922	-7.29212e-10
119944668	chr12:119944668:T:C	6.31771e-07	-2.2364e-10	-1.37157
119944810	chr12:119944810:G:A	1.51777e-07	-1.4048	-1.39289
119944971	chr12:119944971:A:T	8.08267e-07	-2.2364e-10	-1.1252
119945458	chr12:119945458:C:T	1.68518e-06	-2.2364e-10	-0.390468
119945604	chr12:119945604:A:G	7.1549e-07	-2.2364e-10	-1.24713
119945892	chr12:119945892:C:T	7.88181e-07	-2.2364e-10	-1.15037
119946160	chr12:119946160:G:A	6.16154e-07	-2.2364e-10	-1.3966
119946263	chr12:119946263:G:A	3.41455e-07	-0.680385	-1.30649
119946389	chr12:119946389:C:T	6.54139e-07	-2.2364e-10	-1.33678
119946457	chr12:119946457:C:T	6.11492e-07	-2.2364e-10	-1.40419
119946613	chr12:119946613:G:A	1.0857e-06	-2.2364e-10	-0.830114
119946814	chr12:119946814:T:A	1.09714e-06	-2.2364e-10	-0.819633
119947982	chr12:119947982:GT:G	6.42648e-07	-2.2364e-10	-1.3545
119948711	chr12:119948711:G:A	1.16094e-06	-2.2364e-10	-0.763107
119949157	chr12:119949157:T:A	1.34023e-07	-1.54082	-1.38127
119949500	chr12:119949500:C:T	1.00072e-06	-2.2364e-10	-0.911618
119949529	chr12:119949529:G:A	1.09666e-06	-2.2364e-10	-0.820072
119949856	chr12:119949856:T:C	1.48562e-07	-1.48953	-1.32956
119950237	chr12:119950237:T:A	6.81256e-07	-2.2364e-10	-1.29616
119950400	chr12:119950400:T:C	6.45272e-07	-2.2364e-10	-1.35042
119950907	chr12:119950907:C:T	1.073e-06	-2.2364e-10	-0.841884
119951031	chr12:119951031:G:A	2.50843e-07	-1.12723	-1.16804
119951054	chr12:119951054:A:G	1.26282e-07	-1.62206	-1.35952
119951120	chr12:119951120:C:T	1.2954e-07	-1.57045	-1.38566
119951549	chr12:119951549:T:G	1.90308e-06	-2.2364e-10	-0.268865
119952147	chr12:119952147:A:G	1.53431e-07	-1.4933	-1.29355
119952195	chr12:119952195:T:C	1.21919e-07	-1.62446	-1.39228
119952273	chr12:119952273:A:G	6.9719e-07	-2.2364e-10	-1.27304
119952640	chr12:119952640:G:A	6.21176e-07	-2.2364e-10	-1.38848
119952711	chr12:119952711:C:T	2.3884e-06	-0.0417151	-7.29212e-10
119952855	chr12:119952855:A:G	1.37809e-07	-1.5562	-1.33803
119953366	chr12:119953366:T:C	4.47115e-07	-0.919526	-0.797754
119953382	chr12:119953382:C:T	7.98253e-07	-1.13767	-7.29212e-10
119953615	chr12:119953615:T:C	6.46336e-07	-2.2364e-10	-1.34877
119953715	chr12:119953715:C:T	4.77138e-07	-0.882812	-0.769478
119954311	chr12:119954311:G:A	1.80026e-07	-1.23008	-1.39691
119954416	chr12:119954416:G:A	1.07658e-06	-2.2364e-10	-0.838553
119954657	chr12:119954657:T:A	1.34458e-07	-1.6075	-1.31135
119954677	chr12:119954677:A:T	1.2489e-07	-1.62469	-1.36797
119954781	chr12:119954781:G:A	2.00639e-07	-1.44518	-1.07341
119955238	chr12:119955238:G:A	5.94066e-07	-0.532567	-0.900537
119955454	chr12:119955454:G:A	6.19981e-07	-2.2364e-10	-1.39041
119955556	chr12:119955556:C:G	1.19267e-06	-2.2364e-10	-0.736144
119955705	chr12:119955705:T:G	1.29615e-07	-1.55249	-1.40304
119955754	chr12:119955754:G:A	3.81586e-07	-1.3999	-0.475853
119955952	chr12:119955952:A:C	1.43597e-07	-1.54446	-1.30863
119956156	chr12:119956156:C:T	1.19276e-06	-2.2364e-10	-0.736066
119956574	chr12:119956574:T:C	1.32346e-07	-1.62485	-1.30983
119956621	chr12:119956621:T:C	1.2217e-06	-0.712097	-7.29212e-10
119956783	chr12:119956783:G:A	1.60305e-07	-1.3381	-1.40492
119956931	chr12:119956931:C:T	6.87774e-07	-2.2364e-10	-1.28663
119957198	chr12:119957198:G:A	3.27003e-07	-0.952398	-1.07773
119957239	chr12:119957239:C:T	1.50912e-07	-1.60716	-1.19624
119957315	chr12:119957315:T:C	7.16678e-07	-2.2364e-10	-1.24547
119957546	chr12:119957546:G:A	7.73937e-07	-2.2364e-10	-1.1686
119957556	chr12:119957556:G:A	1.0016e-06	-2.2364e-10	-0.910738
119957983	chr12:119957983:T:A	2.07316e-06	-2.2364e-10	-0.183266
119958344	chr12:119958344:G:C	6.11391e-07	-2.2364e-10	-1.40436
119958483	chr12:119958483:C:T	7.12413e-07	-2.2364e-10	-1.25144
119958491	chr12:119958491:T:C	3.97387e-07	-1.01928	-0.815908
119958506	chr12:119958506:C:T	8.12907e-07	-2.2364e-10	-1.11948
119958811	chr12:119958811:T:C	3.03299e-07	-1.13797	-0.967409
119958895	chr12:119958895:C:T	3.73939e-07	-1.01795	-0.878054
119959018	chr12:119959018:G:A	1.2598e-06	-2.2364e-10	-0.681387
119959199	chr12:119959199:C:T	1.31386e-07	-1.617	-1.32496
119959427	chr12:119959427:T:C	1.40035e-07	-1.57567	-1.30253
119959795	chr12:119959795:T:G	2.21612e-06	-2.2364e-10	-0.116579
119960109	chr12:119960109:T:C	1.32513e-06	-0.630826	-7.29212e-10
119960131	chr12:119960131:A:G	1.44605e-06	-0.543506	-7.29212e-10
119960706	chr12:119960706:C:T	3.96804e-07	-1.43218	-0.404469
119960707	chr12:119960707:G:A	4.15389e-07	-1.00081	-0.790071
119960756	chr12:119960756:G:A	3.64945e-07	-0.968301	-0.952046
119960950	chr12:119960950:T:C	9.02843e-07	-1.01455	-7.29212e-10
119961606	chr12:119961606:G:A	1.19319e-06	-2.2364e-10	-0.735706
119962269	chr12:119962269:C:T	6.11965e-07	-2.2364e-10	-1.40342
119962427	chr12:119962427:T:C	2.83191e-07	-1.40923	-0.764745
119962577	chr12:119962577:C:G	5.03666e-07	-1.59818	-7.29212e-10
119962792	chr12:119962792:G:A	1.07237e-06	-2.2364e-10	-0.842469
119962986	chr12:119962986:T:C	1.38512e-07	-1.56194	-1.3272
119963396	chr12:119963396:C:T	1.07117e-06	-2.2364e-10	-0.843591
119963486	chr12:119963486:G:A	7.07821e-07	-2.2364e-10	-1.2579
119963899	chr12:119963899:G:A	3.86349e-07	-0.940424	-0.92293
119964467	chr12:119964467:C:A	2.26927e-06	-2.2364e-10	-0.0928827
119964681	chr12:119964681:C:T	1.39882e-06	-2.2364e-10	-0.576707
119964720	chr12:119964720:A:G	9.81567e-07	-2.2364e-10	-0.930944
119964988	chr12:119964988:G:A	2.33781e-07	-1.58285	-0.782865
119965214	chr12:119965214:T:C	1.50843e-07	-1.56347	-1.24039
119965878	chr12:119965878:C:CA	1.12579e-06	-2.2364e-10	-0.793856
119965965	chr12:119965965:A:G	1.18336e-06	-2.2364e-10	-0.743982
119965993	chr12:119965993:C:T	2.98038e-07	-1.39758	-0.725295
119966876	chr12:119966876:C:T	5.66625e-07	-1.4804	-7.29212e-10
119967254	chr12:119967254:T:C	3.56205e-07	-0.942645	-1.00194
119967598	chr12:119967598:G:A	6.72647e-07	-2.2364e-10	-1.30887
119968659	chr12:119968659:T:TA	6.48824e-07	-2.2364e-10	-1.34493
119968871	chr12:119968871:C:G	6.273e-07	-2.2364e-10	-1.37867
119969024	chr12:119969024:C:T	6.88667e-07	-2.2364e-10	-1.28534
119973053	chr12:119973053:C:T	1.4582e-06	-2.2364e-10	-0.535134
119973140	chr12:119973140:G:A	6.8836e-07	-2.2364e-10	-1.28578
119973183	chr12:119973183:G:A	6.94934e-07	-2.2364e-10	-1.27628
119973250	chr12:119973250:C:T	4.88928e-07	-1.62788	-7.29212e-10
119973496	chr12:119973496:G:A	7.42019e-07	-2.2364e-10	-1.21072
119974632	chr12:119974632:A:G	2.09074e-07	-1.52816	-0.949253
119975216	chr12:119975216:A:T	1.68267e-07	-1.32387	-1.37067
119976370	chr12:119976370:T:G	2.0892e-07	-1.31675	-1.16139
119976809	chr12:119976809:G:A	7.584e-07	-1.18888	-7.29212e-10
119977013	chr12:119977013:T:C	8.18916e-07	-2.2364e-10	-1.11211
119977116	chr12:119977116:A:G	6.2297e-07	-2.2364e-10	-1.3856
119977400	chr12:119977400:T:C	7.3717e-07	-2.2364e-10	-1.21728
119978204	chr12:119978204:G:A	7.15071e-07	-2.2364e-10	-1.24771
119978442	chr12:119978442:G:A	5.78177e-07	-1.46021	-7.29212e-10
119978516	chr12:119978516:A:G	1.07028e-06	-1.38298	0.53856
119978653	chr12:119978653:G:A	1.39837e-07	-1.62001	-1.25961
119978658	chr12:119978658:C:A	5.06982e-07	-1.59162	-7.29212e-10
119978866	chr12:119978866:A:C	6.84833e-05	-2.2364e-10	3.31425
119978880	chr12:119978880:C:CA	5.00151e-07	-1.60518	-7.29212e-10
119979350	chr12:119979350:A:G	7.11006e-07	-2.2364e-10	-1.25341
119979371	chr12:119979371:C:T	5.91506e-07	-1.43742	-7.29212e-10
119979464	chr12:119979464:T:C	1.64773e-07	-1.31697	-1.39855
119979558	chr12:119979558:T:C	1.44882e-06	-0.541588	-7.29212e-10
119979694	chr12:119979694:A:G	1.2977e-07	-1.61373	-1.3406
119980514	chr12:119980514:G:A	7.10544e-07	-2.2364e-10	-1.25406
119980635	chr12:119980635:C:T	3.83478e-06	-0.646402	1.07817
119980695	chr12:119980695:C:T	6.11846e-07	-2.2364e-10	-1.40361
119980848	chr12:119980848:C:T	3.91879e-06	-0.676083	1.12953
119980912	chr12:119980912:T:G	5.70379e-05	-2.2364e-10	3.13138
119981013	chr12:119981013:G:T	6.97992e-07	-2.2364e-10	-1.27189
119981056	chr12:119981056:T:C	6.53463e-07	-1.00004	-0.337766
119981554	chr12:119981554:G:C	1.91378e-06	-2.2364e-10	-0.263258
119981693	chr12:119981693:T:C	6.165e-07	-2.2364e-10	-1.39604
119982159	chr12:119982159:G:A	1.5172e-07	-1.54247	-1.25559
119982184	chr12:119982184:G:A	6.13332e-07	-2.2364e-10	-1.40119
119982390	chr12:119982390:A:C	1.53323e-07	-1.38291	-1.40464
119982467	chr12:119982467:G:A	4.49178e-05	-2.2364e-10	2.89249
119982674	chr12:119982674:AGCCACCACACCTG:A	1.16318e-06	-1.33498	0.573803
119982866	chr12:119982866:T:C	5.53009e-06	-1.33247	2.13034
119983567	chr12:119983567:T:C	7.51565e-07	-2.2364e-10	-1.19794
119983867	chr12:119983867:T:C	7.45232e-07	-2.2364e-10	-1.2064
119984021	chr12:119984021:T:C	2.06042e-07	-1.27385	-1.21816
119984208	chr12:119984208:G:A	2.02979e-07	-1.13281	-1.37418
119984333	chr12:119984333:A:G	2.23369e-06	-2.2364e-10	-0.108685
119984553	chr12:119984553:C:A	1.42627e-07	-1.6212	-1.23866
119985599	chr12:119985599:CCAAATA:C	4.64568e-06	-2.2364e-10	0.623599
119985668	chr12:119985668:C:T	1.71109e-07	-1.31409	-1.3637
119986052	chr12:119986052:A:G	2.15309e-07	-1.24617	-1.20185
119986543	chr12:119986543:A:G	6.23734e-07	-2.2364e-10	-1.38437
119986671	chr12:119986671:T:C	1.18448e-06	-1.36841	0.625371
119987251	chr12:119987251:A:G	3.49121e-07	-1.05445	-0.910226
119987304	chr12:119987304:T:A	8.30058e-07	-2.2364e-10	-1.0986
119988171	chr12:119988171:G:C	1.48379e-07	-1.62001	-1.20032
119988450	chr12:119988450:G:GT	6.31144e-07	-2.2364e-10	-1.37256
119988655	chr12:119988655:T:C	2.30543e-06	-2.2364e-10	-0.0770706
119988665	chr12:119988665:G:A	6.59782e-07	-2.2364e-10	-1.32818
119988774	chr12:119988774:G:A	8.86601e-07	-2.2364e-10	-1.0327
119989022	chr12:119989022:C:T	6.09439e-05	-2.2364e-10	3.19762
119989101	chr12:119989101:G:A	1.47417e-07	-1.62185	-1.20498
119990308	chr12:119990308:C:T	7.41355e-07	-2.2364e-10	-1.21162
119990342	chr12:119990342:AGGCACGCGCCC:A	6.29657e-07	-2.2364e-10	-1.37492
119990664	chr12:119990664:C:T	1.70145e-07	-1.35776	-1.32568
119991043	chr12:119991043:TTCTCTAGGCAGTC:T	2.04093e-06	-1.31326	1.11433
119991236	chr12:119991236:G:A	6.35604e-07	-2.2364e-10	-1.36552
119991271	chr12:119991271:C:G	1.70593e-07	-1.35656	-1.32425
119991446	chr12:119991446:C:T	1.6051e-05	-2.2364e-10	1.86343
119991587	chr12:119991587:A:G	8.87066e-07	-2.2364e-10	-1.03217
119991627	chr12:119991627:T:C	1.06064e-06	-2.2364e-10	-0.853466
119991672	chr12:119991672:A:C	7.04701e-07	-2.2364e-10	-1.26232
119992268	chr12:119992268:T:C	1.99001e-06	-1.30243	1.07823
119992376	chr12:119992376:C:T	1.92848e-06	-0.00241963	-0.25319
119992585	chr12:119992585:A:G	6.26306e-07	-2.2364e-10	-1.38025
119992648	chr12:119992648:G:A	1.69468e-07	-1.36342	-1.32401
119992746	chr12:119992746:T:A	9.36319e-05	-2.2364e-10	3.62703
119992793	chr12:119992793:A:G	8.87543e-07	-2.2364e-10	-1.03164
119992938	chr12:119992938:T:G	4.89648e-07	-1.62641	-7.29212e-10
119993762	chr12:119993762:A:C	2.41915e-06	-0.39066	0.361739
119993891	chr12:119993891:T:C	2.08498e-07	-1.32923	-1.15093
119994575	chr12:119994575:C:T	9.30475e-07	-0.984399	-7.29212e-10
119994583	chr12:119994583:G:A	7.29321e-07	-2.2364e-10	-1.22798
119995018	chr12:119995018:A:G	3.85161e-07	-1.46965	-0.396787
119995109	chr12:119995109:A:G	9.29881e-07	-2.2364e-10	-0.985038
119995150	chr12:119995150:A:C	2.06534e-06	-1.25489	1.06785
119995181	chr12:119995181:C:G	3.0748e-05	-2.2364e-10	2.51349
119995198	chr12:119995198:A:G	7.01948e-07	-2.2364e-10	-1.26623
119995231	chr12:119995231:T:C	6.28301e-07	-2.2364e-10	-1.37707
119995759	chr12:119995759:A:G	3.84898e-07	-1.04377	-0.823349
119995971	chr12:119995971:G:A	7.21137e-07	-2.2364e-10	-1.23926
119996133	chr12:119996133:T:C	6.23433e-07	-2.2364e-10	-1.38485
119996225	chr12:119996225:C:T	1.31951e-07	-1.62636	-1.3113
119996955	chr12:119996955:T:G	6.19615e-07	-2.2364e-10	-1.391
119997105	chr12:119997105:C:T	1.62109e-06	-2.2364e-10	-0.429239
119997266	chr12:119997266:C:T	1.44978e-07	-1.62739	-1.21613
119997900	chr12:119997900:G:A	2.17478e-06	-2.2364e-10	-0.135414
119997940	chr12:119997940:C:G	6.31807e-07	-2.2364e-10	-1.37151
119997991	chr12:119997991:G:A	2.38403e-06	-0.413377	0.36983
119998205	chr12:119998205:T:G	1.40149e-06	-0.574803	-7.29212e-10
119998604	chr12:119998604:G:A	2.52913e-06	-0.415985	0.431523
119998854	chr12:119998854:A:G	1.31759e-07	-1.62452	-1.31461
119999190	chr12:119999190:C:G	7.43209e-07	-2.2364e-10	-1.20912
119999212	chr12:119999212:G:A	6.32187e-07	-2.2364e-10	-1.37091
119999268	chr12:119999268:T:C	1.63388e-06	-2.2364e-10	-0.421382
119999593	chr12:119999593:T:C	7.38996e-07	-2.2364e-10	-1.2148
119999627	chr12:119999627:C:G	6.29513e-07	-2.2364e-10	-1.37515
119999652	chr12:119999652:A:G	8.04398e-07	-2.2364e-10	-1.13
120000151	chr12:120000151:A:G	1.27698e-07	-1.62738	-1.34305
120000152	chr12:120000152:A:G	1.2851e-07	-1.62667	-1.33742
120000458	chr12:120000458:C:T	2.05391e-06	-1.28087	1.08827
120000637	chr12:120000637:A:G	7.07204e-07	-2.2364e-10	-1.25877
120001260	chr12:120001260:T:G	1.32104e-07	-1.61994	-1.31657
120001285	chr12:120001285:C:T	6.11594e-07	-2.2364e-10	-1.40403
120001311	chr12:120001311:A:G	7.3805e-07	-2.2364e-10	-1.21608
120001447	chr12:120001447:T:C	1.70733e-07	-1.34021	-1.33979
120001464	chr12:120001464:T:G	6.17639e-07	-2.2364e-10	-1.39419
120001489	chr12:120001489:G:A	7.34839e-07	-2.2364e-10	-1.22044
120001538	chr12:120001538:G:A	6.48812e-07	-2.2364e-10	-1.34495
120002133	chr12:120002133:G:A	3.90473e-07	-1.44222	-0.410517
120002188	chr12:120002188:C:T	7.08097e-07	-2.2364e-10	-1.25751
120002473	chr12:120002473:A:G	5.89221e-07	-1.44129	-7.29212e-10
120002500	chr12:120002500:A:T	8.12917e-07	-2.2364e-10	-1.11947
120003187	chr12:120003187:G:A	1.86114e-06	-1.30227	1.01111
120003239	chr12:120003239:G:A	1.75435e-06	-1.30844	0.958195
120003639	chr12:120003639:C:A	1.32055e-07	-1.62375	-1.31313
120003958	chr12:120003958:C:T	6.12368e-07	-2.2364e-10	-1.40276
120004113	chr12:120004113:C:T	7.21595e-07	-2.2364e-10	-1.23863
120004233	chr12:120004233:A:G	2.62674e-06	-0.439043	0.492448
120004322	chr12:120004322:T:C	6.18028e-07	-2.2364e-10	-1.39356
120005362	chr12:120005362:T:G	6.32293e-07	-2.2364e-10	-1.37074
120005609	chr12:120005609:G:C	1.78601e-06	-2.2364e-10	-0.332353
120005669	chr12:120005669:G:A	2.31711e-06	-0.514034	0.442016
120006539	chr12:120006539:A:G	1.13078e-06	-2.2364e-10	-0.789434
120006824	chr12:120006824:A:G	6.32187e-07	-2.2364e-10	-1.37091
120006951	chr12:120006951:G:A	1.98161e-06	-1.22779	0.999364
120007019	chr12:120007019:G:A	2.50015e-06	-2.2364e-10	0.00401256
120007029	chr12:120007029:T:C	2.573e-06	-0.477365	0.510099
120007335	chr12:120007335:C:T	6.14582e-07	-2.2364e-10	-1.39915
120007361	chr12:120007361:C:T	6.28661e-07	-2.2364e-10	-1.3765
120007644	chr12:120007644:A:C	2.46609e-06	-0.374498	0.364795
120007664	chr12:120007664:G:C	7.65921e-07	-2.2364e-10	-1.17902
120008368	chr12:120008368:G:A	8.90588e-07	-2.2364e-10	-1.02821
120008817	chr12:120008817:A:G	6.24651e-07	-2.2364e-10	-1.3829
120008911	chr12:120008911:AGGGT:A	1.01926e-06	-0.893257	-7.29212e-10
120009110	chr12:120009110:C:T	7.18392e-07	-2.2364e-10	-1.24308
120009188	chr12:120009188:A:G	1.42989e-07	-1.50777	-1.34955
120009401	chr12:120009401:A:G	1.455e-06	-2.2364e-10	-0.537336
120009973	chr12:120009973:T:C	6.43841e-07	-2.2364e-10	-1.35264
120010006	chr12:120010006:GTT:G	7.45413e-07	-2.2364e-10	-1.20616
120010143	chr12:120010143:C:T	7.18392e-07	-2.2364e-10	-1.24308
120010335	chr12:120010335:C:T	1.98916e-06	-2.2364e-10	-0.224627
120010657	chr12:120010657:C:G	7.18392e-07	-2.2364e-10	-1.24308
120011018	chr12:120011018:G:A	1.32494e-07	-1.6208	-1.31276
120011299	chr12:120011299:T:C	6.33742e-07	-2.2364e-10	-1.36845
120011335	chr12:120011335:G:A	7.46922e-07	-2.2364e-10	-1.20413
120011455	chr12:120011455:A:G	2.27599e-06	-0.391392	0.301469
120011756	chr12:120011756:A:G	4.18133e-07	-1.43861	-0.345689
120011784	chr12:120011784:C:CAT	4.14092e-07	-1.44026	-0.353746
120012236	chr12:120012236:T:C	6.32187e-07	-2.2364e-10	-1.37091
120012899	chr12:120012899:C:T	2.34331e-06	-2.2364e-10	-0.0607748
120012984	chr12:120012984:T:C	2.33376e-06	-2.2364e-10	-0.0648573
120013296	chr12:120013296:A:G	2.98349e-06	0.180755	-7.29212e-10
120013672	chr12:120013672:G:C	1.0302e-06	-2.2364e-10	-0.882587
120013732	chr12:120013732:G:A	2.1296e-06	-1.32377	1.16736
120014695	chr12:120014695:A:C	2.01775e-06	-1.30673	1.09638
120014717	chr12:120014717:G:T	6.63691e-07	-0.992358	-0.32992
120015022	chr12:120015022:A:G	1.90093e-07	-1.21569	-1.35689
120015462	chr12:120015462:GTTC:G	2.32166e-06	-2.2364e-10	-0.0700551
120015516	chr12:120015516:C:A	1.76347e-07	-1.24271	-1.40493
120015707	chr12:120015707:G:A	2.09019e-06	-2.2364e-10	-0.175083
120015879	chr12:120015879:C:T	7.55669e-07	-2.2364e-10	-1.19249
120015952	chr12:120015952:A:G	6.11071e-07	-2.2364e-10	-1.40488
120016071	chr12:120016071:C:G	3.24637e-05	-2.2364e-10	2.56778
120016374	chr12:120016374:A:G	4.17656e-05	-2.2364e-10	2.81973
120016596	chr12:120016596:A:T	6.5038e-07	-2.2364e-10	-1.34254
120016666	chr12:120016666:C:T	7.18748e-07	-2.2364e-10	-1.24258
120016709	chr12:120016709:C:T	6.16783e-07	-2.2364e-10	-1.39558
120017046	chr12:120017046:G:A	6.29274e-07	-2.2364e-10	-1.37553
120017151	chr12:120017151:C:G	2.21802e-06	-2.2364e-10	-0.115726
120017690	chr12:120017690:C:A	2.51297e-06	-0.433432	0.442558
120018209	chr12:120018209:T:G	3.13504e-05	-2.2364e-10	2.53289
120018492	chr12:120018492:G:A	2.37784e-06	-0.0461452	-7.29212e-10
120018500	chr12:120018500:T:C	9.45178e-07	-2.2364e-10	-0.968721
120018773	chr12:120018773:C:T	7.32079e-07	-2.2364e-10	-1.22421
120018794	chr12:120018794:C:T	7.1474e-07	-2.2364e-10	-1.24818
120019002	chr12:120019002:G:A	3.0789e-05	-2.2364e-10	2.51482
120019155	chr12:120019155:G:A	1.58587e-05	-2.2364e-10	1.85138
120019231	chr12:120019231:A:G	1.33572e-07	-1.61845	-1.307
120019560	chr12:120019560:G:A	6.28301e-07	-2.2364e-10	-1.37707
120019979	chr12:120019979:G:A	1.31086e-07	-1.62239	-1.32186
120020383	chr12:120020383:G:A	6.3767e-07	-2.2364e-10	-1.36227
120020594	chr12:120020594:A:G	2.09357e-06	-1.30644	1.13297
120020939	chr12:120020939:TTGTA:T	6.17188e-07	-2.2364e-10	-1.39492
120021194	chr12:120021194:C:A	7.07242e-07	-2.2364e-10	-1.25872
120021553	chr12:120021553:C:G	1.73513e-06	-2.2364e-10	-0.361256
120021830	chr12:120021830:G:A	6.35964e-07	-2.2364e-10	-1.36495
120021880	chr12:120021880:A:G	2.11803e-07	-1.29832	-1.16612
120022628	chr12:120022628:G:T	7.18063e-07	-2.2364e-10	-1.24354
120022864	chr12:120022864:G:A	3.19579e-05	-2.2364e-10	2.55208
120024078	chr12:120024078:G:A	6.13089e-07	-2.2364e-10	-1.40159
120024230	chr12:120024230:G:A	7.071e-07	-2.2364e-10	-1.25892
120024668	chr12:120024668:A:G	8.87359e-07	-2.2364e-10	-1.03184
120024968	chr12:120024968:G:A	7.26432e-07	-2.2364e-10	-1.23195
120025200	chr12:120025200:G:A	4.87856e-07	-1.63007	-7.29212e-10
120025222	chr12:120025222:T:C	7.88246e-07	-1.15028	-7.29212e-10
120025235	chr12:120025235:A:G	6.3067e-07	-2.2364e-10	-1.37331
120025709	chr12:120025709:T:C	2.73004e-05	-2.2364e-10	2.39456
120026061	chr12:120026061:C:A	6.2552e-07	-2.2364e-10	-1.38151
120026281	chr12:120026281:T:C	1.50317e-05	-2.2364e-10	1.79782
120026412	chr12:120026412:C:G	1.79352e-06	-2.2364e-10	-0.328161
120027147	chr12:120027147:C:T	1.93106e-06	-1.3344	1.08012
120027153	chr12:120027153:C:T	2.19441e-06	-1.31464	1.18821
120027206	chr12:120027206:A:G	3.65536e-07	-1.5399	-0.378826
120027264	chr12:120027264:C:T	7.30879e-07	-2.2364e-10	-1.22585
120027465	chr12:120027465:G:A	8.20655e-07	-2.2364e-10	-1.10999
120027930	chr12:120027930:G:C	7.28708e-07	-2.2364e-10	-1.22882
120028364	chr12:120028364:T:C	1.57029e-07	-1.44277	-1.32089
120028391	chr12:120028391:T:C	6.71908e-05	-2.2364e-10	3.2952
120028410	chr12:120028410:C:T	6.22823e-07	-2.2364e-10	-1.38583
120028604	chr12:120028604:AG:A	7.17888e-07	-2.2364e-10	-1.24378
120028813	chr12:120028813:TC:T	4.92304e-07	-1.621	-7.29212e-10
120028869	chr12:120028869:C:A	6.11799e-07	-2.2364e-10	-1.40369
120029498	chr12:120029498:A:G	6.25648e-07	-2.2364e-10	-1.38131
120029766	chr12:120029766:TG:T	3.59626e-07	-1.52741	-0.407622
120030201	chr12:120030201:T:C	4.20722e-05	-2.2364e-10	2.82705
120031242	chr12:120031242:C:T	3.85479e-05	-2.2364e-10	2.73956
120032274	chr12:120032274:C:A	4.91925e-07	-1.62177	-7.29212e-10
120032537	chr12:120032537:A:G	6.38119e-07	-2.2364e-10	-1.36157
120032607	chr12:120032607:A:C	2.30543e-06	-2.2364e-10	-0.0770706
120032774	chr12:120032774:G:A	6.76557e-07	-2.2364e-10	-1.30308
120033265	chr12:120033265:C:T	6.26779e-07	-2.2364e-10	-1.3795
120033524	chr12:120033524:C:G	4.41786e-05	-2.2364e-10	2.8759
120033942	chr12:120033942:T:C	7.15844e-07	-2.2364e-10	-1.24663
120033974	chr12:120033974:A:G	6.4455e-07	-2.2364e-10	-1.35154
120034614	chr12:120034614:A:G	1.90161e-07	-1.32799	-1.24423
120035284	chr12:120035284:C:T	1.48562e-05	-2.2364e-10	1.78608
120036008	chr12:120036008:ATTTATG:A	3.78843e-05	-2.2364e-10	2.7222
120036123	chr12:120036123:A:G	6.25786e-07	-2.2364e-10	-1.38109
120036279	chr12:120036279:T:C	6.20777e-07	-2.2364e-10	-1.38912
120036306	chr12:120036306:T:C	1.68469e-06	-1.35532	0.964568
120036345	chr12:120036345:G:A	8.79932e-06	-2.2364e-10	1.26234
120036376	chr12:120036376:G:A	6.92678e-07	-2.2364e-10	-1.27953
120036433	chr12:120036433:G:T	1.72676e-06	-2.2364e-10	-0.36609
120036562	chr12:120036562:G:T	7.13671e-07	-2.2364e-10	-1.24967
120037434	chr12:120037434:C:T	6.71135e-07	-2.2364e-10	-1.31112
120037620	chr12:120037620:T:C	1.57318e-07	-1.43092	-1.3309
120038630	chr12:120038630:G:A	1.98625e-07	-1.40397	-1.1247
120038834	chr12:120038834:T:C	6.47886e-07	-1.34638	-7.29212e-10
120039071	chr12:120039071:C:T	3.7218e-06	-2.2364e-10	0.401868
120039361	chr12:120039361:C:T	1.24525e-06	-2.2364e-10	-0.693004
120039542	chr12:120039542:G:A	6.31262e-07	-2.2364e-10	-1.37237
120039725	chr12:120039725:G:T	2.51878e-06	-0.265858	0.277295
120040204	chr12:120040204:G:A	1.35347e-07	-1.62993	-1.28232
120040367	chr12:120040367:C:T	2.11369e-06	-0.433027	0.269125
120040428	chr12:120040428:T:C	7.94821e-07	-2.2364e-10	-1.14198
120040592	chr12:120040592:A:G	1.38176e-07	-1.63053	-1.26104
120040601	chr12:120040601:A:G	3.24005e-06	-2.2364e-10	0.263249
120040963	chr12:120040963:T:C	6.50409e-07	-2.2364e-10	-1.34249
120041745	chr12:120041745:A:G	1.13939e-06	-0.781846	-7.29212e-10
120041758	chr12:120041758:A:G	2.13244e-06	-0.410022	0.25495
120041759	chr12:120041759:T:G	6.14726e-05	-2.2364e-10	3.20625
120041878	chr12:120041878:C:A	1.36127e-07	-1.63063	-1.27587
120042039	chr12:120042039:A:G	7.19874e-07	-2.2364e-10	-1.24102
120042062	chr12:120042062:G:A	6.2329e-07	-2.2364e-10	-1.38508
120042210	chr12:120042210:A:G	1.3679e-07	-1.63031	-1.27134
120042800	chr12:120042800:C:A	1.78169e-07	-1.40748	-1.22988
120043336	chr12:120043336:G:A	7.18873e-07	-2.2364e-10	-1.24241
120043840	chr12:120043840:T:A	7.90125e-07	-2.2364e-10	-1.1479
120043915	chr12:120043915:A:G	7.10663e-07	-2.2364e-10	-1.2539
120044867	chr12:120044867:G:A	7.13553e-07	-2.2364e-10	-1.24984
120045074	chr12:120045074:A:C	1.36879e-07	-1.63034	-1.27065
120045160	chr12:120045160:A:G	1.06295e-06	-2.2364e-10	-0.851294
120045571	chr12:120045571:G:A	1.68262e-06	-1.32782	0.935837
120045685	chr12:120045685:C:T	1.9915e-06	-0.616556	0.393105
120046381	chr12:120046381:C:G	7.37359e-07	-2.2364e-10	-1.21702
120046573	chr12:120046573:T:C	6.17727e-07	-2.2364e-10	-1.39405
120046808	chr12:120046808:G:A	5.79427e-05	-2.2364e-10	3.14712
120047906	chr12:120047906:G:A	1.32923e-07	-1.63031	-1.30001
120047935	chr12:120047935:C:T	3.36442e-07	-1.52526	-0.47641
120048728	chr12:120048728:A:T	1.57681e-06	-0.456937	-7.29212e-10
120048953	chr12:120048953:A:G	7.34375e-07	-2.2364e-10	-1.22107
120049040	chr12:120049040:C:T	6.17727e-07	-2.2364e-10	-1.39405
120050063	chr12:120050063:G:T	1.90867e-07	-1.43473	-1.13379
120050077	chr12:120050077:A:G	8.98608e-07	-1.01925	-7.29212e-10
120050125	chr12:120050125:G:A	3.91543e-05	-2.2364e-10	2.75517
120050542	chr12:120050542:C:T	1.90269e-06	-1.35704	1.08797
120050832	chr12:120050832:G:A	3.88229e-07	-0.943373	-0.915125
120051155	chr12:120051155:C:T	6.65125e-05	-2.2364e-10	3.28505
120051239	chr12:120051239:C:G	1.78538e-06	-1.33692	1.00421
120051314	chr12:120051314:G:A	1.54283e-07	-1.46418	-1.31713
120051455	chr12:120051455:T:C	2.14323e-06	-0.467744	0.317718
120051531	chr12:120051531:G:GA	6.43681e-07	-2.2364e-10	-1.35289
120051934	chr12:120051934:T:C	3.82977e-05	-2.2364e-10	2.73305
120051980	chr12:120051980:T:G	1.57159e-07	-1.3968	-1.36603
120052317	chr12:120052317:C:T	7.29263e-07	-2.2364e-10	-1.22806
120052572	chr12:120052572:C:G	1.40521e-07	-1.63044	-1.2443
120052680	chr12:120052680:C:T	6.15483e-07	-1.01954	-0.378146
120052913	chr12:120052913:C:T	1.32777e-07	-1.62917	-1.30226
120052993	chr12:120052993:T:C	6.73568e-07	-2.2364e-10	-1.30751
120053081	chr12:120053081:G:A	3.19724e-07	-1.53071	-0.521927
120053131	chr12:120053131:G:C	6.02732e-07	-1.05927	-0.35935
120053160	chr12:120053160:A:G	6.26817e-07	-2.2364e-10	-1.37944
120053754	chr12:120053754:G:T	7.15483e-07	-2.2364e-10	-1.24714
120054233	chr12:120054233:C:T	6.58003e-07	-2.2364e-10	-1.33088
120054465	chr12:120054465:G:A	4.07679e-05	-2.2364e-10	2.79555
120054540	chr12:120054540:T:C	1.66106e-06	-1.3292	0.924315
120054600	chr12:120054600:T:C	4.47155e-07	-0.646773	-1.07042
120055175	chr12:120055175:A:G	1.89467e-06	-0.522516	0.249221
120055965	chr12:120055965:A:G	4.71808e-05	-2.2364e-10	2.94165
120056087	chr12:120056087:T:C	2.27045e-06	-0.40137	0.30901
120056260	chr12:120056260:A:G	1.37367e-07	-1.63054	-1.2669
120056363	chr12:120056363:G:T	7.20354e-07	-2.2364e-10	-1.24035
120056459	chr12:120056459:G:A	6.32411e-07	-2.2364e-10	-1.37055
120056935	chr12:120056935:G:A	3.28527e-07	-1.53515	-0.490327
120057007	chr12:120057007:G:A	2.1225e-06	-0.461641	0.301895
120057096	chr12:120057096:A:G	1.26284e-06	-2.2364e-10	-0.678976
120058254	chr12:120058254:T:C	6.17727e-07	-2.2364e-10	-1.39405
120058321	chr12:120058321:G:A	2.0282e-06	-0.478754	0.273562
120059476	chr12:120059476:A:G	7.1473e-07	-2.2364e-10	-1.24819
120059526	chr12:120059526:G:A	2.3305e-06	-2.2364e-10	-0.0662577
120059775	chr12:120059775:G:A	7.07639e-07	-2.2364e-10	-1.25816
120060695	chr12:120060695:A:T	1.77027e-06	-1.34112	0.999915
120061349	chr12:120061349:A:C	2.05025e-06	-0.44405	0.249675
120061642	chr12:120061642:A:AG	3.25919e-07	-1.51318	-0.52026
120062630	chr12:120062630:G:C	1.02421e-06	-1.53816	0.649739
120062638	chr12:120062638:C:T	2.06212e-06	-0.441657	0.253054
120062666	chr12:120062666:A:G	1.66219e-05	-2.2364e-10	1.89838
120063532	chr12:120063532:C:CT	1.87977e-07	-1.43183	-1.15194
120063810	chr12:120063810:A:AC	2.13988e-06	-0.494227	0.342639
120063993	chr12:120063993:A:T	1.41827e-06	-0.562903	-7.29212e-10
120064113	chr12:120064113:T:G	6.184e-07	-2.2364e-10	-1.39296
120064467	chr12:120064467:A:G	4.87639e-07	-1.63052	-7.29212e-10
120064922	chr12:120064922:A:G	1.64371e-07	-1.63016	-1.08781
120065116	chr12:120065116:G:A	6.12476e-07	-2.2364e-10	-1.40258
120065181	chr12:120065181:G:T	7.41585e-07	-2.2364e-10	-1.21131
120065254	chr12:120065254:C:T	7.69403e-07	-2.2364e-10	-1.17448
120065437	chr12:120065437:A:T	1.8447e-06	-1.34764	1.04761
120065518	chr12:120065518:C:T	2.14849e-06	-0.498159	0.350584
120065748	chr12:120065748:G:A	4.88816e-07	-1.62811	-7.29212e-10
120065797	chr12:120065797:A:G	6.15274e-07	-2.2364e-10	-1.39803
120065902	chr12:120065902:GA:G	6.22722e-07	-2.2364e-10	-1.38599
120066239	chr12:120066239:A:G	2.04569e-06	-0.450313	0.25371
120066449	chr12:120066449:G:T	1.43616e-07	-1.63031	-1.22264
120066509	chr12:120066509:G:A	7.15279e-07	-2.2364e-10	-1.24742
120067574	chr12:120067574:G:T	7.34894e-07	-2.2364e-10	-1.22037
120067582	chr12:120067582:C:G	2.33376e-06	-2.2364e-10	-0.0648573
120067664	chr12:120067664:C:T	6.17727e-07	-2.2364e-10	-1.39405
120068448	chr12:120068448:G:A	2.30543e-06	-2.2364e-10	-0.0770706
120068542	chr12:120068542:G:A	1.12707e-06	-0.792715	-7.29212e-10
120068995	chr12:120068995:T:C	6.61635e-07	-2.2364e-10	-1.32538
120069419	chr12:120069419:C:G	1.53804e-07	-1.62764	-1.15677
120069480	chr12:120069480:C:G	6.1277e-07	-2.2364e-10	-1.4021
120069596	chr12:120069596:G:T	7.22707e-07	-2.2364e-10	-1.23709
120069714	chr12:120069714:A:G	4.02572e-05	-2.2364e-10	2.78295
120070142	chr12:120070142:A:G	7.97267e-07	-2.2364e-10	-1.13891
120070516	chr12:120070516:A:G	7.94115e-07	-1.14287	-7.29212e-10
120070700	chr12:120070700:T:C	6.18737e-07	-2.2364e-10	-1.39241
120071031	chr12:120071031:G:C	6.7102e-07	-2.2364e-10	-1.3113
120072100	chr12:120072100:C:T	6.18766e-07	-2.2364e-10	-1.39237
120072133	chr12:120072133:C:G	6.68941e-05	-2.2364e-10	3.29077
120072324	chr12:120072324:G:A	1.65779e-06	-0.596251	0.189399
120073728	chr12:120073728:T:C	1.53697e-07	-1.41317	-1.37195
120074230	chr12:120074230:CCTT:C	2.1712e-06	-1.33639	1.19933
120075145	chr12:120075145:A:G	1.03803e-06	-2.2364e-10	-0.875017
120075426	chr12:120075426:C:T	4.24751e-06	0.533994	-7.29212e-10
120075821	chr12:120075821:T:C	3.85274e-07	-1.01838	-0.847761
120075977	chr12:120075977:G:A	6.52958e-07	-2.2364e-10	-1.33858
120076184	chr12:120076184:G:A	6.12274e-07	-2.2364e-10	-1.40291
120076615	chr12:120076615:TG:T	7.58517e-07	-2.2364e-10	-1.18873
120076648	chr12:120076648:G:A	6.16973e-07	-2.2364e-10	-1.39527
120076653	chr12:120076653:T:C	3.2872e-06	-1.24076	1.51846
120076668	chr12:120076668:C:T	2.73419e-07	-1.60789	-0.601199
120076796	chr12:120076796:G:C	7.49832e-07	-2.2364e-10	-1.20025
120077180	chr12:120077180:G:A	8.11294e-07	-2.2364e-10	-1.12146
120077376	chr12:120077376:C:T	8.31829e-07	-2.2364e-10	-1.09647
120077551	chr12:120077551:CTGT:C	3.18712e-06	-2.2364e-10	0.246778
120077760	chr12:120077760:A:G	4.53409e-06	-2.2364e-10	0.599284
120077969	chr12:120077969:C:A	1.34725e-07	-1.59168	-1.32518
120078587	chr12:120078587:C:T	6.9008e-07	-2.2364e-10	-1.28329
120078703	chr12:120078703:G:A	1.40277e-07	-1.5522	-1.32427
120078718	chr12:120078718:A:G	2.12116e-06	-2.2364e-10	-0.160376
120078721	chr12:120078721:C:T	3.01809e-05	-2.2364e-10	2.49487
120079105	chr12:120079105:C:T	6.2262e-07	-2.2364e-10	-1.38616
120079466	chr12:120079466:C:T	4.93587e-07	-1.20164	-0.416755
120079656	chr12:120079656:T:C	6.63407e-07	-2.2364e-10	-1.32271
120080668	chr12:120080668:G:C	7.6021e-07	-2.2364e-10	-1.1865
120081139	chr12:120081139:C:A	5.362e-07	-1.53559	-7.29212e-10
120081320	chr12:120081320:T:C	1.68797e-07	-1.34745	-1.34395
120081754	chr12:120081754:A:G	6.1684e-07	-2.2364e-10	-1.39548
120082159	chr12:120082159:G:A	6.83795e-07	-2.2364e-10	-1.29244
120082328	chr12:120082328:C:T	1.41343e-07	-1.53776	-1.33115
120082463	chr12:120082463:G:C	5.31915e-07	-1.54361	-7.29212e-10
120082695	chr12:120082695:T:G	7.21282e-07	-2.2364e-10	-1.23906
120082728	chr12:120082728:C:T	7.08777e-07	-2.2364e-10	-1.25655
120082927	chr12:120082927:C:T	1.36758e-07	-1.60895	-1.29293
120083059	chr12:120083059:C:T	5.05937e-07	-1.59368	-7.29212e-10
120083424	chr12:120083424:A:G	1.98005e-06	-2.2364e-10	-0.229219
120083452	chr12:120083452:G:A	6.13734e-07	-2.2364e-10	-1.40053
120083538	chr12:120083538:C:T	9.01296e-07	-2.2364e-10	-1.01626
120083698	chr12:120083698:T:C	1.78491e-07	-1.30544	-1.33012
120083699	chr12:120083699:G:A	1.31736e-07	-1.61781	-1.32149
120084054	chr12:120084054:G:A	9.81984e-07	-2.2364e-10	-0.930519
120084069	chr12:120084069:C:T	2.08589e-06	-1.28379	1.10665
120084203	chr12:120084203:C:T	6.7123e-07	-2.2364e-10	-1.31098
120084204	chr12:120084204:G:A	7.05047e-07	-2.2364e-10	-1.26183
120084499	chr12:120084499:T:C	1.9265e-06	-1.29549	1.03885
120084715	chr12:120084715:G:C	1.65794e-07	-1.36902	-1.34034
120084924	chr12:120084924:C:T	6.11151e-07	-2.2364e-10	-1.40475
120084940	chr12:120084940:CT:C	2.32726e-06	-0.418049	0.350403
120085256	chr12:120085256:G:A	9.52908e-07	-0.960576	-7.29212e-10
120085414	chr12:120085414:AAC:A	1.05307e-06	-2.2364e-10	-0.860627
120085731	chr12:120085731:T:C	1.05337e-06	-0.860349	-7.29212e-10
120086508	chr12:120086508:C:CCACT	5.01461e-07	-1.60257	-7.29212e-10
120086883	chr12:120086883:C:G	3.1707e-07	-1.12831	-0.932661
120086911	chr12:120086911:T:A	2.73259e-05	-2.2364e-10	2.39549
120086912	chr12:120086912:C:A	2.73259e-05	-2.2364e-10	2.39549
120086984	chr12:120086984:C:T	6.47668e-07	-2.2364e-10	-1.34672
120087042	chr12:120087042:G:A	1.66463e-06	-0.645328	0.242593
120087473	chr12:120087473:T:C	6.34633e-07	-2.2364e-10	-1.36705
120087806	chr12:120087806:T:A	6.11047e-07	-2.2364e-10	-1.40492
120087847	chr12:120087847:TGTC:T	6.83727e-07	-2.2364e-10	-1.29254
120088066	chr12:120088066:T:C	7.57372e-07	-2.2364e-10	-1.19024
120088212	chr12:120088212:C:T	1.04183e-06	-2.2364e-10	-0.871356
120088308	chr12:120088308:T:C	1.04649e-06	-2.2364e-10	-0.866898
120088744	chr12:120088744:G:A	5.86588e-06	-1.20525	2.06206
120088789	chr12:120088789:C:T	7.67481e-07	-2.2364e-10	-1.17698
120089051	chr12:120089051:CACT:C	2.26252e-06	-0.0958613	-7.29212e-10
120089407	chr12:120089407:C:T	4.85515e-07	-0.604595	-1.03029
120089532	chr12:120089532:G:A	6.67837e-07	-2.2364e-10	-1.31605
120089795	chr12:120089795:T:C	1.45566e-07	-1.62709	-1.21238
120089987	chr12:120089987:G:A	1.95647e-06	-0.6728	0.431603
120090057	chr12:120090057:C:T	8.26008e-07	-2.2364e-10	-1.10349
120091165	chr12:120091165:CCCT:C	6.87957e-07	-2.2364e-10	-1.28637
120091362	chr12:120091362:G:GT	1.05703e-06	-2.2364e-10	-0.856881
120091386	chr12:120091386:T:C	2.31827e-05	-2.2364e-10	2.23107
120091499	chr12:120091499:T:C	1.43845e-07	-1.47291	-1.37844
120091503	chr12:120091503:A:G	1.5717e-07	-1.40453	-1.35824
120091862	chr12:120091862:G:A	1.4625e-07	-1.63038	-1.2044
120092041	chr12:120092041:G:C	8.59485e-07	-1.06376	-7.29212e-10
120092214	chr12:120092214:A:G	6.16236e-07	-2.2364e-10	-1.39646
120092408	chr12:120092408:G:A	6.13481e-07	-1.40094	-7.29212e-10
120092610	chr12:120092610:G:A	7.37614e-06	-2.2364e-10	1.08591
120092725	chr12:120092725:C:T	8.36564e-07	-2.2364e-10	-1.09079
120093291	chr12:120093291:G:A	9.11582e-07	-2.2364e-10	-1.00491
120093484	chr12:120093484:A:G	1.52591e-07	-1.62929	-1.16304
120093969	chr12:120093969:C:T	7.87714e-07	-2.2364e-10	-1.15096
120094082	chr12:120094082:C:A	8.15224e-07	-2.2364e-10	-1.11663
120094126	chr12:120094126:A:C	1.0932e-06	-2.2364e-10	-0.823231
120094190	chr12:120094190:C:G	8.42593e-07	-2.2364e-10	-1.08361
120094655	chr12:120094655:GGCCAGGAAGGGCATCCTCCCCTGCCCCTCCC:G	2.40543e-06	-1.09402	1.05941
120094709	chr12:120094709:T:G	1.01616e-06	-2.2364e-10	-0.896305
120095892	chr12:120095892:A:G	2.2881e-07	-1.3272	-1.06
120096048	chr12:120096048:C:T	4.8985e-07	-1.626	-7.29212e-10
120096161	chr12:120096161:C:T	1.60466e-07	-1.3981	-1.34391
120096343	chr12:120096343:A:G	1.44789e-06	-2.2364e-10	-0.542229
120096667	chr12:120096667:C:G	3.74612e-07	-0.521507	-1.3727
120096699	chr12:120096699:C:T	5.33992e-07	-1.53971	-7.29212e-10
120096869	chr12:120096869:G:A	4.87981e-07	-1.62982	-7.29212e-10
120096937	chr12:120096937:G:A	8.39584e-07	-2.2364e-10	-1.08719
120096982	chr12:120096982:C:A	6.30692e-07	-1.37328	-7.29212e-10
120097053	chr12:120097053:G:A	6.12168e-07	-2.2364e-10	-1.40309
120097118	chr12:120097118:G:A	6.68904e-07	-2.2364e-10	-1.31445
120097365	chr12:120097365:G:A	1.2128e-06	-1.00469	0.285282
120097940	chr12:120097940:G:C	6.75447e-07	-0.925377	-0.379344
120097954	chr12:120097954:G:A	6.86758e-07	-2.2364e-10	-1.28811
120098135	chr12:120098135:C:T	7.71732e-07	-1.04834	-0.123115
120098150	chr12:120098150:C:T	5.50431e-05	-2.2364e-10	3.09578
120098285	chr12:120098285:G:T	1.31744e-07	-1.62563	-1.3136
120098287	chr12:120098287:C:T	7.08456e-07	-2.2364e-10	-1.25701
120098379	chr12:120098379:A:G	7.56573e-07	-2.2364e-10	-1.1913
120098767	chr12:120098767:C:T	4.29674e-05	-2.2364e-10	2.8481
120098979	chr12:120098979:C:T	6.98267e-07	-1.30769	0.0362003
120099016	chr12:120099016:G:A	1.62733e-05	-2.2364e-10	1.87719
120099238	chr12:120099238:C:G	1.93082e-07	-1.18432	-1.37266
120099290	chr12:120099290:C:T	4.91572e-05	-2.2364e-10	2.98268
120099348	chr12:120099348:C:CT	7.57891e-07	-1.26294	0.0733886
120099469	chr12:120099469:T:G	1.3644e-07	-1.61132	-1.29288
120099495	chr12:120099495:C:T	5.17813e-07	-1.57048	-7.29212e-10
120099604	chr12:120099604:G:A	6.29987e-07	-1.37761	0.00321305
120099934	chr12:120099934:G:A	6.22382e-07	-2.2364e-10	-1.38654
120100146	chr12:120100146:C:T	6.9484e-07	-2.2364e-10	-1.27641
120100276	chr12:120100276:G:A	7.00156e-07	-2.2364e-10	-1.26879
120100473	chr12:120100473:G:A	1.95048e-06	-1.20254	0.958275
120100877	chr12:120100877:C:T	2.83541e-06	-0.241993	0.371842
120100882	chr12:120100882:C:T	7.09202e-07	-1.13287	-0.12308
120101023	chr12:120101023:G:A	1.29298e-06	-0.65539	-7.29212e-10
120101503	chr12:120101503:A:G	1.25722e-07	-1.62913	-1.35689
120101776	chr12:120101776:G:A	6.11899e-07	-2.2364e-10	-1.40353
120101805	chr12:120101805:C:G	9.99482e-07	-2.2364e-10	-0.912857
120101958	chr12:120101958:A:AC	6.75653e-07	-2.2364e-10	-1.30442
120102200	chr12:120102200:A:C	7.21585e-07	-2.2364e-10	-1.23864
120102396	chr12:120102396:C:T	6.7366e-07	-2.2364e-10	-1.30737
120102671	chr12:120102671:T:C	6.87297e-07	-2.2364e-10	-1.28733
120102728	chr12:120102728:A:G	1.69721e-07	-1.2839	-1.40204
120102841	chr12:120102841:G:A	6.29803e-07	-1.37469	-7.29212e-10
120102942	chr12:120102942:G:A	7.68997e-07	-1.26052	0.0855111
120102967	chr12:120102967:G:A	6.29829e-07	-2.2364e-10	-1.37465
120103212	chr12:120103212:C:T	1.9495e-07	-1.14403	-1.40332
120103489	chr12:120103489:C:A	1.33297e-07	-1.62598	-1.30153
120103553	chr12:120103553:G:A	6.01128e-07	-1.2301	-0.191187
120103749	chr12:120103749:A:G	5.81922e-07	-1.32553	-0.12823
120103793	chr12:120103793:G:A	1.60633e-07	-1.48859	-1.25238
120103795	chr12:120103795:G:A	5.68225e-07	-1.47758	-7.29212e-10
120104307	chr12:120104307:T:C	6.23697e-07	-2.2364e-10	-1.38443
120104780	chr12:120104780:T:C	1.32312e-07	-1.62915	-1.30579
120104790	chr12:120104790:C:T	5.83501e-06	-2.2364e-10	0.851536
120105329	chr12:120105329:A:AGCCCACTG	1.46255e-06	-0.634486	0.102331
120105674	chr12:120105674:A:G	8.56107e-07	-1.18737	0.119669
120106128	chr12:120106128:G:C	7.15655e-05	-2.2364e-10	3.35827
120107020	chr12:120107020:G:A	1.03937e-06	0.181996	-1.05572
120107129	chr12:120107129:T:C	4.99894e-07	-1.6057	-7.29212e-10
120107133	chr12:120107133:T:C	6.47724e-07	-2.2364e-10	-1.34663
120107266	chr12:120107266:T:C	6.43769e-07	-2.2364e-10	-1.35275
120107508	chr12:120107508:A:G	6.67556e-07	-2.2364e-10	-1.31647
120107571	chr12:120107571:C:A	7.53731e-07	-2.2364e-10	-1.19506
120107728	chr12:120107728:G:A	6.92433e-07	-2.2364e-10	-1.27988
120107904	chr12:120107904:C:T	6.46757e-07	-2.2364e-10	-1.34812
120107914	chr12:120107914:A:G	7.46348e-07	-2.2364e-10	-1.2049
120107981	chr12:120107981:C:A	1.58338e-06	-2.2364e-10	-0.452779
120108326	chr12:120108326:C:T	7.5339e-07	-2.2364e-10	-1.19551
120108574	chr12:120108574:C:T	0.000149485	-2.2364e-10	4.09486
120108729	chr12:120108729:G:A	6.82816e-07	-2.2364e-10	-1.29387
120109345	chr12:120109345:C:T	6.98108e-07	-2.2364e-10	-1.27172
120109346	chr12:120109346:G:A	1.68587e-06	-0.594732	0.204675
120109390	chr12:120109390:T:G	5.40617e-07	-1.17405	-0.353334
120109408	chr12:120109408:A:G	6.84584e-07	-2.2364e-10	-1.29128
120109882	chr12:120109882:T:A	6.84793e-07	-2.2364e-10	-1.29098
120110461	chr12:120110461:C:T	2.3232e-06	-2.2364e-10	-0.0693916
120110827	chr12:120110827:C:T	6.31957e-07	-2.2364e-10	-1.37127
120110978	chr12:120110978:T:TGGAGC	1.01965e-06	-0.892875	-7.29212e-10
120110981	chr12:120110981:G:T	1.01897e-06	-0.893548	-7.29212e-10
120110983	chr12:120110983:T:TGGG	1.0152e-06	-0.897257	-7.29212e-10
120111094	chr12:120111094:G:A	6.13571e-07	-2.2364e-10	-1.4008
120111509	chr12:120111509:C:T	3.29919e-05	-2.2364e-10	2.58392
120111623	chr12:120111623:G:A	6.83867e-07	-2.2364e-10	-1.29233
120111731	chr12:120111731:A:G	1.1081e-06	-2.2364e-10	-0.809689
120111955	chr12:120111955:A:G	1.84837e-07	-1.25358	-1.34704
120112584	chr12:120112584:C:A	6.95922e-07	-2.2364e-10	-1.27486
120112881	chr12:120112881:C:T	3.73678e-06	-2.2364e-10	0.405886
120112919	chr12:120112919:T:C	1.79145e-06	-2.2364e-10	-0.329314
120113077	chr12:120113077:G:A	3.24027e-07	-0.635538	-1.40373
120113143	chr12:120113143:C:T	3.59231e-05	-2.2364e-10	2.66904
120113337	chr12:120113337:C:A	6.32971e-07	-2.2364e-10	-1.36967
120113775	chr12:120113775:G:A	1.47296e-07	-1.63045	-1.19719
120113813	chr12:120113813:G:A	1.09132e-06	-0.824955	-7.29212e-10
120113848	chr12:120113848:T:C	3.10994e-06	-0.64161	0.863873
120113851	chr12:120113851:A:C	6.95488e-07	-2.2364e-10	-1.27548
120114015	chr12:120114015:G:A	6.27304e-07	-1.3239	-0.0547644
120114522	chr12:120114522:A:G	6.19413e-07	-2.2364e-10	-1.39132
120114610	chr12:120114610:A:G	6.95559e-07	-2.2364e-10	-1.27538
120114888	chr12:120114888:G:C	1.96641e-06	-0.634041	0.397913
120115020	chr12:120115020:G:A	6.88013e-07	-2.2364e-10	-1.28629
120115047	chr12:120115047:T:C	1.3978e-07	-1.57358	-1.30644
120115306	chr12:120115306:C:A	1.04891e-06	-2.2364e-10	-0.864584
120115628	chr12:120115628:G:C	0.000125696	-2.2364e-10	3.92153
120115756	chr12:120115756:G:A	3.94134e-06	-2.2364e-10	0.459182
120115770	chr12:120115770:T:C	2.61193e-07	-1.15514	-1.09969
120115942	chr12:120115942:A:C	7.0314e-07	-2.2364e-10	-1.26454
120115983	chr12:120115983:C:T	7.3032e-07	-2.2364e-10	-1.22661
120116452	chr12:120116452:C:G	2.09004e-07	-1.27082	-1.20692
120116663	chr12:120116663:C:T	1.05658e-06	-2.2364e-10	-0.8573
120116716	chr12:120116716:T:C	7.77285e-07	0.224213	-1.3885
120116920	chr12:120116920:T:C	4.83015e-07	-0.509207	-1.13084
120118404	chr12:120118404:G:A	7.0266e-07	-2.2364e-10	-1.26522
120118750	chr12:120118750:C:T	6.62997e-07	-2.2364e-10	-1.32332
120119826	chr12:120119826:A:T	6.34448e-07	-2.2364e-10	-1.36734
120120038	chr12:120120038:G:A	1.47409e-07	-1.42574	-1.40114
120121302	chr12:120121302:G:A	8.83516e-07	-2.2364e-10	-1.03618
120121471	chr12:120121471:G:A	6.94823e-07	-2.2364e-10	-1.27644
120122124	chr12:120122124:C:T	1.61175e-07	-1.34789	-1.38971
120122250	chr12:120122250:A:G	6.74815e-07	-2.2364e-10	-1.30566
120122552	chr12:120122552:C:T	7.91038e-07	-2.2364e-10	-1.14675
120123451	chr12:120123451:G:C	1.58436e-07	-1.51928	-1.23547
120123686	chr12:120123686:C:G	1.00616e-06	-2.2364e-10	-0.906196
120124032	chr12:120124032:C:T	1.78409e-07	-1.25997	-1.37605
120124078	chr12:120124078:C:T	1.79945e-07	-1.27161	-1.35583
120124290	chr12:120124290:G:A	6.63174e-07	-2.2364e-10	-1.32306
120124787	chr12:120124787:G:A	6.1406e-07	-2.2364e-10	-1.4
120124991	chr12:120124991:C:T	6.18603e-07	-2.2364e-10	-1.39263
120125186	chr12:120125186:G:A	7.54043e-07	-2.2364e-10	-1.19464
120125488	chr12:120125488:T:C	8.32552e-07	-2.2364e-10	-1.0956
120125724	chr12:120125724:G:A	6.64943e-07	-2.2364e-10	-1.32039
120126157	chr12:120126157:G:A	7.27853e-07	-2.2364e-10	-1.23
120126571	chr12:120126571:A:T	6.84147e-07	-2.2364e-10	-1.29192
120127195	chr12:120127195:A:G	2.2239e-06	-0.113078	-7.29212e-10
120127384	chr12:120127384:G:A	1.97414e-07	-1.32965	-1.20514
120127695	chr12:120127695:G:T	7.43018e-07	-2.2364e-10	-1.20937
120128200	chr12:120128200:G:A	8.22561e-07	-2.2364e-10	-1.10767
120128474	chr12:120128474:T:TAC	6.16468e-07	-2.2364e-10	-1.39609
120128583	chr12:120128583:A:G	9.73453e-07	-2.2364e-10	-0.939245
120128616	chr12:120128616:C:T	1.116e-06	-2.2364e-10	-0.802591
120128775	chr12:120128775:C:T	6.36664e-07	-2.2364e-10	-1.36385
120129029	chr12:120129029:G:A	6.23311e-07	-2.2364e-10	-1.38505
120129780	chr12:120129780:G:A	4.88492e-07	-1.62877	-7.29212e-10
120129996	chr12:120129996:C:A	6.83547e-07	-2.2364e-10	-1.2928
120130093	chr12:120130093:A:G	2.61321e-07	-1.61231	-0.64204
120130533	chr12:120130533:C:T	6.18778e-07	-2.2364e-10	-1.39235
120131116	chr12:120131116:C:T	6.23859e-07	-2.2364e-10	-1.38417
120132194	chr12:120132194:T:C	8.96728e-07	-2.2364e-10	-1.02134
120132210	chr12:120132210:A:G	6.48232e-07	-2.2364e-10	-1.34585
120132305	chr12:120132305:CTG:C	4.44648e-07	-0.352522	-1.37029
120132616	chr12:120132616:A:G	6.22274e-07	-2.2364e-10	-1.38671
120132898	chr12:120132898:C:A	7.39894e-07	-2.2364e-10	-1.21359
120133234	chr12:120133234:A:G	6.35933e-07	-2.2364e-10	-1.365
120133255	chr12:120133255:C:T	7.57765e-07	-2.2364e-10	-1.18972
120133280	chr12:120133280:A:C	2.5141e-07	-1.60325	-0.689759
120133810	chr12:120133810:T:C	2.36749e-07	-1.40282	-0.950269
120134072	chr12:120134072:A:G	7.6139e-07	-2.2364e-10	-1.18495
120134794	chr12:120134794:A:C	6.31899e-07	-2.2364e-10	-1.37137
120134982	chr12:120134982:G:A	7.66011e-07	-2.2364e-10	-1.1789
120135512	chr12:120135512:C:T	5.00716e-07	-1.60406	-7.29212e-10
120135525	chr12:120135525:G:A	4.87863e-07	-1.63006	-7.29212e-10
120135607	chr12:120135607:C:T	6.33201e-07	-2.2364e-10	-1.36931
120135752	chr12:120135752:A:C	1.69942e-06	-2.2364e-10	-0.38205
120135907	chr12:120135907:T:C	6.11505e-07	-2.2364e-10	-1.40417
120136011	chr12:120136011:T:C	1.31627e-07	-1.62876	-1.31137
120136846	chr12:120136846:T:C	1.02902e-06	-2.2364e-10	-0.883736
120136886	chr12:120136886:T:C	6.35053e-07	-2.2364e-10	-1.36639
120137172	chr12:120137172:C:T	6.11245e-07	-2.2364e-10	-1.4046
120137436	chr12:120137436:C:T	6.61744e-07	-2.2364e-10	-1.32522
120137596	chr12:120137596:G:A	6.1139e-07	-2.2364e-10	-1.40436
120137603	chr12:120137603:T:C	8.45437e-07	-2.2364e-10	-1.08024
120138423	chr12:120138423:G:C	6.91354e-07	-2.2364e-10	-1.28144
120138461	chr12:120138461:T:C	2.12217e-07	-1.6273	-0.83518
120138580	chr12:120138580:T:A	6.14357e-07	-2.2364e-10	-1.39952
120139088	chr12:120139088:T:C	6.35685e-07	-2.2364e-10	-1.36539
120139351	chr12:120139351:G:A	6.34786e-07	-2.2364e-10	-1.36681
120139629	chr12:120139629:A:AT	6.36768e-07	-2.2364e-10	-1.36369
120139999	chr12:120139999:C:A	6.35685e-07	-2.2364e-10	-1.36539
120140266	chr12:120140266:A:T	1.55237e-07	-1.58589	-1.18926
120140335	chr12:120140335:T:C	6.17414e-07	-2.2364e-10	-1.39455
120140395	chr12:120140395:T:C	6.26696e-07	-2.2364e-10	-1.37963
120140777	chr12:120140777:A:G	2.11944e-07	-1.20652	-1.25725
120141362	chr12:120141362:G:A	9.26144e-07	-2.2364e-10	-0.989064
120141596	chr12:120141596:C:T	6.8723e-07	-2.2364e-10	-1.28743
120141623	chr12:120141623:CT:C	7.09511e-07	-2.2364e-10	-1.25552
120141644	chr12:120141644:C:A	7.92022e-07	-2.2364e-10	-1.1455
120141865	chr12:120141865:T:C	1.50382e-07	-1.62964	-1.17728
120142519	chr12:120142519:T:C	1.04938e-06	-2.2364e-10	-0.864135
120143117	chr12:120143117:T:C	7.81846e-07	-2.2364e-10	-1.15844
120143969	chr12:120143969:A:G	1.76754e-07	-1.61497	-1.03037
120144810	chr12:120144810:C:T	6.61127e-07	-2.2364e-10	-1.32615
120147432	chr12:120147432:A:G	4.16902e-07	-1.4941	-0.293149
120148189	chr12:120148189:A:G	6.31203e-07	-2.2364e-10	-1.37247
120148389	chr12:120148389:A:C	1.51009e-07	-1.63051	-1.17224
120148663	chr12:120148663:A:T	9.32438e-07	-2.2364e-10	-0.982292
120148780	chr12:120148780:A:AGCTCTACTTT	1.19402e-06	-2.2364e-10	-0.73501
120149001	chr12:120149001:G:T	5.91571e-07	-0.866922	-0.570391
120149106	chr12:120149106:A:G	6.15934e-07	-2.2364e-10	-1.39695
120149386	chr12:120149386:G:A	8.31909e-07	-2.2364e-10	-1.09637
120149421	chr12:120149421:C:T	2.8635e-07	-1.6306	-0.532285
120149422	chr12:120149422:A:C	3.08615e-07	-1.62899	-0.459012
120149729	chr12:120149729:G:A	6.31899e-07	-2.2364e-10	-1.37137
120149786	chr12:120149786:G:C	6.98078e-07	-2.2364e-10	-1.27176
120149903	chr12:120149903:G:A	9.25556e-07	-2.2364e-10	-0.9897
120149976	chr12:120149976:G:A	6.63524e-07	-2.2364e-10	-1.32253
120150391	chr12:120150391:T:C	7.93277e-07	-2.2364e-10	-1.14392
120150671	chr12:120150671:T:C	6.13927e-07	-2.2364e-10	-1.40022
120150745	chr12:120150745:G:A	9.10127e-07	-2.2364e-10	-1.00651
120150754	chr12:120150754:G:A	1.21901e-06	-2.2364e-10	-0.714302
120150797	chr12:120150797:C:T	1.12715e-06	-2.2364e-10	-0.792649
120150862	chr12:120150862:A:G	6.89196e-07	-2.2364e-10	-1.28457
120150894	chr12:120150894:G:A	7.81391e-07	-2.2364e-10	-1.15902
120150992	chr12:120150992:G:C	8.21258e-07	-2.2364e-10	-1.10926
120151038	chr12:120151038:C:T	2.5514e-07	-1.00572	-1.27257
120151048	chr12:120151048:A:G	5.78072e-07	-0.446035	-1.01436
120151356	chr12:120151356:A:G	1.23402e-06	-0.383405	-0.318656
120151426	chr12:120151426:C:T	1.07108e-06	-2.2364e-10	-0.843675
120151521	chr12:120151521:A:G	1.44527e-07	-1.62991	-1.21671
120151971	chr12:120151971:A:C	1.9406e-07	-1.62989	-0.922031
120152831	chr12:120152831:C:G	6.4279e-07	-2.2364e-10	-1.35428
120153029	chr12:120153029:C:T	2.84537e-07	-1.43706	-0.732168
120153175	chr12:120153175:C:A	6.17163e-07	-2.2364e-10	-1.39496
120153339	chr12:120153339:A:G	1.60516e-07	-1.61994	-1.12176
120153447	chr12:120153447:C:T	1.47643e-06	-0.41292	-0.109793
120154148	chr12:120154148:T:C	1.38493e-07	-1.62368	-1.2656
120154852	chr12:120154852:A:G	8.60212e-07	-2.2364e-10	-1.06291
120156330	chr12:120156330:A:G	1.45868e-07	-1.62348	-1.21391
120156400	chr12:120156400:C:T	6.39723e-07	-2.2364e-10	-1.35906
120156430	chr12:120156430:C:A	7.10432e-07	-2.2364e-10	-1.25422
120156491	chr12:120156491:C:T	1.76129e-06	-2.2364e-10	-0.34629
120156871	chr12:120156871:C:T	1.06036e-06	-2.2364e-10	-0.853727
120157372	chr12:120157372:G:C	6.68211e-07	-2.2364e-10	-1.31549
120157595	chr12:120157595:C:T	8.60212e-07	-2.2364e-10	-1.06291
120157874	chr12:120157874:T:C	8.48889e-07	-2.2364e-10	-1.07617
120158079	chr12:120158079:G:A	7.87942e-07	-1.15067	-7.29212e-10
120158797	chr12:120158797:G:A	2.26724e-06	-0.0937758	-7.29212e-10
120159681	chr12:120159681:G:A	9.25186e-07	-2.2364e-10	-0.990099
120160422	chr12:120160422:A:G	7.26153e-07	-2.2364e-10	-1.23233
120160565	chr12:120160565:A:C	7.08065e-07	-2.2364e-10	-1.25756
120160681	chr12:120160681:G:A	8.68357e-07	-2.2364e-10	-1.05349
120160973	chr12:120160973:A:G	1.86119e-07	-1.60958	-0.984124
120161269	chr12:120161269:CAGAG:C	6.28115e-07	-2.2364e-10	-1.37737
120161692	chr12:120161692:C:G	6.68211e-07	-2.2364e-10	-1.31549
120161699	chr12:120161699:G:A	8.93674e-07	-2.2364e-10	-1.02475
120162198	chr12:120162198:G:A	1.98119e-07	-1.6305	-0.900725
120163024	chr12:120163024:A:G	6.21551e-07	-2.2364e-10	-1.38788
120163263	chr12:120163263:T:C	7.58368e-07	-2.2364e-10	-1.18893
120163333	chr12:120163333:C:T	1.56716e-06	-2.2364e-10	-0.463074
120163641	chr12:120163641:G:A	6.67481e-07	-2.2364e-10	-1.31658
120164040	chr12:120164040:G:C	7.43008e-07	-1.20939	-7.29212e-10
120164073	chr12:120164073:C:T	7.73129e-07	-2.2364e-10	-1.16965
120164274	chr12:120164274:T:G	1.46373e-07	-1.63015	-1.20378
120164778	chr12:120164778:A:G	6.28979e-07	-2.2364e-10	-1.376
120165040	chr12:120165040:T:C	5.33646e-07	-1.54036	-7.29212e-10
120165206	chr12:120165206:T:G	6.64655e-07	-2.2364e-10	-1.32083
120165242	chr12:120165242:A:G	2.07042e-07	-1.63026	-0.856915
120165251	chr12:120165251:G:A	2.11479e-07	-1.62982	-0.836146
120165281	chr12:120165281:T:C	1.32031e-07	-1.62829	-1.30877
120165459	chr12:120165459:C:T	2.15337e-07	-1.62872	-0.819168
120165508	chr12:120165508:C:T	8.69626e-07	-2.2364e-10	-1.05203
120165814	chr12:120165814:C:T	7.30954e-07	-2.2364e-10	-1.22574
120165845	chr12:120165845:A:G	7.42397e-07	-2.2364e-10	-1.21021
120165948	chr12:120165948:C:T	7.42146e-07	-2.2364e-10	-1.21055
120166021	chr12:120166021:C:T	6.87327e-07	-2.2364e-10	-1.28728
120166231	chr12:120166231:C:T	7.38838e-07	-1.21502	-7.29212e-10
120166876	chr12:120166876:T:C	6.3982e-07	-2.2364e-10	-1.35891
120167674	chr12:120167674:T:C	2.1943e-06	-2.2364e-10	-0.126478
120167811	chr12:120167811:T:C	1.28646e-06	-2.2364e-10	-0.660442
120168359	chr12:120168359:T:C	6.38373e-07	-0.279376	-1.08179
120168793	chr12:120168793:A:G	9.85559e-07	-0.926885	-7.29212e-10
120168900	chr12:120168900:G:A	1.23637e-06	-2.2364e-10	-0.700162
120169225	chr12:120169225:C:T	9.12619e-07	-2.2364e-10	-1.00378
120169266	chr12:120169266:A:G	1.33827e-07	-1.63036	-1.29319
120169279	chr12:120169279:AAAAAAAAAAAAAAAAAG:A	1.34651e-07	-1.63063	-1.28677
120169748	chr12:120169748:T:C	1.35514e-07	-1.62996	-1.28107
120169835	chr12:120169835:G:A	6.57907e-07	-2.2364e-10	-1.33103
120169868	chr12:120169868:T:C	6.482e-07	-2.2364e-10	-1.34589
120170227	chr12:120170227:A:G	1.9592e-07	-1.63049	-0.9119
120170576	chr12:120170576:A:C	1.05655e-06	-0.857327	-7.29212e-10
120170686	chr12:120170686:T:C	8.67524e-07	-2.2364e-10	-1.05445
120170989	chr12:120170989:G:A	6.11932e-07	-2.2364e-10	-1.40347
120171178	chr12:120171178:T:C	6.95547e-07	-2.2364e-10	-1.2754
120171317	chr12:120171317:A:G	6.37142e-07	-2.2364e-10	-1.3631
120171521	chr12:120171521:T:G	1.65891e-07	-1.47537	-1.2334
120171595	chr12:120171595:GATA:G	8.15045e-07	-2.2364e-10	-1.11685
120171933	chr12:120171933:C:T	6.39723e-07	-2.2364e-10	-1.35906
120172362	chr12:120172362:T:C	9.67697e-07	-2.2364e-10	-0.945175
120172801	chr12:120172801:G:A	6.2539e-07	-2.2364e-10	-1.38172
120172908	chr12:120172908:G:A	6.49228e-07	-2.2364e-10	-1.34431
120173627	chr12:120173627:G:A	1.51808e-06	-2.2364e-10	-0.494895
120175542	chr12:120175542:A:G	2.23591e-07	-1.63027	-0.780002
120175625	chr12:120175625:C:T	1.51489e-07	-1.63051	-1.16907
120175642	chr12:120175642:TGCC:T	7.09778e-07	-2.2364e-10	-1.25514
120175790	chr12:120175790:G:A	1.66453e-06	-2.2364e-10	-0.402797
120176118	chr12:120176118:G:C	3.99796e-06	-2.2364e-10	0.473446
120176290	chr12:120176290:C:T	2.11092e-07	-1.62973	-0.838071
120176844	chr12:120176844:G:A	1.30822e-06	-2.2364e-10	-0.643674
120176920	chr12:120176920:C:A	1.02531e-06	-2.2364e-10	-0.887347
120177626	chr12:120177626:T:C	6.68874e-07	-2.2364e-10	-1.3145
120178003	chr12:120178003:G:A	4.3129e-07	-1.63061	-0.122704
120178189	chr12:120178189:G:A	1.90897e-07	-1.61947	-0.948897
120178381	chr12:120178381:AATAAGTGACTGC:A	6.90439e-07	-2.2364e-10	-1.28277
120178643	chr12:120178643:G:A	6.26336e-07	-2.2364e-10	-1.38021
120179255	chr12:120179255:G:A	6.66289e-07	-2.2364e-10	-1.31837
120179263	chr12:120179263:G:A	7.1046e-07	-2.2364e-10	-1.25418
120179461	chr12:120179461:G:A	9.56928e-07	-2.2364e-10	-0.956366
120180097	chr12:120180097:G:A	1.70893e-07	-1.62381	-1.05525
120180277	chr12:120180277:T:C	8.57931e-07	-2.2364e-10	-1.06557
120180305	chr12:120180305:C:T	1.36735e-07	-1.62136	-1.28068
120180804	chr12:120180804:C:T	4.90038e-07	-1.62561	-7.29212e-10
120180915	chr12:120180915:G:A	7.26991e-07	-1.23118	-7.29212e-10
120180921	chr12:120180921:C:T	6.1312e-07	-1.40153	-7.29212e-10
120180986	chr12:120180986:C:T	6.33984e-07	-2.2364e-10	-1.36807
120181001	chr12:120181001:A:AG	1.17339e-06	-2.2364e-10	-0.752439
120181866	chr12:120181866:G:C	2.81582e-07	-1.61998	-0.55969
120182206	chr12:120182206:A:T	8.58851e-07	-2.2364e-10	-1.0645
120182347	chr12:120182347:T:C	6.89947e-07	-2.2364e-10	-1.28348
120182475	chr12:120182475:C:T	1.28174e-06	-2.2364e-10	-0.664124
120183207	chr12:120183207:C:T	6.13834e-07	-2.2364e-10	-1.40037
120184069	chr12:120184069:G:C	4.89788e-07	-1.62612	-7.29212e-10
120184449	chr12:120184449:T:C	4.91336e-07	-1.62297	-7.29212e-10
120184914	chr12:120184914:G:A	6.72881e-07	-2.2364e-10	-1.30853
120185082	chr12:120185082:A:C	1.50083e-07	-1.62435	-1.18455
120185458	chr12:120185458:T:C	6.14638e-07	-2.2364e-10	-1.39906
120185505	chr12:120185505:A:G	5.20304e-07	-1.56568	-7.29212e-10
120185521	chr12:120185521:A:G	8.83673e-07	-2.2364e-10	-1.03601
120185931	chr12:120185931:T:C	7.15397e-07	-2.2364e-10	-1.24726
120186282	chr12:120186282:A:G	8.8146e-07	0.366406	-1.40492
120186411	chr12:120186411:C:T	6.96568e-07	-2.2364e-10	-1.27393
120187067	chr12:120187067:C:T	7.40899e-07	-2.2364e-10	-1.21223
120187274	chr12:120187274:G:A	6.66429e-07	-1.31816	-7.29212e-10
120187506	chr12:120187506:A:G	6.7923e-07	0.103985	-1.40312
120187590	chr12:120187590:T:C	1.52897e-07	-1.62388	-1.16645
120187709	chr12:120187709:C:T	9.38015e-07	0.149894	-1.12622
120187916	chr12:120187916:T:G	8.73747e-07	-2.2364e-10	-1.0473
120188590	chr12:120188590:C:T	7.91027e-07	-0.0440286	-1.10273
120188844	chr12:120188844:G:A	1.33993e-06	-2.2364e-10	-0.61972
120189232	chr12:120189232:T:C	5.75184e-07	-0.0626246	-1.40278
120191184	chr12:120191184:C:A	5.80134e-07	-0.0600264	-1.39681
120191458	chr12:120191458:C:T	6.68301e-07	-2.2364e-10	-1.31536
120191851	chr12:120191851:A:G	1.1267e-06	-2.2364e-10	-0.793043
120192169	chr12:120192169:T:C	9.66011e-07	-2.2364e-10	-0.946919
120192484	chr12:120192484:T:C	9.07326e-07	-2.2364e-10	-1.00959
120192524	chr12:120192524:G:A	7.10509e-07	-2.2364e-10	-1.25411
120192529	chr12:120192529:C:A	8.34068e-07	-1.09378	-7.29212e-10
120193081	chr12:120193081:G:A	2.04618e-07	-1.63056	-0.868385
120193366	chr12:120193366:T:C	5.57476e-07	-0.0951758	-1.4015
120193595	chr12:120193595:C:T	6.71211e-07	-2.2364e-10	-1.31101
120194446	chr12:120194446:C:G	4.90872e-07	-1.62391	-7.29212e-10
120194810	chr12:120194810:C:T	6.95748e-07	-2.2364e-10	-1.27511
120195096	chr12:120195096:A:G	2.42395e-07	-1.6178	-0.71173
120195106	chr12:120195106:TAA:T	6.57111e-07	-2.2364e-10	-1.33224
120195982	chr12:120195982:T:C	2.6104e-06	-2.2364e-10	0.0471657
120196058	chr12:120196058:CCA:C	1.16039e-06	-2.2364e-10	-0.763585
120196121	chr12:120196121:C:T	1.16058e-06	-2.2364e-10	-0.763423
120196486	chr12:120196486:T:C	4.37929e-07	-0.448914	-1.28912
120197506	chr12:120197506:A:AATCCAAGT	6.92182e-07	-1.28025	-7.29212e-10
120197888	chr12:120197888:C:T	6.11087e-07	-2.2364e-10	-1.40486
120197935	chr12:120197935:TA:T	1.67554e-07	-1.61344	-1.08535
120198044	chr12:120198044:G:T	1.67577e-07	-1.63025	-1.0684
120198241	chr12:120198241:C:T	1.16018e-06	-2.2364e-10	-0.763761
120198245	chr12:120198245:C:T	1.62585e-07	-1.41478	-1.31412
120198626	chr12:120198626:G:A	1.75593e-06	-2.2364e-10	-0.349339
120198746	chr12:120198746:C:A	1.33887e-07	-1.62579	-1.29731
120198749	chr12:120198749:A:G	9.55073e-07	-2.2364e-10	-0.958306
120199098	chr12:120199098:C:T	6.20954e-07	-2.2364e-10	-1.38884
120199243	chr12:120199243:G:A	3.2856e-06	-2.2364e-10	0.277211
120199396	chr12:120199396:G:A	2.52542e-07	-1.58613	-0.70239
120199627	chr12:120199627:G:A	1.68627e-07	-1.29271	-1.39969
120199671	chr12:120199671:C:T	8.34129e-07	0.142298	-1.236
120200088	chr12:120200088:G:A	1.53524e-06	-2.2364e-10	-0.483655
120200444	chr12:120200444:C:T	6.60408e-07	-2.2364e-10	-1.32724
120200936	chr12:120200936:G:A	1.79091e-06	-2.2364e-10	-0.329616
120201074	chr12:120201074:C:A	1.6278e-06	-2.2364e-10	-0.42511
120201292	chr12:120201292:C:G	7.51679e-07	-2.2364e-10	-1.19778
120201791	chr12:120201791:G:C	1.54949e-06	-2.2364e-10	-0.474414
120203025	chr12:120203025:T:A	9.8906e-07	-2.2364e-10	-0.923339
120203223	chr12:120203223:G:A	8.09297e-07	-1.12393	-7.29212e-10
120203510	chr12:120203510:T:G	8.11665e-07	-1.12101	-7.29212e-10
120204317	chr12:120204317:A:G	1.54379e-06	-2.2364e-10	-0.478096
120204386	chr12:120204386:C:T	6.86794e-07	-2.2364e-10	-1.28806
120204458	chr12:120204458:A:ATTTGT	9.96332e-07	-2.2364e-10	-0.916014
120204459	chr12:120204459:A:AAATTT	1.00424e-06	-2.2364e-10	-0.908105
120204531	chr12:120204531:G:A	1.51405e-06	-2.2364e-10	-0.497552
120204735	chr12:120204735:C:T	6.36932e-07	-2.2364e-10	-1.36343
120204786	chr12:120204786:A:G	1.53863e-06	-2.2364e-10	-0.481446
120205249	chr12:120205249:G:A	5.78573e-07	-1.45953	-7.29212e-10
120205902	chr12:120205902:A:T	7.24923e-07	-2.2364e-10	-1.23403
120206008	chr12:120206008:G:A	5.33867e-07	-1.53995	-7.29212e-10
120206233	chr12:120206233:A:G	1.19635e-06	-2.2364e-10	-0.733061
120206322	chr12:120206322:C:T	4.89838e-07	-1.62602	-7.29212e-10
120206598	chr12:120206598:A:G	2.05113e-07	-1.62055	-0.875985
120207097	chr12:120207097:C:T	1.20094e-06	-2.2364e-10	-0.729239
120207420	chr12:120207420:AG:A	1.23348e-06	-2.2364e-10	-0.7025
120207489	chr12:120207489:C:T	6.52749e-07	-2.2364e-10	-1.3389
120207618	chr12:120207618:T:G	6.20937e-07	-1.38886	-7.29212e-10
120208268	chr12:120208268:C:T	2.52282e-07	-1.62491	-0.664642
120208289	chr12:120208289:G:A	2.11075e-07	-1.60376	-0.864116
120209027	chr12:120209027:C:G	5.10013e-07	-1.58566	-7.29212e-10
120209371	chr12:120209371:C:T	6.25747e-07	-2.2364e-10	-1.38115
120209549	chr12:120209549:C:T	1.74621e-06	-0.228728	-0.126163
120210560	chr12:120210560:C:T	1.23481e-06	-2.2364e-10	-0.701426
120210673	chr12:120210673:T:G	4.90493e-07	-1.62468	-7.29212e-10
120211777	chr12:120211777:G:A	7.8392e-07	-2.2364e-10	-1.15579
120212167	chr12:120212167:C:T	1.24861e-06	0.381151	-1.07146
120212461	chr12:120212461:G:A	4.94756e-07	-1.61603	-7.29212e-10
120212569	chr12:120212569:C:T	6.13142e-07	-2.2364e-10	-1.4015
120213807	chr12:120213807:C:G	6.53774e-07	-2.2364e-10	-1.33733
120214738	chr12:120214738:C:A	6.16494e-07	-2.2364e-10	-1.39605
120214855	chr12:120214855:G:A	6.49802e-07	-2.2364e-10	-1.34343
120215008	chr12:120215008:A:C	6.28765e-07	-2.2364e-10	-1.37634
120216627	chr12:120216627:C:T	7.73421e-07	-2.2364e-10	-1.16927
120216902	chr12:120216902:T:C	6.75697e-07	-2.2364e-10	-1.30435
120217764	chr12:120217764:T:G	9.91665e-07	-2.2364e-10	-0.920709
120218361	chr12:120218361:G:T	1.1952e-06	-2.2364e-10	-0.734024
120218404	chr12:120218404:A:G	1.05758e-06	-2.2364e-10	-0.856355
120218525	chr12:120218525:C:G	4.90601e-07	-1.62446	-7.29212e-10
120218795	chr12:120218795:C:T	7.73067e-07	-2.2364e-10	-1.16973
120219468	chr12:120219468:A:G	1.78842e-06	-2.2364e-10	-0.331007
120219741	chr12:120219741:G:C	7.05937e-07	-2.2364e-10	-1.26057
120219975	chr12:120219975:G:T	1.59329e-06	-2.2364e-10	-0.446538
120220358	chr12:120220358:G:C	9.64466e-07	-2.2364e-10	-0.94852
120220773	chr12:120220773:G:A	1.33449e-06	-2.2364e-10	-0.623787
120220925	chr12:120220925:G:A	1.54978e-06	-2.2364e-10	-0.474225
120220969	chr12:120220969:CTAAAT:C	6.75577e-07	-2.2364e-10	-1.30453
120220980	chr12:120220980:A:G	1.3913e-06	-2.2364e-10	-0.582102
120221045	chr12:120221045:C:T	5.40165e-07	-1.52822	-7.29212e-10
120221366	chr12:120221366:G:A	6.20674e-07	-2.2364e-10	-1.38929
120222055	chr12:120222055:C:T	6.11261e-07	-2.2364e-10	-1.40457
120222194	chr12:120222194:C:T	4.01232e-06	0.0829442	0.394086
120222303	chr12:120222303:A:T	8.10368e-07	-2.2364e-10	-1.12261
120223209	chr12:120223209:T:C	3.96239e-06	-2.2364e-10	0.464509
120223641	chr12:120223641:C:T	1.09293e-06	-2.2364e-10	-0.823474
120224174	chr12:120224174:T:C	2.92393e-07	-0.856023	-1.28597
120224274	chr12:120224274:T:C	1.30575e-06	-2.2364e-10	-0.645563
120224432	chr12:120224432:C:T	4.98356e-07	-1.60878	-7.29212e-10
120224662	chr12:120224662:G:A	1.54627e-06	-2.2364e-10	-0.476492
120224791	chr12:120224791:A:G	1.84145e-06	-2.2364e-10	-0.301785
120224840	chr12:120224840:G:A	6.18003e-07	-2.2364e-10	-1.3936
120225069	chr12:120225069:C:G	6.31212e-07	-2.2364e-10	-1.37245
120225203	chr12:120225203:A:AT	1.00252e-06	-2.2364e-10	-0.909827
120225245	chr12:120225245:A:G	3.81963e-06	-2.2364e-10	0.427814
120225429	chr12:120225429:G:A	6.39658e-07	-2.2364e-10	-1.35916
120225958	chr12:120225958:G:A	6.96246e-07	-2.2364e-10	-1.27439
120226009	chr12:120226009:C:T	1.0927e-06	-2.2364e-10	-0.823688
120228683	chr12:120228683:G:A	6.17086e-07	-2.2364e-10	-1.39509
120229142	chr12:120229142:C:T	1.65683e-06	-2.2364e-10	-0.407434
120229296	chr12:120229296:G:T	7.52932e-07	-0.512455	-0.683664
120229391	chr12:120229391:A:C	2.4982e-07	-1.58239	-0.716961
120232229	chr12:120232229:C:T	1.64206e-06	-2.2364e-10	-0.416386
120232576	chr12:120232576:A:C	2.06913e-06	-1.38622	1.20101
120232911	chr12:120232911:C:T	6.85544e-07	-2.2364e-10	-1.28988
120233163	chr12:120233163:C:G	1.31053e-07	-1.60472	-1.33977
120233601	chr12:120233601:C:T	1.15023e-06	-2.2364e-10	-0.772379
120233729	chr12:120233729:T:C	6.42472e-07	-2.2364e-10	-1.35477
120233774	chr12:120233774:C:T	2.00727e-05	-2.2364e-10	2.08702
120233820	chr12:120233820:A:G	1.54732e-07	-1.56501	-1.21338
120234104	chr12:120234104:AAG:A	1.6036e-06	0.961107	-1.40119
120234745	chr12:120234745:T:C	4.63698e-06	-2.2364e-10	0.621725
120234840	chr12:120234840:A:G	6.11048e-07	-2.2364e-10	-1.40492
120235040	chr12:120235040:C:T	4.93793e-07	-1.61798	-7.29212e-10
120235330	chr12:120235330:A:G	5.32541e-07	-1.54244	-7.29212e-10
120236735	chr12:120236735:A:C	4.42692e-06	-2.2364e-10	0.575365
120238287	chr12:120238287:G:A	1.36378e-06	0.770324	-1.3724
120238747	chr12:120238747:T:C	9.75917e-07	-0.936717	-7.29212e-10
120239019	chr12:120239019:G:C	1.02534e-06	-2.2364e-10	-0.887317
120239474	chr12:120239474:C:T	3.10976e-07	-0.821034	-1.25934
120239577	chr12:120239577:G:A	2.93224e-07	-0.906839	-1.23232
120239608	chr12:120239608:G:A	6.53937e-07	-2.2364e-10	-1.33708
120239784	chr12:120239784:A:T	1.72779e-06	-1.56901	1.20352
120240025	chr12:120240025:C:T	9.78679e-07	-0.933891	-7.29212e-10
120240054	chr12:120240054:C:G	5.00179e-07	-1.60513	-7.29212e-10
120240129	chr12:120240129:T:A	3.14396e-06	-2.2364e-10	0.233144
120240578	chr12:120240578:A:G	1.72232e-07	-1.47292	-1.19834
120240682	chr12:120240682:G:A	7.84078e-07	-2.2364e-10	-1.15559
120240927	chr12:120240927:A:C	1.57613e-07	-1.51298	-1.24697
120241043	chr12:120241043:G:C	6.40868e-07	-2.2364e-10	-1.35727
120241123	chr12:120241123:A:C	6.36489e-07	-2.2364e-10	-1.36413
120241826	chr12:120241826:G:A	8.78087e-07	-2.2364e-10	-1.04235
120241996	chr12:120241996:T:C	3.1864e-06	-2.2364e-10	0.246554
120242123	chr12:120242123:T:G	3.53452e-07	-1.44574	-0.506609
120242133	chr12:120242133:G:A	6.83173e-07	-2.2364e-10	-1.29335
120242506	chr12:120242506:A:G	5.09489e-06	-2.2364e-10	0.715898
120242682	chr12:120242682:C:T	1.71061e-07	-1.62436	-1.05371
120242946	chr12:120242946:C:G	1.41493e-06	-2.2364e-10	-0.565256
120243115	chr12:120243115:C:T	6.20294e-07	-2.2364e-10	-1.3899
120243560	chr12:120243560:C:T	7.82633e-07	-2.2364e-10	-1.15743
120243654	chr12:120243654:C:A	5.75866e-07	-1.46422	-7.29212e-10
120243829	chr12:120243829:A:C	4.90812e-07	-1.62403	-7.29212e-10
120244418	chr12:120244418:G:A	2.33782e-07	-1.62812	-0.737583
120244428	chr12:120244428:C:T	2.24163e-06	-0.105135	-7.29212e-10
120244521	chr12:120244521:G:A	7.15919e-07	-2.2364e-10	-1.24653
120244605	chr12:120244605:A:G	1.75586e-07	-1.46591	-1.18605
120244697	chr12:120244697:C:T	4.87802e-07	-1.63019	-7.29212e-10
120244809	chr12:120244809:G:A	1.08634e-06	-0.829526	-7.29212e-10
120244846	chr12:120244846:A:G	9.09166e-07	-1.00757	-7.29212e-10
120244985	chr12:120244985:G:A	7.17515e-07	-2.2364e-10	-1.2443
120245156	chr12:120245156:G:T	2.3271e-07	-1.62335	-0.746951
120245712	chr12:120245712:C:T	5.18267e-07	-1.5696	-7.29212e-10
120245860	chr12:120245860:C:T	2.27418e-07	-1.61588	-0.777425
120246138	chr12:120246138:GC:G	3.01449e-06	-2.2364e-10	0.191091
120246146	chr12:120246146:G:A	3.01449e-06	-2.2364e-10	0.191091
120246150	chr12:120246150:G:A	3.02071e-06	-2.2364e-10	0.193154
120246153	chr12:120246153:AAAGCAGGAGGATT:A	3.22217e-06	-2.2364e-10	0.257717
120247047	chr12:120247047:AAAG:A	6.80805e-07	-2.2364e-10	-1.29682
120247067	chr12:120247067:AAAG:A	4.61071e-07	-0.66485	-1.02169
120247646	chr12:120247646:G:A	6.43317e-07	-2.2364e-10	-1.35346
120247655	chr12:120247655:G:T	1.24408e-06	-2.2364e-10	-0.693946
120248081	chr12:120248081:C:T	6.80881e-07	-1.29671	-7.29212e-10
120248580	chr12:120248580:G:A	7.12211e-07	-2.2364e-10	-1.25172
120249895	chr12:120249895:T:C	7.68244e-07	-2.2364e-10	-1.17599
120249989	chr12:120249989:G:A	7.18412e-07	-2.2364e-10	-1.24305
120250322	chr12:120250322:T:C	1.31563e-07	-1.62327	-1.31733
120250574	chr12:120250574:C:T	2.08843e-06	-2.2364e-10	-0.175926
120250769	chr12:120250769:T:C	4.90792e-07	-1.62407	-7.29212e-10
120250969	chr12:120250969:C:T	6.14807e-07	-2.2364e-10	-1.39879
120251001	chr12:120251001:C:T	3.15596e-05	-1.58882	4.12836
120251354	chr12:120251354:C:A	6.11527e-07	-2.2364e-10	-1.40414
120251668	chr12:120251668:T:C	6.17045e-07	-2.2364e-10	-1.39515
120251677	chr12:120251677:C:T	6.23914e-07	-2.2364e-10	-1.38408
120252708	chr12:120252708:C:G	4.94794e-07	-1.61595	-7.29212e-10
120252840	chr12:120252840:A:C	3.21412e-06	-2.2364e-10	0.255214
120252859	chr12:120252859:G:A	1.56194e-07	-1.51094	-1.25806
120253621	chr12:120253621:A:C	5.79426e-07	-0.514012	-0.944044
120253835	chr12:120253835:T:C	6.13064e-07	-2.2364e-10	-1.40162
120254117	chr12:120254117:G:A	6.75398e-07	-2.2364e-10	-1.30479
120254376	chr12:120254376:C:T	3.08794e-05	-1.60744	4.12519
120254415	chr12:120254415:A:G	2.7258e-06	-2.2364e-10	0.0904247
120254865	chr12:120254865:A:T	2.1618e-06	-2.2364e-10	-0.141399
120255101	chr12:120255101:G:A	7.56417e-07	-1.1915	-7.29212e-10
120255485	chr12:120255485:A:G	1.71827e-07	-1.43967	-1.23394
120256487	chr12:120256487:A:C	2.47839e-07	-1.37074	-0.936579
120256499	chr12:120256499:T:C	8.71037e-07	-2.2364e-10	-1.05041
120256718	chr12:120256718:G:T	1.24263e-07	-1.60489	-1.3928
120256780	chr12:120256780:T:C	6.73964e-07	-1.30692	-7.29212e-10
120256804	chr12:120256804:G:A	6.32496e-07	-2.2364e-10	-1.37042
120256820	chr12:120256820:G:C	1.57271e-07	-1.57698	-1.18514
120256867	chr12:120256867:G:A	4.15342e-06	-2.2364e-10	0.511594
120256906	chr12:120256906:G:T	1.07931e-06	-2.2364e-10	-0.836021
120256985	chr12:120256985:G:A	1.30311e-07	-1.6291	-1.32107
120257338	chr12:120257338:T:C	2.17414e-07	-1.36651	-1.07178
120257445	chr12:120257445:G:A	1.98777e-07	-1.62198	-0.905933
120257649	chr12:120257649:T:C	1.09012e-06	-2.2364e-10	-0.826051
120257957	chr12:120257957:C:A	6.45369e-07	-2.2364e-10	-1.35027
120259196	chr12:120259196:A:T	1.39215e-06	-2.2364e-10	-0.581492
120259332	chr12:120259332:C:T	1.15804e-06	-2.2364e-10	-0.765613
120259667	chr12:120259667:G:A	2.0129e-07	-1.61443	-0.900921
120259940	chr12:120259940:C:T	2.14735e-06	-2.2364e-10	-0.148104
120260047	chr12:120260047:G:A	2.49701e-06	-2.2364e-10	0.00275672
120260451	chr12:120260451:C:T	7.50286e-07	-2.2364e-10	-1.19964
120260833	chr12:120260833:G:A	8.10733e-07	-2.2364e-10	-1.12216
120260965	chr12:120260965:G:T	1.07931e-06	-2.2364e-10	-0.836021
120261116	chr12:120261116:T:C	1.18784e-06	-2.2364e-10	-0.7402
120261140	chr12:120261140:A:G	6.44475e-07	-2.2364e-10	-1.35166
120261592	chr12:120261592:C:T	2.2061e-07	-1.62846	-0.795236
120262686	chr12:120262686:C:T	6.36781e-06	-1.52584	2.46476
120264713	chr12:120264713:ACT:A	9.71362e-07	-2.2364e-10	-0.941395
120264818	chr12:120264818:G:A	6.60888e-07	-2.2364e-10	-1.32651
120264958	chr12:120264958:T:G	1.67257e-07	-1.63063	-1.06993
120265116	chr12:120265116:G:A	1.68131e-07	-1.63059	-1.06476
120265453	chr12:120265453:C:G	9.75068e-07	-0.937587	-7.29212e-10
120265912	chr12:120265912:G:C	1.79553e-07	-1.58758	-1.04204
120267288	chr12:120267288:T:G	6.16519e-07	-2.2364e-10	-1.39601
120267413	chr12:120267413:G:A	6.30181e-07	-2.2364e-10	-1.37409
120267663	chr12:120267663:C:T	1.77238e-07	-1.6167	-1.0259
120267868	chr12:120267868:T:C	2.06925e-07	-1.298	-1.18973
120268025	chr12:120268025:A:C	1.28653e-07	-1.60719	-1.35579
120269288	chr12:120269288:C:T	2.48453e-06	-2.2364e-10	-0.00225564
120269385	chr12:120269385:G:A	1.36017e-06	-2.2364e-10	-0.604729
120269504	chr12:120269504:G:A	1.15629e-06	-0.767123	-7.29212e-10
120269901	chr12:120269901:A:G	1.51252e-07	-1.53017	-1.27098
120270116	chr12:120270116:AT:A	1.07486e-06	-2.2364e-10	-0.840152
120270170	chr12:120270170:G:A	3.7014e-06	-2.2364e-10	0.396373
120270186	chr12:120270186:C:T	1.85209e-07	-1.58904	-1.00957
120270337	chr12:120270337:G:C	8.0419e-07	-2.2364e-10	-1.13026
120271261	chr12:120271261:G:A	3.20313e-07	-0.801424	-1.24937
120271305	chr12:120271305:T:G	1.07073e-06	-0.843996	-7.29212e-10
120271594	chr12:120271594:C:T	1.31619e-06	-2.2364e-10	-0.637597
120271902	chr12:120271902:G:T	1.51849e-07	-1.44075	-1.35646
120271973	chr12:120271973:A:AAAAAAT	5.38393e-07	-1.53151	-7.29212e-10
120272055	chr12:120272055:G:T	9.08129e-07	-2.2364e-10	-1.00871
120272594	chr12:120272594:G:A	1.90938e-06	-2.2364e-10	-0.265558
120272654	chr12:120272654:C:T	1.44766e-06	-0.542393	-7.29212e-10
120272655	chr12:120272655:G:A	1.50707e-06	-2.2364e-10	-0.502174
120272744	chr12:120272744:G:C	7.17535e-07	-2.2364e-10	-1.24427
120273623	chr12:120273623:G:A	1.82496e-07	-1.44012	-1.17325
120274203	chr12:120274203:C:T	1.36049e-06	-1.61238	1.00788
120274466	chr12:120274466:TTTAG:T	1.29976e-06	-1.61196	0.961799
120274475	chr12:120274475:T:A	6.46245e-07	-2.2364e-10	-1.34892
120274598	chr12:120274598:G:A	1.51856e-06	-2.2364e-10	-0.494576
120274603	chr12:120274603:A:G	4.19616e-06	-1.61124	2.13307
120274660	chr12:120274660:A:G	9.19368e-07	-2.2364e-10	-0.996408
120274901	chr12:120274901:G:A	8.88816e-07	-2.2364e-10	-1.0302
120275041	chr12:120275041:C:A	8.54136e-07	-2.2364e-10	-1.07
120275119	chr12:120275119:C:T	3.04799e-07	-1.51195	-0.588497
120275185	chr12:120275185:G:A	6.3953e-07	-2.2364e-10	-1.35936
120275206	chr12:120275206:A:G	1.08208e-06	-2.2364e-10	-0.833454
120275229	chr12:120275229:C:T	1.08566e-06	-2.2364e-10	-0.830155
120275363	chr12:120275363:T:C	9.18112e-07	-2.2364e-10	-0.997775
120275384	chr12:120275384:G:T	8.17242e-07	-2.2364e-10	-1.11416
120275566	chr12:120275566:T:C	6.125e-07	-2.2364e-10	-1.40254
120275918	chr12:120275918:G:A	6.51356e-07	-2.2364e-10	-1.34104
120276023	chr12:120276023:A:G	1.78082e-06	-2.2364e-10	-0.335267
120276117	chr12:120276117:G:A	8.97121e-07	-2.2364e-10	-1.0209
120276287	chr12:120276287:C:G	8.49591e-07	-2.2364e-10	-1.07534
120276538	chr12:120276538:T:C	4.6073e-07	-0.927811	-0.759472
120276772	chr12:120276772:C:T	4.20097e-06	-1.62496	2.14793
120276943	chr12:120276943:A:G	6.25636e-07	-2.2364e-10	-1.38133
120276946	chr12:120276946:A:G	1.64054e-07	-1.4482	-1.2717
120277006	chr12:120277006:C:T	1.5105e-06	-2.2364e-10	-0.499899
120277481	chr12:120277481:G:GT	8.92254e-07	-2.2364e-10	-1.02634
120277999	chr12:120277999:T:C	1.54199e-06	-2.2364e-10	-0.479264
120278143	chr12:120278143:C:T	7.02975e-07	-2.2364e-10	-1.26477
120278300	chr12:120278300:C:T	1.52788e-06	-2.2364e-10	-0.488458
120278326	chr12:120278326:G:A	1.89816e-06	-2.2364e-10	-0.271454
120278568	chr12:120278568:C:A	1.7798e-06	-2.2364e-10	-0.335839
120278578	chr12:120278578:G:A	2.66155e-06	-1.62402	1.69059
120278590	chr12:120278590:G:A	7.79991e-07	-2.2364e-10	-1.16081
120278614	chr12:120278614:C:T	5.40531e-07	-1.52754	-7.29212e-10
120279084	chr12:120279084:A:T	2.4605e-07	-1.51174	-0.802816
120279085	chr12:120279085:A:T	2.35169e-06	-2.2364e-10	-0.0572046
120279099	chr12:120279099:T:C	8.05711e-07	-2.2364e-10	-1.12837
120279308	chr12:120279308:G:A	4.91488e-07	-1.62266	-7.29212e-10
120279397	chr12:120279397:C:G	2.25654e-06	-2.2364e-10	-0.0985069
120279797	chr12:120279797:C:T	1.54145e-06	-2.2364e-10	-0.479619
120280071	chr12:120280071:G:C	1.28867e-06	-2.2364e-10	-0.658726
120280448	chr12:120280448:G:A	1.03709e-06	-2.2364e-10	-0.875916
120280648	chr12:120280648:C:T	2.9948e-06	-2.2364e-10	0.184539
120280990	chr12:120280990:G:T	3.32116e-06	-0.167702	0.455676
120281512	chr12:120281512:C:A	1.55566e-07	-1.51254	-1.26048
120281883	chr12:120281883:CAAAAAA:C	6.11276e-07	-2.2364e-10	-1.40455
120281961	chr12:120281961:G:T	1.54556e-06	-2.2364e-10	-0.47695
120282167	chr12:120282167:A:C	1.54145e-06	-2.2364e-10	-0.479619
120282235	chr12:120282235:T:C	2.40865e-06	-1.24081	1.20753
120282342	chr12:120282342:G:A	6.61729e-07	-2.2364e-10	-1.32524
120282434	chr12:120282434:A:G	6.96947e-07	-2.2364e-10	-1.27338
120282443	chr12:120282443:T:C	3.07257e-06	-1.58778	1.79796
120282761	chr12:120282761:C:T	8.21069e-07	-2.2364e-10	-1.10949
120283175	chr12:120283175:C:T	7.62871e-07	-2.2364e-10	-1.18301
120283872	chr12:120283872:C:T	6.32402e-07	-2.2364e-10	-1.37057
120284005	chr12:120284005:T:C	2.02945e-06	-2.2364e-10	-0.204576
120284246	chr12:120284246:A:G	6.2074e-07	-2.2364e-10	-1.38918
120284261	chr12:120284261:T:C	5.18628e-07	-1.48812	-0.0807909
120284802	chr12:120284802:CT:C	6.66816e-07	-2.2364e-10	-1.31758
120285364	chr12:120285364:G:A	7.10947e-07	-2.2364e-10	-1.2535
120285530	chr12:120285530:C:T	7.45519e-06	-0.493071	1.58964
120285846	chr12:120285846:G:A	1.39756e-06	-1.28244	0.704831
120285886	chr12:120285886:T:C	6.54826e-07	-2.2364e-10	-1.33573
120285976	chr12:120285976:A:G	1.2656e-06	-2.2364e-10	-0.676794
120286255	chr12:120286255:C:T	6.29339e-07	-2.2364e-10	-1.37542
120286392	chr12:120286392:A:G	1.07144e-06	-2.2364e-10	-0.843332
120286839	chr12:120286839:C:G	1.79395e-07	-1.22604	-1.40447
120287019	chr12:120287019:G:A	1.56547e-07	-1.54562	-1.22112
120287639	chr12:120287639:C:T	6.11132e-07	-2.2364e-10	-1.40478
120287877	chr12:120287877:T:C	7.82628e-07	-2.2364e-10	-1.15744
120287878	chr12:120287878:G:A	7.90788e-07	-2.2364e-10	-1.14706
120288209	chr12:120288209:C:T	5.49692e-07	-1.51074	-7.29212e-10
120288383	chr12:120288383:G:C	1.63108e-06	-2.2364e-10	-0.423097
120288767	chr12:120288767:T:G	4.41931e-07	-0.735657	-0.993284
120288854	chr12:120288854:G:A	1.06832e-06	-2.2364e-10	-0.846252
120288910	chr12:120288910:G:C	1.19681e-07	-1.63051	-1.40475
120289453	chr12:120289453:C:A	7.88709e-07	-1.1497	-7.29212e-10
120289494	chr12:120289494:C:T	6.84457e-07	-1.29147	-7.29212e-10
120289777	chr12:120289777:G:A	5.35564e-07	-1.03601	-0.500766
120290064	chr12:120290064:C:T	6.22055e-07	-2.2364e-10	-1.38707
120290845	chr12:120290845:G:A	1.94744e-06	-1.6299	1.38407
120291213	chr12:120291213:C:G	1.08732e-06	-2.2364e-10	-0.828625
120292186	chr12:120292186:A:G	1.23487e-06	-2.2364e-10	-0.701373
120292217	chr12:120292217:G:A	5.49834e-07	-1.51048	-7.29212e-10
120292352	chr12:120292352:C:T	6.73008e-07	-2.2364e-10	-1.30834
120292433	chr12:120292433:G:T	3.007e-07	-0.765716	-1.34827
120292582	chr12:120292582:A:G	1.12346e-06	-2.2364e-10	-0.795925
120292765	chr12:120292765:A:G	6.1327e-07	-2.2364e-10	-1.40129
120292927	chr12:120292927:C:G	8.61698e-07	-2.2364e-10	-1.06119
120292936	chr12:120292936:A:G	7.11944e-07	-2.2364e-10	-1.2521
120292963	chr12:120292963:G:A	1.34749e-06	-2.2364e-10	-0.614097
120293273	chr12:120293273:A:G	6.13927e-07	-1.25903	-0.141187
120293366	chr12:120293366:T:C	1.4815e-06	-2.2364e-10	-0.519286
120293852	chr12:120293852:TTA:T	5.28862e-07	-1.32531	-0.224053
120294360	chr12:120294360:A:G	1.04992e-06	-0.86363	-7.29212e-10
120295513	chr12:120295513:C:T	1.20713e-06	-2.2364e-10	-0.72409
120295869	chr12:120295869:T:C	2.40163e-07	-1.16174	-1.17703
120296632	chr12:120296632:C:T	7.87464e-07	-2.2364e-10	-1.15128
120296748	chr12:120296748:G:A	1.63206e-06	-2.2364e-10	-0.422496
120296902	chr12:120296902:T:C	1.45455e-07	-1.57505	-1.26517
120297154	chr12:120297154:C:T	9.05082e-07	-2.2364e-10	-1.01207
120297232	chr12:120297232:A:AC	4.95276e-07	-1.61498	-7.29212e-10
120297291	chr12:120297291:T:C	3.52149e-07	-1.03506	-0.92098
120297682	chr12:120297682:A:C	6.11076e-07	-2.2364e-10	-1.40487
120297877	chr12:120297877:T:G	7.60409e-07	-2.2364e-10	-1.18624
120298077	chr12:120298077:T:C	1.34254e-07	-1.58632	-1.33404
120298522	chr12:120298522:G:A	1.49132e-06	-2.2364e-10	-0.512676
120298688	chr12:120298688:C:T	7.53603e-07	-2.2364e-10	-1.19523
120299317	chr12:120299317:T:C	1.45594e-07	-1.60463	-1.23464
120299322	chr12:120299322:C:T	1.15384e-06	-2.2364e-10	-0.769246
120300145	chr12:120300145:A:G	6.15801e-07	-2.2364e-10	-1.39717
120300253	chr12:120300253:C:T	1.12682e-06	-2.2364e-10	-0.792943
120300689	chr12:120300689:C:T	5.33272e-07	-1.54106	-7.29212e-10
120300802	chr12:120300802:C:A	8.78937e-07	-1.04138	-7.29212e-10
120300927	chr12:120300927:G:T	7.34218e-07	-2.2364e-10	-1.22129
120301060	chr12:120301060:C:T	1.47233e-06	-2.2364e-10	-0.52549
120301082	chr12:120301082:T:C	1.9092e-07	-1.36089	-1.20735
120301099	chr12:120301099:T:C	5.43309e-07	-1.52242	-7.29212e-10
120301112	chr12:120301112:T:C	6.17595e-07	-1.39426	-7.29212e-10
120301190	chr12:120301190:A:C	6.17194e-07	-1.39491	-7.29212e-10
120301233	chr12:120301233:T:C	7.6169e-07	-2.2364e-10	-1.18455
120301270	chr12:120301270:G:A	6.37362e-07	-2.2364e-10	-1.36276
120301598	chr12:120301598:G:A	1.49013e-06	-2.2364e-10	-0.513479
120302566	chr12:120302566:T:G	7.21408e-07	-2.2364e-10	-1.23889
120302576	chr12:120302576:C:T	6.11276e-07	-2.2364e-10	-1.40455
120302845	chr12:120302845:T:C	7.89406e-07	-2.2364e-10	-1.14881
120302874	chr12:120302874:A:C	1.44003e-07	-1.4455	-1.40476
120302942	chr12:120302942:C:G	7.86128e-07	-2.2364e-10	-1.15298
120303579	chr12:120303579:G:A	3.71191e-07	-1.58311	-0.320266
120303865	chr12:120303865:C:T	6.1115e-07	-2.2364e-10	-1.40475
120304506	chr12:120304506:C:T	7.28142e-07	-2.2364e-10	-1.2296
120304507	chr12:120304507:A:G	2.63056e-07	-1.4105	-0.837226
120304752	chr12:120304752:C:A	6.91681e-07	-2.2364e-10	-1.28097
120305414	chr12:120305414:C:A	3.66304e-07	-1.59431	-0.32232
120305883	chr12:120305883:A:G	1.47816e-07	-1.61388	-1.21025
120306028	chr12:120306028:G:A	3.60776e-07	-1.5801	-0.351733
120306318	chr12:120306318:A:T	6.46504e-07	-2.2364e-10	-1.34852
120306367	chr12:120306367:C:T	8.88453e-07	-2.2364e-10	-1.03061
120306459	chr12:120306459:G:C	8.00671e-07	-2.2364e-10	-1.13464
120307522	chr12:120307522:C:G	7.95978e-07	-2.2364e-10	-1.14052
120307562	chr12:120307562:C:T	6.26858e-07	-2.2364e-10	-1.37937
120308033	chr12:120308033:T:C	3.7224e-07	-1.60197	-0.298584
120308433	chr12:120308433:A:G	7.49485e-07	-1.20071	-7.29212e-10
120308437	chr12:120308437:C:T	4.10209e-07	-1.57339	-0.230035
120308574	chr12:120308574:C:T	2.40994e-07	-1.31983	-1.01549
120310110	chr12:120310110:G:T	4.2176e-07	-1.39457	-0.381093
120310521	chr12:120310521:G:C	6.34559e-07	-2.2364e-10	-1.36716
120310782	chr12:120310782:C:T	1.48499e-06	-1.29994	0.783015
120310937	chr12:120310937:G:A	1.74606e-07	-1.45756	-1.2
120311181	chr12:120311181:C:A	6.26581e-07	-2.2364e-10	-1.37982
120311454	chr12:120311454:A:G	1.82894e-07	-1.54791	-1.06328
120312040	chr12:120312040:T:C	7.63005e-07	-2.2364e-10	-1.18283
120312147	chr12:120312147:A:G	4.6047e-07	-1.34311	-0.344734
120312249	chr12:120312249:C:CT	6.39095e-07	-2.2364e-10	-1.36004
120312307	chr12:120312307:A:G	7.64038e-07	-2.2364e-10	-1.18148
120312436	chr12:120312436:A:G	1.99974e-07	-1.36559	-1.15632
120312714	chr12:120312714:A:G	3.65641e-07	-1.58838	-0.330057
120312943	chr12:120312943:A:T	6.49755e-07	-2.2364e-10	-1.3435
120313219	chr12:120313219:T:A	7.8319e-07	-2.2364e-10	-1.15672
120314241	chr12:120314241:A:G	6.40548e-07	-2.2364e-10	-1.35777
120314444	chr12:120314444:C:T	5.13203e-07	-1.57942	-7.29212e-10
120314761	chr12:120314761:A:AT	2.08517e-06	-2.2364e-10	-0.17749
120314919	chr12:120314919:T:C	2.81848e-07	-1.38078	-0.797948
120315242	chr12:120315242:T:G	5.9298e-07	-1.43493	-7.29212e-10
120315348	chr12:120315348:G:A	7.73926e-07	-2.2364e-10	-1.16862
120315780	chr12:120315780:T:C	6.29848e-07	-2.2364e-10	-1.37462
120315895	chr12:120315895:C:T	8.13485e-07	-2.2364e-10	-1.11877
120316178	chr12:120316178:T:C	8.1057e-07	-2.2364e-10	-1.12236
120316229	chr12:120316229:A:G	5.2984e-07	-1.54752	-7.29212e-10
120316363	chr12:120316363:A:G	2.3532e-07	-1.30012	-1.05903
120316736	chr12:120316736:T:G	9.66077e-07	-2.2364e-10	-0.946851
120317184	chr12:120317184:G:A	6.73534e-07	-2.2364e-10	-1.30756
120317377	chr12:120317377:G:A	3.44101e-07	-1.60417	-0.374986
120317405	chr12:120317405:G:A	7.57369e-07	-2.2364e-10	-1.19024
120317602	chr12:120317602:T:C	4.67668e-07	-1.36694	-0.305393
120318144	chr12:120318144:TTTTC:T	5.37411e-07	-1.53333	-7.29212e-10
120318313	chr12:120318313:A:G	7.47042e-06	-2.2364e-10	1.09861
120318843	chr12:120318843:T:C	1.38499e-06	-2.2364e-10	-0.586648
120319312	chr12:120319312:A:C	6.39549e-07	-2.2364e-10	-1.35933
120319588	chr12:120319588:A:G	1.79171e-07	-1.48264	-1.14911
120319806	chr12:120319806:T:C	1.96406e-06	-2.2364e-10	-0.237326
120320274	chr12:120320274:C:T	1.49281e-06	-0.667937	0.156258
120320792	chr12:120320792:A:G	6.39482e-07	-2.2364e-10	-1.35944
120321113	chr12:120321113:T:C	1.74465e-06	-2.2364e-10	-0.355786
120321131	chr12:120321131:G:A	3.58317e-07	-1.60659	-0.332091
120322126	chr12:120322126:A:G	2.23408e-06	-2.2364e-10	-0.108511
120322582	chr12:120322582:T:A	8.02261e-07	-1.59742	0.464754
120322715	chr12:120322715:T:C	6.63044e-07	-2.2364e-10	-1.32325
120322735	chr12:120322735:C:T	9.56981e-07	-2.2364e-10	-0.956311
120322989	chr12:120322989:T:C	3.95787e-07	-1.61141	-0.227806
120323084	chr12:120323084:T:C	3.94987e-07	-1.61343	-0.227806
120323531	chr12:120323531:A:G	8.50886e-07	-2.2364e-10	-1.07382
120324509	chr12:120324509:A:T	8.12531e-07	-2.2364e-10	-1.11994
120324516	chr12:120324516:T:A	6.21446e-07	-2.2364e-10	-1.38805
120324846	chr12:120324846:A:T	8.01973e-07	-2.2364e-10	-1.13302
120324962	chr12:120324962:C:T	3.59723e-07	-1.4239	-0.510862
120325034	chr12:120325034:A:G	5.20099e-07	-1.58452	0.0184421
120325343	chr12:120325343:C:T	8.76446e-07	-2.2364e-10	-1.04422
120325637	chr12:120325637:C:A	2.45311e-07	-1.60693	-0.710635
120326204	chr12:120326204:A:C	8.65567e-07	-2.2364e-10	-1.05671
120326764	chr12:120326764:A:G	8.00323e-07	-2.2364e-10	-1.13508
120326964	chr12:120326964:C:CT	6.60564e-07	-2.2364e-10	-1.327
120327321	chr12:120327321:A:T	6.44209e-07	-2.2364e-10	-1.35207
120327960	chr12:120327960:C:T	6.89117e-07	-2.2364e-10	-1.28468
120327998	chr12:120327998:T:G	9.26561e-07	-2.2364e-10	-0.988615
120328844	chr12:120328844:C:T	4.90561e-07	-1.62454	-7.29212e-10
120328986	chr12:120328986:T:C	6.30602e-07	-2.2364e-10	-1.37342
120329032	chr12:120329032:A:G	1.2685e-06	-0.661869	-0.0126335
120329039	chr12:120329039:G:A	6.38939e-07	-2.2364e-10	-1.36028
120329384	chr12:120329384:A:G	7.46698e-07	-2.2364e-10	-1.20443
120330329	chr12:120330329:G:A	1.12997e-06	-0.68395	-0.106197
120331303	chr12:120331303:G:A	7.29633e-07	-2.2364e-10	-1.22755
120331362	chr12:120331362:A:G	5.1446e-07	-1.57698	-7.29212e-10
120331854	chr12:120331854:G:A	3.92593e-07	-0.840334	-1.00699
120332106	chr12:120332106:T:C	6.36442e-07	-2.2364e-10	-1.3642
120332463	chr12:120332463:C:T	7.82422e-07	-2.2364e-10	-1.1577
120332607	chr12:120332607:A:G	3.14855e-06	-2.2364e-10	0.234604
120332671	chr12:120332671:G:A	6.45618e-07	-2.2364e-10	-1.34989
120332974	chr12:120332974:A:G	7.01648e-07	-2.2364e-10	-1.26666
120333096	chr12:120333096:C:T	6.23391e-07	-2.2364e-10	-1.38492
120333251	chr12:120333251:G:A	2.68519e-06	-2.2364e-10	0.075414
120333354	chr12:120333354:A:G	2.65942e-07	-1.06772	-1.1691
120333540	chr12:120333540:G:A	6.94574e-07	-2.2364e-10	-1.2768
120334092	chr12:120334092:C:T	3.31236e-07	-1.6044	-0.412861
120334151	chr12:120334151:G:A	2.41439e-06	-0.0308907	-7.29212e-10
120334552	chr12:120334552:C:T	6.82932e-07	-2.2364e-10	-1.2937
120334891	chr12:120334891:G:A	6.14575e-07	-2.2364e-10	-1.39916
120335586	chr12:120335586:T:C	3.86942e-07	-1.46286	-0.398961
120335645	chr12:120335645:T:C	3.4758e-07	-1.60303	-0.366074
120335739	chr12:120335739:G:T	3.4332e-07	-1.59731	-0.384125
120336072	chr12:120336072:G:A	6.17399e-07	-2.2364e-10	-1.39458
120336290	chr12:120336290:T:C	6.78068e-07	-1.60798	0.307137
120336532	chr12:120336532:G:T	7.38545e-07	-2.2364e-10	-1.21541
120336544	chr12:120336544:C:T	2.48325e-07	-1.59871	-0.706645
120337167	chr12:120337167:G:A	2.88414e-07	-1.28322	-0.872478
120337824	chr12:120337824:C:T	1.77006e-06	-2.2364e-10	-0.341327
120338073	chr12:120338073:G:A	7.61788e-07	-2.2364e-10	-1.18443
120338090	chr12:120338090:T:C	7.3925e-07	-2.2364e-10	-1.21446
120338647	chr12:120338647:T:C	5.88653e-07	-1.47803	0.0357742
120338724	chr12:120338724:T:G	6.21071e-07	-2.2364e-10	-1.38865
120338807	chr12:120338807:C:T	1.93776e-07	-1.27578	-1.27761
120339266	chr12:120339266:T:G	7.02042e-07	-2.2364e-10	-1.2661
120339460	chr12:120339460:A:T	8.07948e-07	-2.2364e-10	-1.1256
120339981	chr12:120339981:C:T	3.04124e-07	-1.61227	-0.490388
120340243	chr12:120340243:C:G	6.11199e-07	-2.2364e-10	-1.40467
120340583	chr12:120340583:T:C	6.16146e-07	-1.61134	0.214731
120340696	chr12:120340696:A:G	5.97553e-07	-1.59976	0.172513
120341103	chr12:120341103:C:T	7.97273e-07	-2.2364e-10	-1.1389
120341123	chr12:120341123:T:C	6.01995e-07	-1.62162	0.201771
120341198	chr12:120341198:C:A	5.56458e-07	-1.59704	0.0985394
120341282	chr12:120341282:T:C	6.11483e-07	-2.2364e-10	-1.40421
120341510	chr12:120341510:G:A	6.07593e-07	-1.41059	-7.29212e-10
120343015	chr12:120343015:C:T	5.31765e-07	-1.54389	-7.29212e-10
120343209	chr12:120343209:C:A	6.11844e-07	-2.2364e-10	-1.40362
120343653	chr12:120343653:A:G	7.26911e-07	-2.2364e-10	-1.23129
120344211	chr12:120344211:T:G	6.34534e-07	-2.2364e-10	-1.3672
120344404	chr12:120344404:A:T	3.17461e-07	-1.34918	-0.710559
120345724	chr12:120345724:G:A	2.10051e-07	-1.09248	-1.38027
120346033	chr12:120346033:T:TC	5.74006e-07	-1.49343	0.0259802
120346713	chr12:120346713:T:C	8.41639e-07	-2.2364e-10	-1.08474
120346769	chr12:120346769:T:C	4.63798e-07	-1.6124	-0.0682497
120346802	chr12:120346802:G:A	6.54962e-07	-2.2364e-10	-1.33552
120346841	chr12:120346841:T:C	1.98785e-07	-1.35799	-1.16988
120346842	chr12:120346842:G:A	4.71164e-06	-2.2364e-10	0.637697
120346865	chr12:120346865:T:G	6.11628e-07	-2.2364e-10	-1.40397
120346912	chr12:120346912:G:A	6.19776e-07	-2.2364e-10	-1.39074
120347882	chr12:120347882:A:G	6.52081e-07	-1.42241	0.0824831
120348111	chr12:120348111:GCCTCC:G	3.78922e-07	-1.45944	-0.423329
120348176	chr12:120348176:TCTC:T	1.1446e-06	-0.268149	-0.509137
120348280	chr12:120348280:C:A	1.93284e-07	-1.15113	-1.4048
120348364	chr12:120348364:A:G	1.96482e-07	-1.14428	-1.39524
120348440	chr12:120348440:T:C	7.5922e-07	-2.2364e-10	-1.1878
120348540	chr12:120348540:A:G	6.12262e-07	-2.2364e-10	-1.40293
120348567	chr12:120348567:A:T	1.91452e-07	-1.38055	-1.18491
120348586	chr12:120348586:G:A	2.78118e-07	-1.61407	-0.577979
120348659	chr12:120348659:G:A	6.25982e-07	-2.2364e-10	-1.38077
120349234	chr12:120349234:T:C	1.06288e-06	-0.114683	-0.736674
120350090	chr12:120350090:T:G	7.22393e-07	-1.23752	-7.29212e-10
120350124	chr12:120350124:C:T	3.3585e-07	-1.47228	-0.531152
120350435	chr12:120350435:C:G	8.59678e-07	-2.2364e-10	-1.06354
120350737	chr12:120350737:C:G	1.1477e-06	-2.2364e-10	-0.774581
120351211	chr12:120351211:T:G	3.13482e-07	-1.0478	-1.02456
120351288	chr12:120351288:C:A	3.40368e-06	-2.2364e-10	0.312518
120351694	chr12:120351694:T:C	5.33357e-07	-0.385725	-1.15518
120352076	chr12:120352076:G:A	6.79726e-07	-2.2364e-10	-1.29841
120352318	chr12:120352318:T:G	7.22386e-07	-2.2364e-10	-1.23754
120352546	chr12:120352546:TAAGCA:T	5.29344e-07	-0.220717	-1.32774
120352701	chr12:120352701:G:A	6.83906e-07	-2.2364e-10	-1.29227
120353239	chr12:120353239:G:A	5.20362e-07	-0.285605	-1.27996
120353394	chr12:120353394:G:A	2.31971e-07	-1.54109	-0.832389
120353578	chr12:120353578:G:A	2.33331e-06	-2.2364e-10	-0.0650527
120353681	chr12:120353681:T:C	2.48612e-07	-1.33629	-0.967905
120353872	chr12:120353872:G:A	7.61021e-07	-2.2364e-10	-1.18543
120354087	chr12:120354087:T:C	6.61678e-07	-2.2364e-10	-1.32532
120354678	chr12:120354678:G:A	6.14129e-07	-2.2364e-10	-1.39989
120354713	chr12:120354713:G:A	6.29706e-07	-2.2364e-10	-1.37484
120354918	chr12:120354918:C:G	1.7908e-07	-1.33975	-1.29251
120355143	chr12:120355143:C:T	8.77585e-07	-2.2364e-10	-1.04292
120355165	chr12:120355165:G:A	1.58385e-06	-2.2364e-10	-0.452483
120355998	chr12:120355998:G:A	1.00675e-06	-2.2364e-10	-0.905611
120356620	chr12:120356620:C:G	2.24417e-06	-2.2364e-10	-0.104005
120356850	chr12:120356850:T:C	2.11982e-07	-1.26613	-1.19746
120357215	chr12:120357215:C:T	6.76599e-07	-2.2364e-10	-1.30302
120358106	chr12:120358106:T:C	8.03763e-07	-2.2364e-10	-1.13079
120358173	chr12:120358173:C:G	8.29283e-07	-2.2364e-10	-1.09953
120358309	chr12:120358309:T:C	2.03981e-07	-1.37186	-1.13021
120358429	chr12:120358429:A:G	1.94217e-07	-1.2362	-1.31491
120358513	chr12:120358513:A:G	1.20672e-06	-2.2364e-10	-0.724431
120358605	chr12:120358605:T:C	1.99849e-06	0.0411035	-0.261051
120358647	chr12:120358647:G:A	4.26015e-06	-2.2364e-10	0.536966
120358696	chr12:120358696:G:A	3.04911e-06	0.202511	-7.29212e-10
120358806	chr12:120358806:G:C	1.80324e-07	-1.4194	-1.20593
120358900	chr12:120358900:T:A	2.01117e-07	-1.12366	-1.39255
120359325	chr12:120359325:G:A	2.61695e-07	-1.28893	-0.963989
120360081	chr12:120360081:G:A	6.88574e-07	-2.2364e-10	-1.28547
120360657	chr12:120360657:T:A	2.31472e-07	-1.2532	-1.12244
120361077	chr12:120361077:T:TA	2.41715e-07	-1.22029	-1.11205
120361481	chr12:120361481:G:C	2.39432e-07	-1.21363	-1.12819
120362426	chr12:120362426:C:T	1.07531e-06	0.14374	-0.983468
120362522	chr12:120362522:A:G	1.93183e-07	-1.28978	-1.26668
120362740	chr12:120362740:G:A	4.73291e-07	-1.60331	-0.0570769
120362793	chr12:120362793:A:T	6.8228e-07	-2.2364e-10	-1.29465
120362893	chr12:120362893:T:A	5.20299e-07	-1.40569	-0.160004
120363020	chr12:120363020:A:G	1.71562e-07	-1.39302	-1.28213
120363585	chr12:120363585:GT:G	6.3927e-07	-2.2364e-10	-1.35977
120363857	chr12:120363857:T:C	7.87598e-07	-2.2364e-10	-1.15111
120363938	chr12:120363938:A:T	6.11059e-07	-2.2364e-10	-1.4049
120364143	chr12:120364143:C:T	6.9833e-07	-2.2364e-10	-1.2714
120364215	chr12:120364215:G:A	2.42082e-07	-1.58474	-0.746076
120364855	chr12:120364855:A:G	6.75171e-07	-2.2364e-10	-1.30513
120364947	chr12:120364947:A:G	6.91097e-07	-2.2364e-10	-1.28181
120365165	chr12:120365165:C:A	2.5315e-07	-1.59993	-0.686184
120365980	chr12:120365980:C:T	1.09906e-06	-0.109841	-0.708044
120366891	chr12:120366891:C:T	5.96722e-07	-1.42864	-7.29212e-10
120367401	chr12:120367401:G:A	1.93838e-06	-2.2364e-10	-0.250488
120367637	chr12:120367637:A:T	4.2899e-06	-2.2364e-10	0.543925
120368745	chr12:120368745:G:T	6.90005e-07	-2.2364e-10	-1.2834
120368776	chr12:120368776:G:A	8.84593e-07	-2.2364e-10	-1.03497
120369613	chr12:120369613:G:A	7.34128e-07	-2.2364e-10	-1.22141
120369791	chr12:120369791:T:C	6.11144e-07	-2.2364e-10	-1.40476
120370172	chr12:120370172:C:T	5.43102e-07	-0.770082	-0.752716
120370504	chr12:120370504:C:G	4.59477e-06	-2.2364e-10	0.61258
120370929	chr12:120370929:T:C	2.07572e-07	-1.62461	-0.860001
120370933	chr12:120370933:G:A	2.07819e-07	-1.62211	-0.861317
120371072	chr12:120371072:C:T	6.98016e-07	-2.2364e-10	-1.27185
120371326	chr12:120371326:C:A	6.11148e-07	-2.2364e-10	-1.40475
120371388	chr12:120371388:A:G	3.70706e-07	-1.21571	-0.688972
120372390	chr12:120372390:A:G	6.37555e-07	-2.2364e-10	-1.36245
120372431	chr12:120372431:G:A	3.20352e-07	-0.873971	-1.1767
120372470	chr12:120372470:T:C	3.01964e-07	-0.900626	-1.20916
120372491	chr12:120372491:T:C	6.11119e-07	-2.2364e-10	-1.4048
120372650	chr12:120372650:A:AT	6.12034e-07	-2.2364e-10	-1.40331
120373156	chr12:120373156:A:G	6.11235e-07	-2.2364e-10	-1.40461
120373262	chr12:120373262:C:T	1.65141e-07	-1.32995	-1.38334
120373286	chr12:120373286:G:A	7.71576e-07	-2.2364e-10	-1.17166
120373660	chr12:120373660:T:A	6.33957e-07	-2.2364e-10	-1.36811
120374545	chr12:120374545:C:T	1.25152e-06	-2.2364e-10	-0.687983
120374576	chr12:120374576:C:T	2.41312e-06	-2.2364e-10	-0.0314174
120374781	chr12:120374781:T:C	1.71783e-07	-1.27352	-1.40034
120375241	chr12:120375241:C:T	1.55135e-06	-2.2364e-10	-0.47321
120375323	chr12:120375323:G:T	1.99346e-07	-1.2477	-1.27736
120376118	chr12:120376118:T:C	2.93297e-07	-1.63059	-0.508313
120377701	chr12:120377701:A:G	3.68083e-07	-1.62605	-0.285732
120378024	chr12:120378024:A:G	6.11288e-07	-2.2364e-10	-1.40453
120378854	chr12:120378854:C:T	6.15199e-07	-2.2364e-10	-1.39815
120378926	chr12:120378926:G:A	6.11723e-07	-2.2364e-10	-1.40382
120379315	chr12:120379315:AG:A	4.87582e-07	-1.63064	-7.29212e-10
120379320	chr12:120379320:G:A	6.11606e-07	-2.2364e-10	-1.40401
120379548	chr12:120379548:G:A	6.15465e-07	-1.39772	-7.29212e-10
120379745	chr12:120379745:G:A	2.04924e-06	-2.2364e-10	-0.194869
120380003	chr12:120380003:T:C	1.74518e-06	-1.59597	1.24049
120380070	chr12:120380070:T:C	8.61544e-07	-1.60418	0.542811
120380388	chr12:120380388:A:T	6.11112e-07	-2.2364e-10	-1.40481
120380452	chr12:120380452:C:T	1.68815e-07	-1.35739	-1.3339
120380575	chr12:120380575:C:T	6.96031e-07	-2.2364e-10	-1.2747
120380905	chr12:120380905:A:G	2.36762e-06	-2.2364e-10	-0.0504521
120381016	chr12:120381016:G:A	6.26931e-07	-2.2364e-10	-1.37926
120381117	chr12:120381117:A:G	1.82613e-07	-1.58404	-1.02869
120381245	chr12:120381245:T:G	3.01379e-06	-2.2364e-10	0.19086
120381284	chr12:120381284:G:A	6.14651e-07	-2.2364e-10	-1.39904
120381422	chr12:120381422:C:G	6.73668e-07	-1.56613	0.258772
120382504	chr12:120382504:T:G	5.01713e-06	0.70052	-7.29212e-10
120382689	chr12:120382689:G:A	1.4044e-07	-1.54477	-1.33054
120383334	chr12:120383334:A:G	4.93281e-07	-1.61902	-7.29212e-10
120383536	chr12:120383536:T:C	2.3154e-07	-1.02352	-1.35182
120384205	chr12:120384205:C:T	3.78206e-07	-1.34323	-0.541425
120385551	chr12:120385551:T:C	1.57878e-07	-1.54555	-1.21272
120385798	chr12:120385798:T:C	5.03613e-07	-1.59829	-7.29212e-10
120385835	chr12:120385835:T:C	1.53684e-06	-2.2364e-10	-0.482612
120385919	chr12:120385919:C:G	2.96072e-07	-1.21244	-0.917048
120386522	chr12:120386522:G:A	5.32342e-07	-1.54281	-7.29212e-10
120386620	chr12:120386620:T:C	1.45897e-07	-1.62813	-1.20907
120386771	chr12:120386771:C:T	3.12976e-07	-1.60587	-0.468098
120387806	chr12:120387806:T:C	2.02129e-07	-1.18246	-1.32873
120387890	chr12:120387890:C:T	1.87421e-06	-2.2364e-10	-0.284153
120388187	chr12:120388187:C:T	6.26679e-07	-2.2364e-10	-1.37966
120388527	chr12:120388527:C:T	3.07759e-06	0.211807	-7.29212e-10
120389546	chr12:120389546:C:T	2.0936e-06	-2.2364e-10	-0.173455
120389947	chr12:120389947:G:A	1.23884e-07	-1.5977	-1.40305
120389952	chr12:120389952:G:A	1.36056e-07	-1.56299	-1.34404
120390031	chr12:120390031:G:A	1.50169e-07	-1.5817	-1.22663
120390201	chr12:120390201:T:C	5.65259e-07	-1.48281	-7.29212e-10
120390793	chr12:120390793:GGGAA:G	4.01952e-07	-1.57402	-0.249743
120391572	chr12:120391572:C:T	1.79311e-06	-2.2364e-10	-0.328389
120391785	chr12:120391785:T:TG	1.25012e-06	-2.2364e-10	-0.689102
120392464	chr12:120392464:C:G	1.78965e-07	-1.39051	-1.24239
120393080	chr12:120393080:A:G	2.76469e-06	-2.2364e-10	0.104589
120393081	chr12:120393081:C:T	2.90576e-06	-2.2364e-10	0.154354
120393082	chr12:120393082:A:G	2.75985e-06	-2.2364e-10	0.102838
120393674	chr12:120393674:T:C	1.41539e-06	-1.61848	1.05354
120394343	chr12:120394343:C:T	1.57574e-07	-1.41314	-1.34706
120395096	chr12:120395096:G:A	1.0038e-06	-2.2364e-10	-0.908542
120395196	chr12:120395196:T:C	1.07319e-06	-2.2364e-10	-0.841703
120395343	chr12:120395343:G:A	1.20956e-07	-1.62193	-1.40274
120395466	chr12:120395466:T:G	6.27724e-07	-2.2364e-10	-1.37799
120396114	chr12:120396114:C:G	6.13119e-07	-2.2364e-10	-1.40154
120396594	chr12:120396594:C:T	6.16028e-07	-2.2364e-10	-1.3968
120396629	chr12:120396629:C:T	7.46256e-07	-0.953159	-0.251868
120396687	chr12:120396687:G:A	6.48762e-07	-2.2364e-10	-1.34503
120397105	chr12:120397105:T:C	6.22733e-07	-2.2364e-10	-1.38598
120397296	chr12:120397296:G:C	8.65344e-07	-2.2364e-10	-1.05697
120397689	chr12:120397689:C:T	1.43826e-07	-1.4726	-1.37889
120398084	chr12:120398084:C:G	2.77755e-06	0.542858	-0.433628
120398240	chr12:120398240:A:T	6.38829e-07	-2.2364e-10	-1.36046
120398298	chr12:120398298:C:T	4.35136e-06	-2.2364e-10	0.558149
120398453	chr12:120398453:A:AGAGAGGACAG	8.80891e-07	-2.2364e-10	-1.03916
120398490	chr12:120398490:A:G	1.67303e-07	-1.3271	-1.37319
120398795	chr12:120398795:A:G	2.14315e-06	-2.2364e-10	-0.150064
120398915	chr12:120398915:G:C	4.88082e-07	-1.62961	-7.29212e-10
120399004	chr12:120399004:C:T	7.88833e-07	-2.2364e-10	-1.14954
120399093	chr12:120399093:A:G	6.93719e-07	-2.2364e-10	-1.27803
120399345	chr12:120399345:A:G	2.71676e-06	-2.2364e-10	0.0871014
120399612	chr12:120399612:T:C	2.42458e-07	-1.62682	-0.702444
120399998	chr12:120399998:G:T	2.66698e-07	-1.6222	-0.611779
120400502	chr12:120400502:C:T	5.06052e-07	-1.59345	-7.29212e-10
120401035	chr12:120401035:A:G	1.28452e-05	-2.2364e-10	1.64063
120401279	chr12:120401279:A:G	5.00362e-07	-1.60476	-7.29212e-10
120401431	chr12:120401431:A:G	6.14593e-07	-2.2364e-10	-1.39913
120401660	chr12:120401660:A:C	1.54058e-05	-2.2364e-10	1.82241
120401744	chr12:120401744:C:T	5.27099e-07	-1.55271	-7.29212e-10
120402080	chr12:120402080:T:C	1.09056e-06	-2.2364e-10	-0.825646
120402197	chr12:120402197:C:T	2.50641e-07	-1.60641	-0.689662
120402205	chr12:120402205:T:C	1.0809e-06	-2.2364e-10	-0.834541
120402271	chr12:120402271:C:T	7.10201e-07	-1.25455	-7.29212e-10
120402719	chr12:120402719:G:T	1.97189e-07	-1.25021	-1.28573
120402826	chr12:120402826:A:C	8.79219e-06	-2.2364e-10	1.26153
120403059	chr12:120403059:A:G	1.5134e-07	-1.43087	-1.36969
120403163	chr12:120403163:G:A	4.1283e-06	-2.2364e-10	0.505528
120403551	chr12:120403551:G:A	7.28748e-07	-2.2364e-10	-1.22877
120403556	chr12:120403556:C:T	8.92365e-07	-2.2364e-10	-1.02622
120403731	chr12:120403731:G:A	1.75445e-07	-1.37915	-1.27362
120403829	chr12:120403829:A:G	4.63119e-07	-1.28057	-0.401544
120404248	chr12:120404248:T:C	1.99634e-07	-1.11891	-1.4047
120404684	chr12:120404684:AAAT:A	1.08144e-06	-2.2364e-10	-0.834041
120404929	chr12:120404929:C:G	6.82971e-07	-1.02929	-0.264348
120404956	chr12:120404956:C:T	1.81859e-07	-1.21539	-1.40147
120405294	chr12:120405294:G:A	7.22569e-07	-1.23728	-7.29212e-10
120405444	chr12:120405444:T:C	1.46943e-07	-1.54186	-1.28819
120405479	chr12:120405479:C:A	8.1375e-07	-2.2364e-10	-1.11844
120406177	chr12:120406177:CT:C	6.58399e-07	-2.2364e-10	-1.33028
120406817	chr12:120406817:A:T	1.9227e-07	-1.5318	-1.02939
120407067	chr12:120407067:C:T	9.09597e-07	-2.2364e-10	-1.00709
120407343	chr12:120407343:A:G	1.21889e-07	-1.61283	-1.40416
120407639	chr12:120407639:G:A	6.98745e-07	-2.2364e-10	-1.27081
120407904	chr12:120407904:T:C	3.17803e-06	-2.2364e-10	0.243922
120408236	chr12:120408236:G:T	1.76582e-07	-1.41144	-1.23487
120408410	chr12:120408410:G:A	5.37071e-07	-1.53396	-7.29212e-10
120408876	chr12:120408876:C:T	7.61408e-07	-1.06773	-0.117197
120409442	chr12:120409442:G:C	1.32664e-07	-1.58061	-1.35167
120410064	chr12:120410064:A:G	7.90507e-07	-2.2364e-10	-1.14742
120410187	chr12:120410187:G:A	1.7288e-07	-1.28286	-1.38464
120410603	chr12:120410603:C:T	6.35012e-07	-2.2364e-10	-1.36645
120410713	chr12:120410713:A:G	1.4317e-07	-1.4782	-1.37786
120410925	chr12:120410925:A:G	5.74174e-06	-2.2364e-10	0.835424
120411061	chr12:120411061:T:G	1.70445e-07	-1.46569	-1.21599
120411547	chr12:120411547:G:A	1.44588e-07	-1.55328	-1.29293
120411580	chr12:120411580:C:T	2.06874e-07	-1.53001	-0.957974
120411944	chr12:120411944:G:A	7.00162e-07	-2.2364e-10	-1.26878
120412215	chr12:120412215:A:G	3.15436e-07	-1.23899	-0.82715
120412621	chr12:120412621:C:T	6.97495e-07	-2.2364e-10	-1.2726
120412654	chr12:120412654:A:T	2.03615e-07	-1.25472	-1.24915
120412728	chr12:120412728:CCAG:C	1.61805e-07	-1.33637	-1.39733
120412749	chr12:120412749:A:G	1.68875e-07	-1.28605	-1.40488
120412786	chr12:120412786:G:A	6.68415e-07	-1.26158	-0.0536013
120412948	chr12:120412948:C:T	1.60989e-07	-1.33402	-1.40474
120413673	chr12:120413673:G:A	6.64776e-07	-1.32064	-7.29212e-10
120414621	chr12:120414621:G:A	1.01652e-06	-2.2364e-10	-0.895956
120415018	chr12:120415018:C:T	1.72424e-07	-1.58304	-1.0871
120415145	chr12:120415145:T:C	1.37265e-07	-1.53888	-1.35929
120415496	chr12:120415496:C:T	1.59432e-06	-2.2364e-10	-0.44589
120415754	chr12:120415754:A:G	1.82017e-07	-1.30377	-1.31222
120416761	chr12:120416761:G:A	1.58763e-07	-1.54435	-1.20833
120417351	chr12:120417351:T:C	1.23518e-07	-1.60201	-1.4017
120417906	chr12:120417906:C:T	1.65298e-07	-1.55198	-1.16037
120417952	chr12:120417952:A:G	6.12559e-07	-2.2364e-10	-1.40245
120418038	chr12:120418038:C:G	1.23484e-07	-1.60041	-1.40357
120418305	chr12:120418305:C:T	2.42317e-07	-1.5284	-0.801445
120418336	chr12:120418336:T:C	1.98945e-07	-1.12242	-1.40464
120418411	chr12:120418411:C:T	2.00323e-05	-2.2364e-10	2.08501
120418529	chr12:120418529:T:C	1.95123e-07	-1.14196	-1.4045
120418693	chr12:120418693:A:G	1.77278e-06	-2.2364e-10	-0.339791
120418930	chr12:120418930:T:C	1.3922e-06	-2.2364e-10	-0.581456
120419012	chr12:120419012:C:T	1.80532e-07	-1.60696	-1.01722
120419071	chr12:120419071:T:A	1.64436e-07	-1.31271	-1.40486
120419646	chr12:120419646:C:T	1.47191e-07	-1.50872	-1.31965
120419726	chr12:120419726:T:C	2.12412e-07	-1.60387	-0.857698
120420475	chr12:120420475:TAGTC:T	3.33107e-07	-1.57358	-0.438048
120420893	chr12:120420893:A:G	1.74797e-05	-2.2364e-10	1.9487
120421169	chr12:120421169:G:A	1.20705e-07	-1.62217	-1.40458
120421183	chr12:120421183:AG:A	2.30827e-07	-1.55092	-0.827508
120421385	chr12:120421385:T:G	1.03504e-06	-2.2364e-10	-0.877903
120421614	chr12:120421614:C:T	3.88091e-07	-1.56585	-0.293002
120422719	chr12:120422719:C:T	1.25055e-07	-1.59921	-1.39213
120422742	chr12:120422742:G:C	2.58684e-06	-2.2364e-10	0.0380988
120423071	chr12:120423071:A:G	7.36399e-07	-2.2364e-10	-1.21832
120423574	chr12:120423574:G:A	8.702e-07	-2.2364e-10	-1.05137
120423801	chr12:120423801:T:C	7.42133e-07	0.166208	-1.37677
120424249	chr12:120424249:A:T	7.82134e-07	-1.15807	-7.29212e-10
120424541	chr12:120424541:A:T	1.32194e-07	-1.62673	-1.30909
120424671	chr12:120424671:G:A	2.25571e-07	-1.60441	-0.797056
120424729	chr12:120424729:A:G	1.46593e-07	-1.5271	-1.30534
120424913	chr12:120424913:T:C	1.86601e-07	-1.448	-1.14312
120425071	chr12:120425071:G:A	6.29461e-07	-2.2364e-10	-1.37523
120425306	chr12:120425306:G:A	6.19094e-07	-2.2364e-10	-1.39184
120425340	chr12:120425340:A:G	6.19473e-07	-2.2364e-10	-1.39122
120425341	chr12:120425341:C:T	7.1484e-07	-2.2364e-10	-1.24804
120425368	chr12:120425368:T:C	5.05525e-07	-1.5945	-7.29212e-10
120425432	chr12:120425432:A:T	1.82321e-07	-1.4685	-1.14582
120425619	chr12:120425619:G:A	1.84047e-07	-1.44394	-1.16096
120425681	chr12:120425681:G:A	1.51052e-07	-1.52465	-1.27782
120426046	chr12:120426046:C:T	4.87626e-07	-1.63055	-7.29212e-10
120426111	chr12:120426111:T:C	1.85914e-07	-1.45845	-1.13636
120426164	chr12:120426164:T:C	2.80053e-07	-0.797235	-1.38788
120426536	chr12:120426536:C:T	4.72964e-07	-1.60964	-0.0514319
120426659	chr12:120426659:C:A	4.94405e-07	-1.61674	-7.29212e-10
120426743	chr12:120426743:G:A	1.17912e-05	-2.2364e-10	1.55501
120427234	chr12:120427234:C:T	8.93934e-07	-2.2364e-10	-1.02446
120427779	chr12:120427779:G:T	7.09565e-07	-2.2364e-10	-1.25544
120428022	chr12:120428022:T:C	6.1273e-07	-2.2364e-10	-1.40217
120428073	chr12:120428073:T:C	6.82916e-07	-2.2364e-10	-1.29372
120428208	chr12:120428208:C:T	1.57758e-07	-1.47965	-1.27938
120428209	chr12:120428209:G:A	1.57722e-06	-2.2364e-10	-0.456672
120428246	chr12:120428246:G:A	7.07363e-07	-2.2364e-10	-1.25855
120428425	chr12:120428425:G:A	1.3012e-05	-2.2364e-10	1.65354
120428862	chr12:120428862:A:C	9.9255e-07	-2.2364e-10	-0.919817
120429193	chr12:120429193:A:C	3.19476e-07	-1.62876	-0.424648
120429897	chr12:120429897:T:G	3.85783e-07	-1.62913	-0.235684
120430142	chr12:120430142:A:G	1.4501e-07	-1.49954	-1.34375
120430149	chr12:120430149:A:C	1.47827e-07	-1.54311	-1.28095
120430568	chr12:120430568:C:A	1.54707e-07	-1.50595	-1.27261
120431066	chr12:120431066:G:A	5.78404e-07	-1.45982	-7.29212e-10
120431276	chr12:120431276:T:C	2.0198e-07	-1.18706	-1.32487
120431286	chr12:120431286:T:A	6.12632e-07	-2.2364e-10	-1.40233
120431555	chr12:120431555:G:A	5.11313e-07	-1.58311	-7.29212e-10
120431719	chr12:120431719:T:C	6.28439e-07	-1.37686	-7.29212e-10
120432111	chr12:120432111:C:T	1.96395e-07	-1.6237	-0.916265
120432181	chr12:120432181:T:C	1.65121e-07	-1.46262	-1.2508
120432623	chr12:120432623:G:C	2.16022e-06	-0.142129	-7.29212e-10
120432863	chr12:120432863:G:A	5.11827e-07	-1.58211	-7.29212e-10
120432971	chr12:120432971:G:A	5.2747e-07	-1.552	-7.29212e-10
120433036	chr12:120433036:ATG:A	6.1995e-07	-2.2364e-10	-1.39046
120433187	chr12:120433187:A:G	6.1976e-07	-2.2364e-10	-1.39076
120433416	chr12:120433416:A:G	1.28828e-05	-2.2364e-10	1.64355
120433706	chr12:120433706:TC:T	1.22786e-07	-1.61484	-1.39481
120434321	chr12:120434321:C:T	1.20673e-07	-1.62694	-1.40007
120434512	chr12:120434512:C:A	6.71636e-07	-2.2364e-10	-1.31038
120434538	chr12:120434538:T:C	1.5359e-06	-2.2364e-10	-0.483222
120434586	chr12:120434586:T:C	3.25008e-06	-2.2364e-10	0.266341
120434676	chr12:120434676:A:G	1.73127e-07	-1.42678	-1.23929
120435360	chr12:120435360:G:A	1.40629e-07	-1.55065	-1.32332
120435453	chr12:120435453:C:T	1.92447e-06	-2.2364e-10	-0.257688
120435893	chr12:120435893:C:T	6.11469e-07	-2.2364e-10	-1.40423
120435923	chr12:120435923:G:A	2.02256e-07	-1.11223	-1.39833
120436397	chr12:120436397:C:T	1.68601e-07	-1.45481	-1.23775
120436592	chr12:120436592:C:A	1.54065e-07	-1.62482	-1.1579
120436709	chr12:120436709:C:A	1.87556e-07	-1.38739	-1.19863
120436723	chr12:120436723:T:C	1.35257e-07	-1.56762	-1.3453
120436756	chr12:120436756:G:C	7.31684e-07	-2.2364e-10	-1.22475
120436817	chr12:120436817:G:A	1.75441e-07	-1.42232	-1.23047
120437653	chr12:120437653:C:T	1.59638e-07	-1.61967	-1.12751
120437972	chr12:120437972:T:C	1.712e-07	-1.29533	-1.38194
120438262	chr12:120438262:A:C	5.10083e-07	-1.58552	-7.29212e-10
120438691	chr12:120438691:GATTACGTCTCA:G	6.11056e-07	-2.2364e-10	-1.40491
120440757	chr12:120440757:T:C	5.20345e-07	-1.5656	-7.29212e-10
120441249	chr12:120441249:ACT:A	1.23415e-07	-1.59967	-1.40487
120441309	chr12:120441309:A:G	6.38223e-07	-2.2364e-10	-1.36141
120441365	chr12:120441365:A:G	8.59027e-07	-2.2364e-10	-1.06429
120441475	chr12:120441475:TC:T	2.30351e-07	-1.21639	-1.1641
120441491	chr12:120441491:G:A	2.03175e-07	-1.38095	-1.12508
120441658	chr12:120441658:A:G	2.07252e-07	-1.28869	-1.19746
120441676	chr12:120441676:C:T	5.24111e-07	-1.55839	-7.29212e-10
120441678	chr12:120441678:A:G	5.01205e-07	-1.60308	-7.29212e-10
120442330	chr12:120442330:C:T	1.7838e-07	-1.47448	-1.1617
120442593	chr12:120442593:C:T	8.24709e-07	-2.2364e-10	-1.10506
120442621	chr12:120442621:C:T	1.28089e-06	-2.2364e-10	-0.66478
120442675	chr12:120442675:A:G	1.28062e-06	-2.2364e-10	-0.664994
120442763	chr12:120442763:C:T	7.64841e-07	-2.2364e-10	-1.18043
120442769	chr12:120442769:A:G	1.76997e-07	-1.30459	-1.33937
120442904	chr12:120442904:G:A	6.25051e-07	-1.38226	-7.29212e-10
120443485	chr12:120443485:G:A	5.2999e-07	-0.143423	-1.40381
120444414	chr12:120444414:G:T	1.82571e-07	-1.26181	-1.35114
120444461	chr12:120444461:AAAG:A	1.81556e-07	-1.27364	-1.34489
120445032	chr12:120445032:TAC:T	1.93574e-07	-1.42832	-1.12611
120445435	chr12:120445435:G:A	1.58e-05	-2.2364e-10	1.84767
120445879	chr12:120445879:A:C	6.63919e-07	-2.2364e-10	-1.32193
120446397	chr12:120446397:G:A	6.6421e-07	-2.2364e-10	-1.3215
120446488	chr12:120446488:C:T	5.24931e-07	-1.55683	-7.29212e-10
120446525	chr12:120446525:C:T	1.89216e-07	-1.45304	-1.12417
120447109	chr12:120447109:C:T	6.11204e-07	-2.2364e-10	-1.40466
120447869	chr12:120447869:T:C	1.18169e-06	-2.2364e-10	-0.745392
120448024	chr12:120448024:G:A	2.86032e-06	-2.2364e-10	0.138595
120448860	chr12:120448860:G:A	5.70689e-07	-1.47325	-7.29212e-10
120449031	chr12:120449031:T:C	7.89783e-07	-2.2364e-10	-1.14834
120449105	chr12:120449105:A:G	4.98056e-07	-0.211163	-1.39822
120449267	chr12:120449267:T:C	9.84671e-07	-2.2364e-10	-0.927786
120449714	chr12:120449714:T:C	1.34827e-06	-2.2364e-10	-0.613515
120449847	chr12:120449847:C:T	5.93627e-07	-1.43384	-7.29212e-10
120450421	chr12:120450421:AT:A	8.93704e-07	-2.2364e-10	-1.02472
120450621	chr12:120450621:A:G	5.06186e-07	-0.188576	-1.40461
120450707	chr12:120450707:C:A	1.42134e-07	-1.49812	-1.36521
120450816	chr12:120450816:A:C	1.73879e-07	-1.2864	-1.37533
120450940	chr12:120450940:G:A	1.33907e-06	-2.2364e-10	-0.620362
120450959	chr12:120450959:T:C	1.5178e-07	-1.46514	-1.33252
120451347	chr12:120451347:A:G	4.53986e-07	-0.325202	-1.37683
120453141	chr12:120453141:CAAAG:C	1.70351e-07	-1.32143	-1.3608
120453398	chr12:120453398:T:G	2.66769e-07	-1.49406	-0.739653
120453513	chr12:120453513:T:C	1.31022e-06	-2.2364e-10	-0.642143
120453714	chr12:120453714:G:C	1.29003e-06	-2.2364e-10	-0.657674
120453757	chr12:120453757:G:A	4.91631e-07	-1.62237	-7.29212e-10
120453940	chr12:120453940:C:T	6.12198e-07	-2.2364e-10	-1.40304
120453941	chr12:120453941:A:G	6.1436e-07	-2.2364e-10	-1.39951
120454086	chr12:120454086:A:C	7.51748e-07	-2.2364e-10	-1.19769
120454390	chr12:120454390:G:C	1.76583e-07	-1.24235	-1.40395
120454444	chr12:120454444:G:A	5.33833e-07	-0.13924	-1.40077
120455492	chr12:120455492:C:T	7.95023e-07	-2.2364e-10	-1.14172
120455627	chr12:120455627:G:C	5.88566e-07	-1.44241	-7.29212e-10
120455772	chr12:120455772:G:A	5.12414e-07	-0.183613	-1.39735
120455924	chr12:120455924:G:A	7.67524e-07	-2.2364e-10	-1.17692
120456515	chr12:120456515:G:A	2.98512e-07	-0.74076	-1.38052
120456702	chr12:120456702:C:T	7.64687e-07	-2.2364e-10	-1.18063
120456882	chr12:120456882:C:T	2.04065e-07	-1.12337	-1.37829
120456937	chr12:120456937:C:G	1.13788e-06	-2.2364e-10	-0.78317
120457723	chr12:120457723:A:T	9.98704e-06	1.38895	-7.29212e-10
120457946	chr12:120457946:A:G	2.23173e-07	-1.04074	-1.37141
120457956	chr12:120457956:C:T	6.11226e-07	-2.2364e-10	-1.40463
120459424	chr12:120459424:G:A	1.32124e-06	-2.2364e-10	-0.63377
120459593	chr12:120459593:A:G	7.36753e-07	-2.2364e-10	-1.21784
120459756	chr12:120459756:C:T	5.25907e-07	-0.151225	-1.40374
120459849	chr12:120459849:T:C	5.01371e-07	-0.200026	-1.40272
120459969	chr12:120459969:T:G	1.28535e-06	-2.2364e-10	-0.661308
120460241	chr12:120460241:G:A	1.88162e-05	-2.2364e-10	2.02238
120460628	chr12:120460628:G:A	1.02434e-06	-2.2364e-10	-0.888294
120460629	chr12:120460629:C:T	4.90792e-07	-1.62407	-7.29212e-10
120460788	chr12:120460788:A:C	1.78703e-07	-1.24657	-1.3878
120460935	chr12:120460935:A:G	4.15268e-07	-0.38637	-1.4048
120461188	chr12:120461188:T:C	5.44961e-07	-1.51938	-7.29212e-10
120461202	chr12:120461202:C:T	6.11119e-07	-2.2364e-10	-1.4048
120461386	chr12:120461386:C:T	5.14394e-07	-1.5771	-7.29212e-10
120461718	chr12:120461718:G:C	8.30767e-07	-2.2364e-10	-1.09775
120462306	chr12:120462306:C:T	1.27198e-05	-2.2364e-10	1.63082
120462471	chr12:120462471:C:T	1.90071e-07	-1.46268	-1.11002
120462751	chr12:120462751:T:G	1.79786e-07	-1.28327	-1.34506
120463242	chr12:120463242:G:A	5.16577e-07	-1.57287	-7.29212e-10
120463392	chr12:120463392:A:ACT	4.71928e-07	-0.259091	-1.40418
120463463	chr12:120463463:C:T	1.42676e-07	-1.57513	-1.28439
120463891	chr12:120463891:G:A	1.45585e-06	-2.2364e-10	-0.536752
120463962	chr12:120463962:G:A	5.64018e-07	-1.48501	-7.29212e-10
120464204	chr12:120464204:T:C	5.07424e-07	-0.199527	-1.39122
120464308	chr12:120464308:C:T	1.79241e-07	-1.42208	-1.20929
120464364	chr12:120464364:A:G	1.33522e-06	-2.2364e-10	-0.623242
120464408	chr12:120464408:GC:G	5.16329e-07	-1.57335	-7.29212e-10
120464476	chr12:120464476:T:C	1.85999e-07	-1.23476	-1.35959
120464962	chr12:120464962:T:C	7.62338e-07	-2.2364e-10	-1.1837
120465199	chr12:120465199:C:T	9.52006e-06	-2.2364e-10	1.34106
120465244	chr12:120465244:ATCT:A	1.37496e-07	-1.59759	-1.29891
120465354	chr12:120465354:A:G	2.1719e-07	-1.11465	-1.32467
120465376	chr12:120465376:T:C	2.00007e-07	-1.12578	-1.39596
120465952	chr12:120465952:G:A	1.33882e-06	-2.2364e-10	-0.620552
120466133	chr12:120466133:G:A	1.86168e-07	-1.45401	-1.13944
120466614	chr12:120466614:G:C	1.29746e-06	-2.2364e-10	-0.651927
120466776	chr12:120466776:T:G	1.33882e-06	-2.2364e-10	-0.620552
120467008	chr12:120467008:T:C	6.46982e-07	-2.2364e-10	-1.34778
120467411	chr12:120467411:G:T	6.03857e-07	-1.41676	-7.29212e-10
120468481	chr12:120468481:A:C	6.12382e-07	-2.2364e-10	-1.40274
120468584	chr12:120468584:C:T	8.24497e-07	-2.2364e-10	-1.10532
120468620	chr12:120468620:G:A	1.81897e-06	-2.2364e-10	-0.31407
120469107	chr12:120469107:G:A	5.8223e-07	-0.0548619	-1.39837
120469468	chr12:120469468:G:T	2.37167e-07	-1.01645	-1.33488
120469506	chr12:120469506:T:A	5.07815e-07	-1.58998	-7.29212e-10
120469529	chr12:120469529:C:T	5.10382e-07	-1.58493	-7.29212e-10
120470010	chr12:120470010:A:G	7.71057e-07	-1.17233	-7.29212e-10
120470159	chr12:120470159:G:A	6.73374e-07	-1.30779	-7.29212e-10
120470582	chr12:120470582:C:G	6.12416e-07	-2.2364e-10	-1.40268
120470611	chr12:120470611:G:A	1.27516e-06	-2.2364e-10	-0.66927
120470831	chr12:120470831:G:A	6.25249e-07	-2.2364e-10	-1.38194
120471155	chr12:120471155:G:A	2.15192e-07	-1.3838	-1.06477
120471890	chr12:120471890:C:T	2.11461e-07	-1.3985	-1.06755
120472201	chr12:120472201:C:T	2.17954e-07	-1.38322	-1.05258
120472622	chr12:120472622:C:A	1.36879e-06	-2.2364e-10	-0.598411
120472718	chr12:120472718:G:A	5.13961e-07	-1.57795	-7.29212e-10
120472827	chr12:120472827:C:A	5.77852e-07	-0.233781	-1.227
120473010	chr12:120473010:C:T	2.20327e-07	-1.3849	-1.04008
120473581	chr12:120473581:G:A	1.43217e-06	-2.2364e-10	-0.553151
120473983	chr12:120473983:G:A	1.90501e-07	-1.30555	-1.26488
120474407	chr12:120474407:G:A	2.03796e-07	-1.24882	-1.25416
120474470	chr12:120474470:C:A	1.00591e-06	-2.2364e-10	-0.90645
120474731	chr12:120474731:C:T	2.944e-07	-1.52086	-0.614292
120475574	chr12:120475574:A:G	6.06517e-07	-1.41236	-7.29212e-10
120475843	chr12:120475843:G:A	4.91814e-07	-1.62199	-7.29212e-10
120476092	chr12:120476092:G:A	5.11834e-07	-1.58209	-7.29212e-10
120476097	chr12:120476097:G:A	1.93861e-07	-1.38657	-1.16638
120476229	chr12:120476229:C:T	4.98017e-07	-0.204532	-1.40493
120476917	chr12:120476917:TTTTTG:T	6.61933e-07	-2.2364e-10	-1.32493
120476952	chr12:120476952:C:T	6.16122e-07	-2.2364e-10	-1.39665
120477155	chr12:120477155:C:G	1.00073e-06	-2.2364e-10	-0.911609
120477227	chr12:120477227:C:T	2.4523e-06	-2.2364e-10	-0.0153129
120477530	chr12:120477530:C:T	7.88834e-07	-2.2364e-10	-1.14954
120477591	chr12:120477591:A:T	1.51659e-06	-2.2364e-10	-0.495873
120477793	chr12:120477793:T:A	1.30762e-06	-2.2364e-10	-0.64413
120477904	chr12:120477904:C:G	6.28287e-07	-2.2364e-10	-1.3771
120478117	chr12:120478117:T:G	1.41317e-07	-1.46417	-1.40492
120478428	chr12:120478428:T:C	1.7478e-06	-2.2364e-10	-0.35398
120479919	chr12:120479919:T:C	1.85686e-07	-1.36945	-1.22658
120480323	chr12:120480323:A:C	6.18766e-07	-1.39237	-7.29212e-10
120480594	chr12:120480594:C:T	1.29768e-07	-1.55293	-1.40142
120480822	chr12:120480822:C:A	9.66815e-07	-2.2364e-10	-0.946087
120480947	chr12:120480947:C:G	1.60729e-07	-1.36092	-1.37945
120480994	chr12:120480994:C:T	4.55353e-07	-0.294471	-1.40455
120481612	chr12:120481612:G:T	1.45842e-06	-2.2364e-10	-0.534983
120481619	chr12:120481619:A:G	1.10779e-06	-2.2364e-10	-0.809973
120482135	chr12:120482135:G:A	6.33073e-07	-1.36951	-7.29212e-10
120482314	chr12:120482314:T:C	3.13667e-07	-0.762899	-1.30886
120483101	chr12:120483101:A:G	1.26571e-07	-1.57624	-1.40305
120483367	chr12:120483367:C:T	1.6306e-05	-2.2364e-10	1.87919
120484019	chr12:120484019:T:C	6.25276e-07	-2.2364e-10	-1.3819
120484140	chr12:120484140:C:A	8.51669e-07	-2.2364e-10	-1.0729
120484205	chr12:120484205:C:T	5.50006e-07	-0.185334	-1.32483
120484475	chr12:120484475:T:C	6.94809e-07	-2.2364e-10	-1.27646
120484592	chr12:120484592:T:C	1.10442e-05	-2.2364e-10	1.48956
120484671	chr12:120484671:A:T	5.16129e-07	-1.57374	-7.29212e-10
120485046	chr12:120485046:G:A	5.15623e-07	-0.279567	-1.29515
120485089	chr12:120485089:T:C	1.90065e-07	-1.42534	-1.14739
120485401	chr12:120485401:G:A	6.46744e-07	-2.2364e-10	-1.34814
120485821	chr12:120485821:A:G	6.7993e-07	-2.2364e-10	-1.2981
120485988	chr12:120485988:T:C	9.43127e-07	-2.2364e-10	-0.970894
120486040	chr12:120486040:A:G	5.63201e-07	-0.202353	-1.28411
120486045	chr12:120486045:A:C	1.40804e-06	-2.2364e-10	-0.570139
120486145	chr12:120486145:C:A	1.60679e-07	-1.44501	-1.29568
120486540	chr12:120486540:C:T	2.12773e-07	-1.08574	-1.37413
120486611	chr12:120486611:C:T	1.21082e-06	-2.2364e-10	-0.721044
120486835	chr12:120486835:C:T	1.49115e-07	-1.46395	-1.35143
120486893	chr12:120486893:A:G	5.55151e-07	-0.208884	-1.29197
120487024	chr12:120487024:G:A	6.11755e-07	-2.2364e-10	-1.40376
120487442	chr12:120487442:G:A	6.75295e-07	-2.2364e-10	-1.30495
120487488	chr12:120487488:G:A	1.23599e-05	-2.2364e-10	1.60212
120487684	chr12:120487684:T:C	5.78952e-07	-0.163521	-1.29535
120487768	chr12:120487768:A:G	5.43082e-07	-0.233559	-1.28927
120487928	chr12:120487928:T:G	5.23422e-07	-1.55971	-7.29212e-10
120487992	chr12:120487992:T:C	1.66229e-07	-1.38146	-1.32527
120488395	chr12:120488395:C:A	1.27198e-05	-2.2364e-10	1.63082
120488478	chr12:120488478:T:C	9.06685e-07	-2.2364e-10	-1.0103
120488516	chr12:120488516:C:G	1.96586e-07	-1.30855	-1.23044
120488645	chr12:120488645:T:C	1.69254e-06	-2.2364e-10	-0.386112
120488678	chr12:120488678:G:A	1.6903e-07	-1.31823	-1.37179
120488794	chr12:120488794:TC:T	6.11049e-07	-2.2364e-10	-1.40492
120488894	chr12:120488894:C:T	1.10509e-06	-2.2364e-10	-0.812414
120489053	chr12:120489053:GA:G	2.34709e-06	-0.0591617	-7.29212e-10
120489186	chr12:120489186:A:G	1.33954e-06	-2.2364e-10	-0.620014
120489187	chr12:120489187:T:C	5.93931e-07	-1.43333	-7.29212e-10
120489995	chr12:120489995:G:A	1.25123e-07	-1.58672	-1.40408
120490023	chr12:120490023:C:T	1.92456e-07	-1.1996	-1.36062
120490151	chr12:120490151:C:T	7.42765e-07	-2.2364e-10	-1.20971
120490269	chr12:120490269:A:G	6.03522e-07	-0.169332	-1.24798
120490782	chr12:120490782:T:A	1.29893e-06	-2.2364e-10	-0.650802
120491949	chr12:120491949:T:C	7.41842e-07	-2.2364e-10	-1.21096
120491971	chr12:120491971:T:C	1.3347e-07	-1.54017	-1.38605
120492083	chr12:120492083:T:TC	7.01265e-07	-2.2364e-10	-1.26721
120492243	chr12:120492243:G:A	2.023e-07	-1.18129	-1.32906
120492995	chr12:120492995:T:G	2.14794e-07	-1.0869	-1.36351
120493032	chr12:120493032:C:T	2.38835e-07	-1.30412	-1.0402
120493105	chr12:120493105:C:T	5.14716e-07	-1.57648	-7.29212e-10
120493372	chr12:120493372:T:C	6.72948e-07	-2.2364e-10	-1.30843
120493871	chr12:120493871:G:A	1.60025e-06	-2.2364e-10	-0.442177
120493953	chr12:120493953:A:G	1.2429e-07	-1.59463	-1.40285
120494263	chr12:120494263:A:G	6.35145e-07	-0.178743	-1.1875
120494773	chr12:120494773:G:A	5.04443e-07	-1.59664	-7.29212e-10
120494848	chr12:120494848:A:C	7.01265e-07	-2.2364e-10	-1.26721
120495289	chr12:120495289:A:C	6.29031e-07	-0.187901	-1.18801
120495302	chr12:120495302:A:G	6.73616e-07	-2.2364e-10	-1.30743
120495332	chr12:120495332:C:T	1.44217e-06	-2.2364e-10	-0.546194
120495370	chr12:120495370:C:A	2.19764e-07	-1.37625	-1.05128
120495414	chr12:120495414:C:T	1.99075e-07	-1.18462	-1.3418
120495736	chr12:120495736:G:C	7.05395e-07	-2.2364e-10	-1.26134
120495804	chr12:120495804:G:A	2.34467e-07	-1.33165	-1.03113
120496043	chr12:120496043:G:T	5.38196e-07	-0.126996	-1.40488
120496174	chr12:120496174:T:C	1.55625e-07	-1.42306	-1.34959
120496604	chr12:120496604:C:T	1.98236e-07	-1.16998	-1.36066
120496665	chr12:120496665:G:A	1.03894e-06	-2.2364e-10	-0.87414
120497175	chr12:120497175:G:A	1.72993e-07	-1.31685	-1.34999
120497727	chr12:120497727:C:T	2.06031e-07	-1.27939	-1.21268
120498840	chr12:120498840:A:G	8.43581e-07	-2.2364e-10	-1.08244
120499283	chr12:120499283:T:A	6.29796e-07	-0.1508	-1.2239
120499537	chr12:120499537:A:G	6.23028e-07	-0.165411	-1.22009
120499991	chr12:120499991:A:G	1.67417e-07	-1.32311	-1.3765
120500160	chr12:120500160:T:A	6.18485e-07	-0.147357	-1.24546
120500290	chr12:120500290:C:T	8.85961e-07	-2.2364e-10	-1.03342
120500404	chr12:120500404:C:T	5.12219e-07	-1.58134	-7.29212e-10
120500605	chr12:120500605:G:A	2.46475e-07	-1.34727	-0.965563
120500783	chr12:120500783:T:C	1.27058e-07	-1.57071	-1.40474
120501837	chr12:120501837:A:G	1.68569e-07	-1.39157	-1.30118
120502173	chr12:120502173:G:A	5.07588e-07	-1.59043	-7.29212e-10
120502179	chr12:120502179:G:A	6.30414e-07	-2.2364e-10	-1.37372
120503061	chr12:120503061:T:A	1.66906e-07	-1.61011	-1.09255
120503078	chr12:120503078:C:T	4.75496e-07	-0.254118	-1.40162
120503123	chr12:120503123:C:T	1.70309e-07	-1.37521	-1.30727
120503412	chr12:120503412:T:C	2.2337e-07	-1.35367	-1.0576
120503641	chr12:120503641:T:C	5.08189e-07	-1.58924	-7.29212e-10
120504124	chr12:120504124:C:T	1.95828e-07	-1.20053	-1.34232
120504262	chr12:120504262:G:A	4.88401e-07	-1.62896	-7.29212e-10
120505034	chr12:120505034:A:G	6.77934e-07	-2.2364e-10	-1.30104
120505108	chr12:120505108:G:C	2.0967e-07	-1.18671	-1.28785
120505148	chr12:120505148:G:A	7.06182e-07	-2.2364e-10	-1.26022
120505638	chr12:120505638:C:A	5.73625e-07	-0.063221	-1.4049
120505643	chr12:120505643:A:G	6.33361e-07	-0.120228	-1.24883
120505847	chr12:120505847:C:T	2.50464e-07	-1.37077	-0.926015
120505982	chr12:120505982:G:A	1.75987e-07	-1.27044	-1.37924
120506067	chr12:120506067:C:A	6.13173e-07	-2.2364e-10	-1.40145
120506563	chr12:120506563:C:T	6.99086e-07	-2.2364e-10	-1.27032
120506568	chr12:120506568:T:C	6.45588e-07	-2.2364e-10	-1.34993
120506714	chr12:120506714:T:C	5.67738e-07	-0.24673	-1.2317
120506916	chr12:120506916:T:C	1.9249e-07	-1.20256	-1.35749
120507124	chr12:120507124:G:T	6.12725e-07	-2.2364e-10	-1.40218
120507339	chr12:120507339:C:G	6.15883e-07	-2.2364e-10	-1.39704
120507362	chr12:120507362:A:G	1.76699e-07	-1.25706	-1.38859
120507378	chr12:120507378:G:A	5.06662e-07	-1.59225	-7.29212e-10
120508133	chr12:120508133:C:T	4.97851e-07	-1.60979	-7.29212e-10
120508434	chr12:120508434:C:T	5.10543e-07	-1.58462	-7.29212e-10
120508529	chr12:120508529:A:T	1.50308e-06	-2.2364e-10	-0.504822
120508719	chr12:120508719:T:C	1.28524e-07	-1.56034	-1.40364
120508765	chr12:120508765:A:C	1.80965e-07	-1.33775	-1.28404
120508955	chr12:120508955:A:G	6.34062e-07	-2.2364e-10	-1.36795
120508980	chr12:120508980:G:A	6.51686e-07	-1.34053	-7.29212e-10
120509113	chr12:120509113:A:G	2.13142e-07	-1.09051	-1.36762
120509403	chr12:120509403:C:T	6.16982e-07	-0.165356	-1.2299
120509616	chr12:120509616:A:G	2.31657e-07	-1.33148	-1.04335
120509744	chr12:120509744:T:C	6.40298e-07	-2.2364e-10	-1.35816
120509985	chr12:120509985:G:C	2.37675e-07	-1.34258	-1.00662
120510145	chr12:120510145:G:A	6.11592e-07	-2.2364e-10	-1.40403
120510664	chr12:120510664:AGTTAAAAACTAGT:A	5.96618e-07	-1.42882	-7.29212e-10
120510998	chr12:120510998:C:T	6.00683e-07	-0.174315	-1.24771
120511118	chr12:120511118:G:A	6.35079e-07	-2.2364e-10	-1.36634
120511214	chr12:120511214:G:A	6.42378e-07	-2.2364e-10	-1.35492
120511484	chr12:120511484:T:A	6.60184e-07	-2.2364e-10	-1.32758
120511521	chr12:120511521:T:C	6.59207e-07	-2.2364e-10	-1.32906
120511983	chr12:120511983:G:A	2.8532e-05	-2.2364e-10	2.43869
120512005	chr12:120512005:T:A	1.73042e-07	-1.30713	-1.35943
120512446	chr12:120512446:T:C	1.6696e-07	-1.34226	-1.36008
120512530	chr12:120512530:G:A	2.10235e-07	-1.62535	-0.846518
120512725	chr12:120512725:C:G	6.46189e-07	-0.111401	-1.2376
120512864	chr12:120512864:C:T	1.39451e-06	-2.2364e-10	-0.579797
120512904	chr12:120512904:A:G	6.24396e-07	-2.2364e-10	-1.38331
120512910	chr12:120512910:T:C	1.43641e-07	-1.46852	-1.38426
120512986	chr12:120512986:G:C	1.12034e-06	-2.2364e-10	-0.798703
120513275	chr12:120513275:G:A	6.62493e-07	-2.2364e-10	-1.32408
120513566	chr12:120513566:T:C	1.29266e-06	-2.2364e-10	-0.655638
120513584	chr12:120513584:G:A	5.01286e-07	-1.60292	-7.29212e-10
120514432	chr12:120514432:G:A	7.41842e-07	-2.2364e-10	-1.21096
120514490	chr12:120514490:C:T	6.8699e-07	-2.2364e-10	-1.28777
120514505	chr12:120514505:A:C	2.11749e-07	-1.10887	-1.35583
120514507	chr12:120514507:T:C	5.14737e-07	-1.57644	-7.29212e-10
120514819	chr12:120514819:G:C	6.15769e-07	-2.2364e-10	-1.39722
120515241	chr12:120515241:A:G	5.60282e-07	-1.49165	-7.29212e-10
120515508	chr12:120515508:TGAG:T	1.46389e-06	-2.2364e-10	-0.531244
120515768	chr12:120515768:C:A	5.23775e-07	-1.55903	-7.29212e-10
120515955	chr12:120515955:A:G	1.75181e-07	-1.29075	-1.36353
120515985	chr12:120515985:G:A	1.90047e-07	-1.35458	-1.21824
120516230	chr12:120516230:C:T	1.82995e-07	-1.375	-1.23563
120516687	chr12:120516687:C:T	1.37402e-07	-1.49905	-1.39814
120517181	chr12:120517181:T:C	2.38962e-07	-1.34236	-1.00143
120517844	chr12:120517844:G:A	5.13534e-07	-1.57878	-7.29212e-10
120517943	chr12:120517943:G:A	6.28746e-07	-2.2364e-10	-1.37637
120517961	chr12:120517961:C:T	1.91913e-06	-2.2364e-10	-0.260469
120518071	chr12:120518071:T:C	6.28358e-07	-2.2364e-10	-1.37698
120518637	chr12:120518637:T:C	7.22795e-07	-2.2364e-10	-1.23697
120518693	chr12:120518693:T:C	6.88148e-07	-2.2364e-10	-1.28609
120518844	chr12:120518844:G:A	6.13248e-07	-2.2364e-10	-1.40132
120519160	chr12:120519160:G:A	2.30915e-07	-1.35675	-1.02129
120519709	chr12:120519709:A:G	2.241e-07	-1.05836	-1.34964
120519714	chr12:120519714:T:C	6.40261e-07	-2.2364e-10	-1.35822
120519806	chr12:120519806:G:A	1.88439e-06	-2.2364e-10	-0.278736
120519945	chr12:120519945:C:A	5.14625e-07	-0.184596	-1.39206
120520181	chr12:120520181:C:T	2.03705e-07	-1.11723	-1.38619
120520662	chr12:120520662:G:C	5.08783e-07	-1.58807	-7.29212e-10
120520756	chr12:120520756:C:A	5.0255e-07	-1.6004	-7.29212e-10
120520819	chr12:120520819:T:A	6.38776e-07	-2.2364e-10	-1.36054
120521281	chr12:120521281:G:A	1.60034e-07	-1.35891	-1.3858
120521401	chr12:120521401:G:A	5.52516e-07	-0.169117	-1.33649
120521664	chr12:120521664:G:A	2.33942e-07	-1.27035	-1.09467
120521772	chr12:120521772:A:G	1.69611e-07	-1.34616	-1.34042
120521784	chr12:120521784:C:T	7.66885e-07	-2.2364e-10	-1.17776
120521808	chr12:120521808:G:C	5.15344e-07	-1.57526	-7.29212e-10
120521951	chr12:120521951:T:C	7.37117e-07	-2.2364e-10	-1.21735
120522121	chr12:120522121:C:T	6.7637e-07	-0.117801	-1.18555
120522254	chr12:120522254:C:T	1.96596e-07	-1.60202	-0.936928
120522634	chr12:120522634:T:C	6.45839e-07	-2.2364e-10	-1.34954
120522671	chr12:120522671:G:A	5.23728e-07	-1.55912	-7.29212e-10
120523061	chr12:120523061:A:C	7.41153e-07	-2.2364e-10	-1.21189
120523280	chr12:120523280:T:C	6.31757e-07	-2.2364e-10	-1.37159
120523759	chr12:120523759:T:C	1.92244e-07	-1.19297	-1.36836
120523903	chr12:120523903:G:A	5.67476e-07	-1.4789	-7.29212e-10
120524262	chr12:120524262:T:C	6.56734e-07	-0.126311	-1.2065
120524291	chr12:120524291:C:T	1.2537e-07	-1.58927	-1.39956
120524310	chr12:120524310:C:G	1.7255e-07	-1.30609	-1.36331
120524790	chr12:120524790:C:T	8.3216e-06	1.20652	-7.29212e-10
120524824	chr12:120524824:T:A	5.09598e-07	-1.58647	-7.29212e-10
120524854	chr12:120524854:T:C	6.13021e-07	-2.2364e-10	-1.40169
120525055	chr12:120525055:G:A	6.03054e-07	-0.216874	-1.20121
120525148	chr12:120525148:G:A	7.30498e-07	-2.2364e-10	-1.22637
120525343	chr12:120525343:C:T	5.05108e-07	-1.59532	-7.29212e-10
120525797	chr12:120525797:C:T	5.04019e-07	-1.59748	-7.29212e-10
120525879	chr12:120525879:C:T	6.6494e-07	-2.2364e-10	-1.3204
120526123	chr12:120526123:A:G	4.90611e-07	-1.62444	-7.29212e-10
120526211	chr12:120526211:G:A	2.35117e-07	-1.33872	-1.02129
120526240	chr12:120526240:T:C	1.68845e-07	-1.34677	-1.34434
120526390	chr12:120526390:T:C	1.25617e-06	-2.2364e-10	-0.684271
120526654	chr12:120526654:A:G	6.13669e-07	-2.2364e-10	-1.40064
120526906	chr12:120526906:G:A	5.0401e-07	-0.192593	-1.40491
120526928	chr12:120526928:G:C	1.92679e-06	-2.2364e-10	-0.256482
120526962	chr12:120526962:G:A	1.14696e-06	-2.2364e-10	-0.775227
120527223	chr12:120527223:C:G	7.03887e-07	-2.2364e-10	-1.26348
120527391	chr12:120527391:A:G	6.35601e-07	-2.2364e-10	-1.36552
120527414	chr12:120527414:C:G	8.34958e-07	-2.2364e-10	-1.09271
120529118	chr12:120529118:A:G	2.39673e-07	-1.31953	-1.02129
120529484	chr12:120529484:G:A	1.27113e-07	-1.58647	-1.38855
120529561	chr12:120529561:C:A	1.51107e-07	-1.45592	-1.34619
120529990	chr12:120529990:A:G	1.4242e-06	-2.2364e-10	-0.558728
120530390	chr12:120530390:A:G	5.14931e-07	-1.57606	-7.29212e-10
120530637	chr12:120530637:A:G	6.87818e-07	-2.2364e-10	-1.28657
120530756	chr12:120530756:A:T	1.73112e-07	-1.3204	-1.34576
120530816	chr12:120530816:T:C	6.33391e-07	-2.2364e-10	-1.36901
120530837	chr12:120530837:G:C	7.77821e-07	-2.2364e-10	-1.1636
120530931	chr12:120530931:G:C	7.29792e-07	-2.2364e-10	-1.22734
120531086	chr12:120531086:G:A	5.00956e-07	-1.60358	-7.29212e-10
120531122	chr12:120531122:C:T	1.79573e-06	-2.2364e-10	-0.326928
120531551	chr12:120531551:G:A	6.23335e-07	-2.2364e-10	-1.38501
120531755	chr12:120531755:T:C	6.88198e-07	-2.2364e-10	-1.28602
120532261	chr12:120532261:T:C	6.14363e-07	-2.2364e-10	-1.39951
120532274	chr12:120532274:G:A	2.48939e-07	-1.26666	-1.03623
120532493	chr12:120532493:C:T	1.34435e-06	-2.2364e-10	-0.616431
120532566	chr12:120532566:A:C	5.16369e-07	-1.57327	-7.29212e-10
120532775	chr12:120532775:A:T	1.36585e-06	-2.2364e-10	-0.600562
120532830	chr12:120532830:C:T	5.10596e-07	-1.58452	-7.29212e-10
120532964	chr12:120532964:CTCTGTT:C	5.33722e-07	-0.143695	-1.39652
120533371	chr12:120533371:A:T	2.39989e-07	-1.07922	-1.26028
120533614	chr12:120533614:T:C	1.84357e-07	-1.30569	-1.29753
120533617	chr12:120533617:TA:T	1.29303e-06	-2.2364e-10	-0.65535
120533714	chr12:120533714:G:C	5.13393e-07	-1.57905	-7.29212e-10
120533932	chr12:120533932:G:A	7.19845e-07	-2.2364e-10	-1.24106
120534530	chr12:120534530:C:G	5.41906e-07	-1.525	-7.29212e-10
120534592	chr12:120534592:GCCT:G	1.41755e-06	-2.2364e-10	-0.563406
120534593	chr12:120534593:C:T	7.73917e-07	-1.16863	-7.29212e-10
120535448	chr12:120535448:G:A	6.85276e-07	-2.2364e-10	-1.29027
120535606	chr12:120535606:A:C	6.81174e-07	-2.2364e-10	-1.29628
120535929	chr12:120535929:T:C	1.07296e-06	-1.11532	0.273397
120536088	chr12:120536088:T:C	7.23435e-07	-2.2364e-10	-1.23608
120536372	chr12:120536372:C:G	1.22944e-06	-2.2364e-10	-0.705781
120536379	chr12:120536379:A:T	6.30457e-07	-2.2364e-10	-1.37365
120536707	chr12:120536707:C:T	2.4693e-07	-1.16237	-1.14862
120537608	chr12:120537608:A:C	6.12854e-07	-2.2364e-10	-1.40197
120537640	chr12:120537640:T:A	6.37809e-07	-2.2364e-10	-1.36206
120538441	chr12:120538441:C:T	1.23827e-06	-2.2364e-10	-0.698625
120538453	chr12:120538453:C:T	1.33651e-06	-2.2364e-10	-0.622277
120538822	chr12:120538822:G:A	1.21111e-07	-1.63063	-1.39275
120539578	chr12:120539578:T:C	5.24301e-07	-0.153943	-1.40409
120539801	chr12:120539801:G:T	1.26872e-06	-2.2364e-10	-0.674331
120539995	chr12:120539995:G:A	6.20959e-07	-0.108929	-1.2799
120540350	chr12:120540350:G:A	1.3853e-06	-2.2364e-10	-0.586421
120540686	chr12:120540686:A:G	1.96029e-07	-1.17646	-1.36537
120540898	chr12:120540898:A:G	7.83369e-07	0.134575	-1.29107
120540936	chr12:120540936:A:G	6.2964e-07	-0.133404	-1.24154
120540946	chr12:120540946:C:G	6.64338e-07	-2.2364e-10	-1.3213
120541085	chr12:120541085:G:A	6.29595e-07	-2.2364e-10	-1.37502
120541133	chr12:120541133:A:G	7.06472e-07	-2.2364e-10	-1.25981
120541560	chr12:120541560:G:A	6.12974e-07	-2.2364e-10	-1.40177
120541651	chr12:120541651:G:A	5.10767e-07	-1.58418	-7.29212e-10
120541965	chr12:120541965:C:A	2.2755e-07	-1.08419	-1.30853
120542453	chr12:120542453:G:A	6.33835e-07	-2.2364e-10	-1.36831
120542696	chr12:120542696:G:A	1.98068e-07	-1.16752	-1.36396
120543607	chr12:120543607:A:G	4.7508e-07	-0.270184	-1.38643
120543668	chr12:120543668:T:C	5.01265e-07	-0.224397	-1.37856
120543748	chr12:120543748:C:T	5.10329e-07	-1.58504	-7.29212e-10
120544176	chr12:120544176:G:A	1.13426e-06	-2.2364e-10	-0.78636
120544198	chr12:120544198:G:C	7.21845e-07	-2.2364e-10	-1.23828
120544273	chr12:120544273:A:G	6.13142e-07	-1.4015	-7.29212e-10
120544568	chr12:120544568:G:T	5.0689e-07	-1.5918	-7.29212e-10
120544595	chr12:120544595:T:C	7.79972e-07	-2.2364e-10	-1.16084
120544897	chr12:120544897:G:A	5.6122e-07	-0.0864931	-1.40349
120544930	chr12:120544930:G:A	4.97295e-07	-0.230089	-1.38082
120545174	chr12:120545174:GA:G	5.66311e-07	-1.48095	-7.29212e-10
120545273	chr12:120545273:T:C	1.86719e-07	-1.2027	-1.38779
120545436	chr12:120545436:C:T	1.26585e-07	-1.58729	-1.39189
120545705	chr12:120545705:T:C	7.03046e-07	-2.2364e-10	-1.26467
120545778	chr12:120545778:A:G	5.89638e-07	-1.44059	-7.29212e-10
120546068	chr12:120546068:G:A	7.03887e-07	-2.2364e-10	-1.26348
120546829	chr12:120546829:A:C	1.87983e-07	-1.22334	-1.36041
120546972	chr12:120546972:C:T	4.95642e-07	-1.61424	-7.29212e-10
120546975	chr12:120546975:A:C	6.23077e-07	-2.2364e-10	-1.38542
120546979	chr12:120546979:T:G	8.54608e-07	-2.2364e-10	-1.06945
120547533	chr12:120547533:A:G	5.08367e-07	-1.58889	-7.29212e-10
120547959	chr12:120547959:G:A	4.89585e-07	-1.62654	-7.29212e-10
120547975	chr12:120547975:T:C	8.19775e-07	-2.2364e-10	-1.11106
120548363	chr12:120548363:G:GA	6.48778e-07	-2.2364e-10	-1.345
120548407	chr12:120548407:C:G	1.08452e-06	-2.2364e-10	-0.831198
120548891	chr12:120548891:C:T	4.91838e-07	-1.62195	-7.29212e-10
120548939	chr12:120548939:G:A	6.25049e-07	-0.157317	-1.22495
120548998	chr12:120548998:A:G	1.96272e-07	-1.24876	-1.29184
120549229	chr12:120549229:A:G	6.6369e-07	-2.2364e-10	-1.32228
120549529	chr12:120549529:A:T	6.63431e-07	-2.2364e-10	-1.32267
120549588	chr12:120549588:G:A	1.72824e-07	-1.34959	-1.31824
120549818	chr12:120549818:A:C	5.27415e-07	-0.176255	-1.37585
120549855	chr12:120549855:T:G	6.56296e-07	-2.2364e-10	-1.33348
120550246	chr12:120550246:T:C	1.33465e-06	-2.2364e-10	-0.623673
120550323	chr12:120550323:C:T	1.89853e-06	-2.2364e-10	-0.271261
120550435	chr12:120550435:A:G	2.11205e-07	-1.32313	-1.14413
120550462	chr12:120550462:T:A	1.31001e-06	-2.2364e-10	-0.642306
120550543	chr12:120550543:T:G	6.87465e-07	-2.2364e-10	-1.28708
120550609	chr12:120550609:T:C	5.64878e-07	-1.48348	-7.29212e-10
120550657	chr12:120550657:C:T	5.75621e-07	-0.263809	-1.20083
120550757	chr12:120550757:C:T	5.92725e-07	-1.43536	-7.29212e-10
120550895	chr12:120550895:C:G	1.68215e-07	-1.29443	-1.40042
120551073	chr12:120551073:C:T	6.60807e-07	-2.2364e-10	-1.32663
120551100	chr12:120551100:C:T	1.23542e-07	-1.61584	-1.38767
120551541	chr12:120551541:C:T	5.12203e-07	-1.58137	-7.29212e-10
120551973	chr12:120551973:C:T	1.86125e-06	-2.2364e-10	-0.291093
120551993	chr12:120551993:A:G	1.89862e-07	-1.21138	-1.36241
120551997	chr12:120551997:G:C	6.68163e-07	-2.2364e-10	-1.31556
120552333	chr12:120552333:G:C	7.05988e-07	-2.2364e-10	-1.2605
120552985	chr12:120552985:A:G	6.78582e-07	-2.2364e-10	-1.30009
120553684	chr12:120553684:T:G	6.34264e-07	-2.2364e-10	-1.36763
120554157	chr12:120554157:G:A	6.24698e-07	-2.2364e-10	-1.38283
120554210	chr12:120554210:T:C	4.55534e-07	-0.316801	-1.38182
120554222	chr12:120554222:G:A	7.57782e-07	-2.2364e-10	-1.1897
120554441	chr12:120554441:C:A	6.16938e-07	-2.2364e-10	-1.39533
120554598	chr12:120554598:C:T	1.7063e-07	-1.32574	-1.35486
120554608	chr12:120554608:G:A	7.15377e-07	-2.2364e-10	-1.24728
120555582	chr12:120555582:G:A	1.25934e-06	-2.2364e-10	-0.681754
120555988	chr12:120555988:C:T	4.89398e-07	-1.62692	-7.29212e-10
120556014	chr12:120556014:C:T	1.75942e-07	-1.29733	-1.35261
120556069	chr12:120556069:G:A	1.68069e-06	-2.2364e-10	-0.393136
120556082	chr12:120556082:C:T	6.15109e-07	-2.2364e-10	-1.39829
120556263	chr12:120556263:G:A	4.9931e-07	-1.60687	-7.29212e-10
120556283	chr12:120556283:C:T	5.13967e-07	-1.57794	-7.29212e-10
120556361	chr12:120556361:C:T	6.51276e-07	-2.2364e-10	-1.34116
120556685	chr12:120556685:T:A	1.69701e-07	-1.32953	-1.35653
120556865	chr12:120556865:A:G	1.36146e-06	-2.2364e-10	-0.603781
120556910	chr12:120556910:T:C	1.70303e-06	-0.379927	-7.29212e-10
120557011	chr12:120557011:G:T	7.96064e-07	-2.2364e-10	-1.14041
120557016	chr12:120557016:C:T	6.64481e-07	-0.129599	-1.19149
120557129	chr12:120557129:G:A	2.3838e-07	-1.25167	-1.09456
120557254	chr12:120557254:T:C	5.90066e-07	-1.43986	-7.29212e-10
120557529	chr12:120557529:G:A	1.94723e-07	-1.15435	-1.39416
120557883	chr12:120557883:C:T	5.89517e-07	-1.44079	-7.29212e-10
120558150	chr12:120558150:A:G	5.09564e-07	-1.58654	-7.29212e-10
120558790	chr12:120558790:C:T	1.22116e-07	-1.61543	-1.39969
120558865	chr12:120558865:C:T	5.73646e-07	-0.0655308	-1.40255
120559059	chr12:120559059:T:A	1.8597e-07	-1.27989	-1.31462
120559095	chr12:120559095:A:G	8.28722e-07	-2.2364e-10	-1.10021
120559156	chr12:120559156:TA:T	1.53486e-07	-1.43191	-1.35457
120559216	chr12:120559216:G:C	7.26313e-07	-2.2364e-10	-1.23211
120559552	chr12:120559552:T:G	5.08023e-07	-1.58957	-7.29212e-10
120559799	chr12:120559799:G:A	6.0152e-07	-0.168332	-1.2523
120559822	chr12:120559822:A:C	5.07003e-07	-1.59158	-7.29212e-10
120559891	chr12:120559891:A:G	6.11796e-07	-2.2364e-10	-1.4037
120559934	chr12:120559934:T:C	1.93779e-07	-1.19795	-1.35542
120560096	chr12:120560096:T:G	6.12962e-07	-2.2364e-10	-1.40179
120560134	chr12:120560134:T:C	4.97972e-07	-1.60955	-7.29212e-10
120560196	chr12:120560196:A:G	3.39643e-07	-0.787948	-1.20425
120560212	chr12:120560212:C:T	6.28885e-07	-2.2364e-10	-1.37615
120560374	chr12:120560374:G:A	7.75398e-07	-2.2364e-10	-1.16672
120560640	chr12:120560640:A:G	1.95752e-07	-1.30762	-1.23562
120560678	chr12:120560678:G:A	6.12292e-07	-2.2364e-10	-1.40288
120561324	chr12:120561324:G:A	1.20894e-07	-1.63049	-1.39469
120562330	chr12:120562330:A:G	6.5339e-07	-2.2364e-10	-1.33792
120562466	chr12:120562466:G:A	5.048e-07	-1.59593	-7.29212e-10
120562975	chr12:120562975:G:A	8.70483e-07	-2.2364e-10	-1.05105
120563043	chr12:120563043:G:A	4.98273e-07	-1.60895	-7.29212e-10
120563751	chr12:120563751:G:A	5.88276e-07	-1.4429	-7.29212e-10
120564153	chr12:120564153:C:G	6.81344e-07	-2.2364e-10	-1.29603
120565002	chr12:120565002:C:T	6.19752e-07	-1.39078	-7.29212e-10
120565329	chr12:120565329:C:T	1.09122e-06	-2.2364e-10	-0.825043
120566052	chr12:120566052:A:G	9.48293e-07	-2.2364e-10	-0.965431
120566092	chr12:120566092:A:G	6.25204e-07	-2.2364e-10	-1.38202
120566269	chr12:120566269:A:G	7.54814e-07	-2.2364e-10	-1.19362
120566433	chr12:120566433:A:C	5.109e-07	-1.58392	-7.29212e-10
120566451	chr12:120566451:C:T	1.14787e-06	-2.2364e-10	-0.774432
120566573	chr12:120566573:A:G	2.44986e-07	-1.22344	-1.09545
120566657	chr12:120566657:G:A	5.1641e-07	-1.57319	-7.29212e-10
120566787	chr12:120566787:C:A	1.75268e-07	-1.33381	-1.31996
120566800	chr12:120566800:TA:T	1.11787e-06	-2.2364e-10	-0.800914
120567658	chr12:120567658:G:A	6.49927e-07	-2.2364e-10	-1.34323
120567861	chr12:120567861:GT:G	5.54731e-07	-0.324523	-1.17709
120567967	chr12:120567967:AGAATT:A	1.22292e-07	-1.60879	-1.4049
120568155	chr12:120568155:A:G	2.14227e-07	-1.0493	-1.40376
120568498	chr12:120568498:T:C	1.88868e-07	-1.23015	-1.3489
120568824	chr12:120568824:T:G	1.26375e-07	-1.61132	-1.36952
120569027	chr12:120569027:A:G	6.35992e-07	-2.2364e-10	-1.36491
120569340	chr12:120569340:TGTG:T	7.605e-07	-2.2364e-10	-1.18612
120569693	chr12:120569693:A:G	6.81413e-07	-2.2364e-10	-1.29593
120569713	chr12:120569713:T:C	6.5977e-07	-2.2364e-10	-1.3282
120569856	chr12:120569856:T:G	6.66338e-07	-2.2364e-10	-1.3183
120569985	chr12:120569985:C:T	6.5266e-07	-2.2364e-10	-1.33904
120570165	chr12:120570165:G:A	5.18412e-07	-1.56932	-7.29212e-10
120570169	chr12:120570169:G:A	6.39425e-07	-2.2364e-10	-1.35953
120570668	chr12:120570668:A:G	6.10777e-07	-1.40536	-7.29212e-10
120570991	chr12:120570991:A:G	6.12764e-07	-2.2364e-10	-1.40212
120571059	chr12:120571059:A:G	6.25131e-07	-2.2364e-10	-1.38213
120571155	chr12:120571155:G:A	1.5649e-07	-1.50255	-1.26456
120571395	chr12:120571395:C:T	1.84244e-07	-1.28636	-1.31747
120571525	chr12:120571525:A:C	1.26987e-06	-2.2364e-10	-0.673425
120571793	chr12:120571793:A:G	6.26258e-07	-2.2364e-10	-1.38033
120572140	chr12:120572140:T:C	2.27573e-07	-1.19985	-1.19277
120572289	chr12:120572289:A:G	6.27944e-07	-1.37764	-7.29212e-10
120573060	chr12:120573060:T:C	6.85276e-07	-2.2364e-10	-1.29027
120573082	chr12:120573082:G:A	5.16347e-07	-1.57331	-7.29212e-10
120573113	chr12:120573113:C:T	1.25811e-06	-2.2364e-10	-0.682725
120573203	chr12:120573203:G:A	6.11056e-07	-2.2364e-10	-1.40491
120573250	chr12:120573250:G:A	1.36524e-06	-2.2364e-10	-0.601011
120574004	chr12:120574004:A:G	6.11397e-07	-2.2364e-10	-1.40435
120574045	chr12:120574045:T:C	1.75499e-07	-1.25209	-1.40037
120574355	chr12:120574355:A:G	6.12446e-07	-2.2364e-10	-1.40263
120574653	chr12:120574653:C:T	2.00419e-07	-1.51687	-1.00282
120574782	chr12:120574782:C:T	1.27745e-06	-2.2364e-10	-0.667472
120574914	chr12:120574914:C:T	5.86028e-07	-1.44673	-7.29212e-10
120575345	chr12:120575345:G:T	5.76934e-07	-0.262362	-1.2
120575982	chr12:120575982:T:C	5.21248e-07	-1.56387	-7.29212e-10
120576224	chr12:120576224:G:A	1.85308e-07	-1.24106	-1.35702
120576264	chr12:120576264:G:A	1.54559e-07	-1.49407	-1.28545
120576357	chr12:120576357:G:A	1.22479e-07	-1.61055	-1.4016
120577001	chr12:120577001:C:T	6.1158e-07	-2.2364e-10	-1.40405
120577038	chr12:120577038:G:C	5.17079e-07	-0.357116	-1.21478
120577365	chr12:120577365:A:G	1.204e-06	-2.2364e-10	-0.726686
120577851	chr12:120577851:T:C	6.78484e-07	-2.2364e-10	-1.30023
120577873	chr12:120577873:AT:A	1.78477e-07	-1.30373	-1.33191
120578104	chr12:120578104:G:A	6.56219e-07	-2.2364e-10	-1.3336
120578411	chr12:120578411:C:T	5.27361e-07	-0.372411	-1.1798
120578868	chr12:120578868:G:A	6.65098e-07	-2.2364e-10	-1.32016
120579021	chr12:120579021:T:C	6.16834e-07	-2.2364e-10	-1.39549
120579368	chr12:120579368:A:G	2.26123e-07	-1.28717	-1.11184
120579461	chr12:120579461:C:T	5.66378e-07	-0.299598	-1.18124
120579636	chr12:120579636:A:G	2.07912e-07	-1.28423	-1.19875
120579641	chr12:120579641:G:A	6.17467e-07	-2.2364e-10	-1.39447
120579671	chr12:120579671:GT:G	1.75466e-07	-1.33397	-1.31868
120580137	chr12:120580137:G:C	1.22945e-07	-1.6061	-1.40226
120580258	chr12:120580258:G:A	5.39846e-07	-0.345551	-1.18326
120580783	chr12:120580783:G:A	1.23264e-07	-1.60854	-1.39722
120580956	chr12:120580956:T:C	6.21826e-07	-2.2364e-10	-1.38743
120581007	chr12:120581007:C:G	5.02238e-07	-1.60102	-7.29212e-10
120581816	chr12:120581816:T:C	6.32134e-07	-2.2364e-10	-1.37099
120581836	chr12:120581836:G:A	5.23644e-07	-1.55928	-7.29212e-10
120582868	chr12:120582868:T:G	6.46778e-07	-1.34809	-7.29212e-10
120582889	chr12:120582889:G:A	1.73637e-07	-1.32971	-1.33341
120583033	chr12:120583033:T:A	1.29323e-06	-2.2364e-10	-0.655193
120583034	chr12:120583034:G:A	5.19937e-07	-1.56639	-7.29212e-10
120583049	chr12:120583049:G:A	7.74276e-07	-2.2364e-10	-1.16817
120583327	chr12:120583327:G:T	6.12009e-07	-2.2364e-10	-1.40335
120583390	chr12:120583390:A:G	1.64807e-07	-1.47057	-1.24475
120583403	chr12:120583403:C:T	1.67356e-07	-1.36596	-1.33401
120583707	chr12:120583707:T:C	6.22132e-07	-2.2364e-10	-1.38694
120583811	chr12:120583811:G:A	5.53418e-07	-0.336939	-1.16704
120584078	chr12:120584078:TTTTG:T	1.89867e-07	-1.19013	-1.38364
120584267	chr12:120584267:G:C	5.31216e-07	-1.54492	-7.29212e-10
120584296	chr12:120584296:T:C	1.74759e-07	-1.3238	-1.33288
120584678	chr12:120584678:G:A	1.58868e-07	-1.57719	-1.17483
120584837	chr12:120584837:C:G	1.55823e-07	-1.39641	-1.37497
120585229	chr12:120585229:G:A	4.8918e-07	-1.62736	-7.29212e-10
120585605	chr12:120585605:T:C	2.74821e-07	-1.07581	-1.12816
120586229	chr12:120586229:T:C	1.60659e-07	-1.42224	-1.31857
120586263	chr12:120586263:A:G	2.47756e-07	-1.17753	-1.13012
120586316	chr12:120586316:C:T	6.75083e-07	-1.30526	-7.29212e-10
120586373	chr12:120586373:C:T	6.13454e-07	-2.2364e-10	-1.40099
120586583	chr12:120586583:G:A	4.90415e-07	-1.62484	-7.29212e-10
120586794	chr12:120586794:TG:T	6.38923e-07	-2.2364e-10	-1.36031
120587633	chr12:120587633:G:A	1.03793e-06	-2.2364e-10	-0.875114
120587915	chr12:120587915:T:C	4.4311e-07	-0.321351	-1.40492
120587988	chr12:120587988:A:G	5.48883e-07	-1.51221	-7.29212e-10
120588091	chr12:120588091:G:A	1.68e-07	-1.38897	-1.30716
120588334	chr12:120588334:A:G	5.87318e-07	-1.44453	-7.29212e-10
120588727	chr12:120588727:A:G	7.46162e-07	-2.2364e-10	-1.20515
120588774	chr12:120588774:G:A	6.11048e-07	-2.2364e-10	-1.40492
120589096	chr12:120589096:G:A	6.42647e-07	-2.2364e-10	-1.3545
120589329	chr12:120589329:A:G	1.25432e-07	-1.58881	-1.39953
120590114	chr12:120590114:C:T	6.30908e-07	-2.2364e-10	-1.37293
120590245	chr12:120590245:C:A	7.50028e-07	-2.2364e-10	-1.19998
120590342	chr12:120590342:G:A	1.60631e-06	-2.2364e-10	-0.438397
120590959	chr12:120590959:TGGA:T	1.09151e-06	-2.2364e-10	-0.824782
120591104	chr12:120591104:C:T	6.39527e-07	-1.35937	-7.29212e-10
120591299	chr12:120591299:G:A	3.30587e-06	-2.2364e-10	0.283359
120591433	chr12:120591433:G:A	1.6023e-07	-1.34822	-1.39526
120591472	chr12:120591472:C:T	5.05233e-07	-1.59507	-7.29212e-10
120591815	chr12:120591815:C:T	6.35201e-07	-1.36615	-7.29212e-10
120592168	chr12:120592168:G:A	4.87631e-07	-1.63054	-7.29212e-10
120592529	chr12:120592529:T:A	1.3151e-07	-1.59538	-1.34564
120593190	chr12:120593190:C:T	6.29213e-07	-2.2364e-10	-1.37562
120593237	chr12:120593237:G:A	6.25278e-07	-2.2364e-10	-1.3819
120593504	chr12:120593504:G:A	6.85872e-07	-2.2364e-10	-1.2894
120593754	chr12:120593754:A:G	5.58013e-07	-1.3414	-0.154309
120593998	chr12:120593998:A:AT	1.46376e-07	-1.53894	-1.29498
120594123	chr12:120594123:T:C	1.41699e-06	-2.2364e-10	-0.563804
120594139	chr12:120594139:G:A	7.05258e-07	-2.2364e-10	-1.26153
120594183	chr12:120594183:A:ATATTT	5.1874e-07	-1.56869	-7.29212e-10
120594184	chr12:120594184:C:G	5.18532e-07	-1.56909	-7.29212e-10
120594199	chr12:120594199:A:G	6.15634e-07	-2.2364e-10	-1.39744
120594557	chr12:120594557:A:C	7.25033e-07	-2.2364e-10	-1.23388
120595740	chr12:120595740:C:T	5.13805e-07	-1.57825	-7.29212e-10
120596100	chr12:120596100:T:C	2.75614e-06	-2.2364e-10	0.101492
120596272	chr12:120596272:G:T	1.05447e-06	-2.2364e-10	-0.859299
120597094	chr12:120597094:C:T	6.18131e-07	-2.2364e-10	-1.39339
120597452	chr12:120597452:C:T	6.18324e-07	-2.2364e-10	-1.39308
120597518	chr12:120597518:A:G	2.57617e-06	-2.2364e-10	0.0339642
120597521	chr12:120597521:G:A	6.11056e-07	-2.2364e-10	-1.40491
120597535	chr12:120597535:C:T	6.11056e-07	-2.2364e-10	-1.40491
120597671	chr12:120597671:G:A	2.16907e-07	-1.07376	-1.36687
120597751	chr12:120597751:C:T	6.00166e-07	-1.42289	-7.29212e-10
120597856	chr12:120597856:T:C	8.945e-07	-2.2364e-10	-1.02383
120597969	chr12:120597969:G:A	7.96036e-07	-2.2364e-10	-1.14045
120598137	chr12:120598137:A:C	8.23369e-07	-2.2364e-10	-1.10669
120598726	chr12:120598726:G:T	6.38281e-07	-2.2364e-10	-1.36132
120598727	chr12:120598727:A:T	6.38256e-07	-2.2364e-10	-1.36136
120598945	chr12:120598945:T:C	5.58292e-07	-0.235076	-1.26014
120599091	chr12:120599091:G:T	8.36124e-07	-2.2364e-10	-1.09132
120599092	chr12:120599092:A:T	8.36124e-07	-2.2364e-10	-1.09132
120599273	chr12:120599273:G:A	1.43659e-07	-1.55953	-1.29312
120599353	chr12:120599353:C:T	1.47341e-06	-2.2364e-10	-0.524762
120599638	chr12:120599638:G:A	5.13326e-07	-0.312469	-1.26671
120599658	chr12:120599658:T:C	5.3405e-07	-1.5396	-7.29212e-10
120600352	chr12:120600352:C:T	7.41931e-07	-2.2364e-10	-1.21084
120600385	chr12:120600385:C:T	8.22093e-07	-2.2364e-10	-1.10824
120600477	chr12:120600477:A:C	2.63144e-07	-1.31335	-0.934042
120600694	chr12:120600694:T:C	2.30806e-06	-2.2364e-10	-0.0759323
120600934	chr12:120600934:C:T	6.35152e-07	-2.2364e-10	-1.36623
120600939	chr12:120600939:C:T	7.01883e-07	-1.26633	-7.29212e-10
120601209	chr12:120601209:T:G	9.15412e-07	-2.2364e-10	-1.00072
120601262	chr12:120601262:T:G	3.85837e-07	-0.801429	-1.06325
120601629	chr12:120601629:C:T	2.83688e-07	-0.773815	-1.3984
120601659	chr12:120601659:G:A	9.14039e-07	-2.2364e-10	-1.00222
120601719	chr12:120601719:G:A	6.71282e-07	-2.2364e-10	-1.31091
120602178	chr12:120602178:G:A	5.32859e-07	-1.54184	-7.29212e-10
120602213	chr12:120602213:A:G	6.13342e-07	-2.2364e-10	-1.40117
120602756	chr12:120602756:C:G	7.64898e-07	-2.2364e-10	-1.18035
120602766	chr12:120602766:T:C	6.16606e-07	-2.2364e-10	-1.39586
120602900	chr12:120602900:T:A	1.6285e-07	-1.47717	-1.2501
120603241	chr12:120603241:G:T	1.91343e-07	-1.25789	-1.30814
120603343	chr12:120603343:C:T	1.13732e-06	-2.2364e-10	-0.783665
120603354	chr12:120603354:T:C	1.16756e-06	-0.757422	-7.29212e-10
120603369	chr12:120603369:C:T	8.43476e-07	-2.2364e-10	-1.08256
120603541	chr12:120603541:A:G	1.27275e-06	-2.2364e-10	-0.671157
120603736	chr12:120603736:G:A	2.80819e-07	-0.877102	-1.30528
120603925	chr12:120603925:T:C	5.41304e-07	-0.644771	-0.881342
120603945	chr12:120603945:A:C	5.01066e-07	-1.60336	-7.29212e-10
120603977	chr12:120603977:AT:A	1.19716e-06	-2.2364e-10	-0.732389
120604306	chr12:120604306:G:GGT	1.19726e-07	-1.62996	-1.40493
120604597	chr12:120604597:A:C	1.20078e-07	-1.62705	-1.40491
120604608	chr12:120604608:C:T	1.19927e-07	-1.63032	-1.40288
120604914	chr12:120604914:G:A	6.11086e-07	-2.2364e-10	-1.40486
120605310	chr12:120605310:T:C	9.58297e-07	-2.2364e-10	-0.954936
120605557	chr12:120605557:G:A	1.21452e-07	-1.61714	-1.40344
120605631	chr12:120605631:T:C	1.54263e-07	-1.50179	-1.27964
120605793	chr12:120605793:C:T	6.12354e-07	-2.2364e-10	-1.40278
120605794	chr12:120605794:G:A	1.33563e-07	-1.52174	-1.40378
120605840	chr12:120605840:A:G	1.20473e-07	-1.62417	-1.4045
120605866	chr12:120605866:C:T	6.6188e-07	-2.2364e-10	-1.32501
120605950	chr12:120605950:C:T	6.51717e-07	-2.2364e-10	-1.34048
120606578	chr12:120606578:T:C	1.99158e-07	-1.24301	-1.28298
120606955	chr12:120606955:A:G	1.93141e-07	-1.17581	-1.38086
120607216	chr12:120607216:G:A	4.8759e-07	-1.63062	-7.29212e-10
120607251	chr12:120607251:C:T	1.86418e-07	-1.5051	-1.087
120607263	chr12:120607263:G:A	1.40946e-06	-2.2364e-10	-0.56913
120607331	chr12:120607331:T:C	1.90737e-07	-1.45897	-1.11022
120607413	chr12:120607413:G:A	1.27082e-07	-1.61217	-1.36309
120607798	chr12:120607798:C:T	6.22084e-07	-1.38702	-7.29212e-10
120607902	chr12:120607902:G:A	8.76651e-07	-2.2364e-10	-1.04399
120607920	chr12:120607920:G:A	7.074e-07	-1.2585	-7.29212e-10
120608081	chr12:120608081:C:G	7.31886e-07	-2.2364e-10	-1.22447
120608123	chr12:120608123:T:C	1.56956e-07	-1.41504	-1.3491
120608172	chr12:120608172:T:C	5.8469e-07	-1.44901	-7.29212e-10
120608231	chr12:120608231:A:T	2.45493e-07	-1.4846	-0.832232
120608460	chr12:120608460:G:A	1.69422e-07	-1.34655	-1.34116
120608542	chr12:120608542:C:T	7.75815e-07	-1.16618	-7.29212e-10
120608622	chr12:120608622:G:A	1.35001e-06	-2.2364e-10	-0.612229
120608651	chr12:120608651:A:G	1.60356e-07	-1.39317	-1.34952
120608803	chr12:120608803:A:G	4.87589e-07	-1.63062	-7.29212e-10
120608952	chr12:120608952:G:A	1.45954e-06	-2.2364e-10	-0.534216
120609069	chr12:120609069:T:C	3.56476e-06	-2.2364e-10	0.358759
120609896	chr12:120609896:CAG:C	1.50888e-06	-2.2364e-10	-0.500972
120610074	chr12:120610074:C:T	1.44399e-06	-2.2364e-10	-0.544929
120610637	chr12:120610637:G:A	5.79952e-07	-1.45715	-7.29212e-10
120611132	chr12:120611132:G:A	2.03407e-07	-1.59488	-0.910004
120611345	chr12:120611345:G:A	1.41477e-07	-1.62722	-1.24074
120612255	chr12:120612255:T:G	4.86924e-06	-2.2364e-10	0.670599
120612447	chr12:120612447:C:A	1.22753e-07	-1.63009	-1.37983
120613482	chr12:120613482:A:G	5.97297e-06	-2.2364e-10	0.874906
120614076	chr12:120614076:C:T	7.24982e-07	-1.23395	-7.29212e-10
120614210	chr12:120614210:C:T	6.62739e-07	-2.2364e-10	-1.32371
120614272	chr12:120614272:G:A	4.87734e-07	-1.63032	-7.29212e-10
120614329	chr12:120614329:C:T	7.65259e-07	-1.24618	0.0663053
120614377	chr12:120614377:T:C	1.33527e-07	-1.63057	-1.29522
120615241	chr12:120615241:T:C	1.34369e-07	-1.62915	-1.29036
120615388	chr12:120615388:C:G	4.87683e-07	-1.63043	-7.29212e-10
120615448	chr12:120615448:A:G	1.90784e-07	-1.4525	-1.11645
120615798	chr12:120615798:T:C	9.3116e-07	-1.18104	0.197378
120616095	chr12:120616095:G:A	1.39694e-06	-2.2364e-10	-0.578055
120616160	chr12:120616160:T:G	4.51088e-07	-1.61335	-0.0950864
120616310	chr12:120616310:A:AT	3.1231e-06	-2.2364e-10	0.226487
120616335	chr12:120616335:C:T	1.40937e-07	-1.61634	-1.25544
120616354	chr12:120616354:C:A	1.33604e-07	-1.6152	-1.31002
120616634	chr12:120616634:T:G	2.83003e-06	-2.2364e-10	0.127947
120616950	chr12:120616950:T:C	1.97293e-06	-2.2364e-10	-0.232821
120617001	chr12:120617001:G:A	8.23376e-07	-2.2364e-10	-1.10668
120617002	chr12:120617002:G:T	9.55263e-07	-2.2364e-10	-0.958108
120617268	chr12:120617268:A:G	7.17744e-07	-2.2364e-10	-1.24398
120617356	chr12:120617356:T:C	1.98353e-07	-1.27669	-1.25335
120617714	chr12:120617714:T:C	3.79533e-06	-2.2364e-10	0.421431
120618114	chr12:120618114:G:T	3.41929e-06	-2.2364e-10	0.317092
120618120	chr12:120618120:A:G	8.7463e-07	-1.57523	0.528932
120618269	chr12:120618269:T:C	1.63039e-07	-1.62966	-1.09644
120618539	chr12:120618539:T:C	2.02972e-06	-2.2364e-10	-0.204442
120618833	chr12:120618833:C:T	7.81733e-07	-0.881835	-0.276747
120618951	chr12:120618951:T:A	2.4763e-07	-1.62005	-0.688105
120619111	chr12:120619111:A:G	7.03508e-07	-2.2364e-10	-1.26401
120619135	chr12:120619135:T:C	6.49013e-07	-1.34464	-7.29212e-10
120619702	chr12:120619702:C:T	4.90535e-07	-1.6246	-7.29212e-10
120619873	chr12:120619873:C:T	5.1023e-07	-1.58523	-7.29212e-10
120620479	chr12:120620479:G:A	6.18464e-07	-2.2364e-10	-1.39286
120620843	chr12:120620843:A:AT	6.43464e-07	-2.2364e-10	-1.35323
120621062	chr12:120621062:G:A	4.53694e-07	-1.05817	-0.644503
120621250	chr12:120621250:C:T	1.54189e-06	-2.2364e-10	-0.479328
120621708	chr12:120621708:C:T	4.96154e-07	-1.61321	-7.29212e-10
120621736	chr12:120621736:G:A	1.22665e-06	-2.2364e-10	-0.708051
120621960	chr12:120621960:G:A	1.93537e-07	-1.32149	-1.23313
120622132	chr12:120622132:C:A	7.03481e-07	-0.467736	-0.796317
120622361	chr12:120622361:CAAGGAG:C	9.3295e-07	-2.2364e-10	-0.981743
120622887	chr12:120622887:C:CTGGTCT	3.0976e-06	-2.2364e-10	0.21829
120622891	chr12:120622891:C:A	3.07418e-06	-2.2364e-10	0.2107
120622977	chr12:120622977:G:A	1.76116e-07	-1.39117	-1.25778
120623008	chr12:120623008:C:T	9.54267e-07	-0.959151	-7.29212e-10
120623400	chr12:120623400:A:G	1.26269e-07	-1.57757	-1.40411
120623455	chr12:120623455:C:T	1.84355e-07	-1.54837	-1.05486
120623943	chr12:120623943:G:A	1.06848e-06	-2.2364e-10	-0.846098
120624325	chr12:120624325:A:G	6.30238e-07	-2.2364e-10	-1.374
120624668	chr12:120624668:G:A	5.66616e-07	-1.48041	-7.29212e-10
120624796	chr12:120624796:CCA:C	1.69193e-07	-1.34785	-1.3412
120624843	chr12:120624843:C:T	6.25126e-07	-2.2364e-10	-1.38214
120625635	chr12:120625635:C:T	1.7546e-07	-1.24918	-1.40351
120625889	chr12:120625889:G:C	1.39504e-07	-1.4847	-1.3973
120625906	chr12:120625906:T:C	1.70606e-06	-0.506554	0.128401
120626221	chr12:120626221:G:T	1.351e-07	-1.56379	-1.35029
120626228	chr12:120626228:T:C	1.15031e-06	-0.772309	-7.29212e-10
120626533	chr12:120626533:C:T	6.74177e-07	-2.2364e-10	-1.3066
120626561	chr12:120626561:C:T	1.38516e-07	-1.4916	-1.39751
120626727	chr12:120626727:C:T	1.03665e-06	-0.876341	-7.29212e-10
120626785	chr12:120626785:G:A	6.36479e-07	-2.2364e-10	-1.36414
120626971	chr12:120626971:T:G	6.34363e-07	-2.2364e-10	-1.36747
120627474	chr12:120627474:G:A	7.6437e-07	-1.00838	-0.172666
120628023	chr12:120628023:A:G	6.75366e-07	-1.30484	-7.29212e-10
120628235	chr12:120628235:G:T	7.17698e-07	-1.17237	-0.0716713
120628574	chr12:120628574:G:A	1.59562e-06	-0.872014	0.426936
120628983	chr12:120628983:C:T	2.22269e-07	-1.47137	-0.944833
120629082	chr12:120629082:C:T	1.5927e-07	-1.55668	-1.19282
120629093	chr12:120629093:T:A	1.04931e-06	-2.2364e-10	-0.864208
120629469	chr12:120629469:T:A	6.50576e-06	-0.375031	1.33538
120629570	chr12:120629570:G:A	2.68508e-06	-2.2364e-10	0.0753709
120629626	chr12:120629626:T:C	5.08477e-07	-1.58867	-7.29212e-10
120629874	chr12:120629874:C:G	4.84529e-07	-1.53402	-0.102901
120629883	chr12:120629883:C:T	4.30364e-07	-1.14583	-0.609632
120630120	chr12:120630120:A:G	6.46824e-07	-2.2364e-10	-1.34802
120630550	chr12:120630550:T:G	1.63496e-07	-1.32431	-1.399
120630896	chr12:120630896:T:C	1.75496e-07	-1.33439	-1.31808
120630897	chr12:120630897:G:A	2.06215e-07	-1.13277	-1.3584
120631312	chr12:120631312:G:A	1.58674e-07	-1.39985	-1.35339
120631323	chr12:120631323:G:A	1.52183e-07	-1.60244	-1.19257
120631474	chr12:120631474:G:A	1.16542e-06	-0.553052	-0.206209
120631477	chr12:120631477:G:A	1.93074e-07	-1.19152	-1.3655
120631519	chr12:120631519:ATCT:A	1.67581e-07	-1.35931	-1.33931
120631844	chr12:120631844:C:T	1.62813e-07	-1.37704	-1.35045
120632083	chr12:120632083:C:T	9.18666e-07	-2.2364e-10	-0.997172
120632208	chr12:120632208:C:T	2.05397e-07	-1.12999	-1.36516
120632306	chr12:120632306:G:A	5.59088e-07	-1.49379	-7.29212e-10
120632448	chr12:120632448:G:A	1.29786e-07	-1.55743	-1.39678
120632481	chr12:120632481:C:CT	1.28696e-07	-1.57219	-1.39045
120632605	chr12:120632605:A:G	6.2282e-07	-2.2364e-10	-1.38584
120632730	chr12:120632730:G:A	1.37031e-07	-1.53115	-1.36874
120632963	chr12:120632963:C:T	2.81289e-06	-2.2364e-10	0.121874
120633170	chr12:120633170:C:T	1.56973e-07	-1.36149	-1.40253
120633940	chr12:120633940:A:G	1.71244e-07	-1.62861	-1.04839
120634258	chr12:120634258:T:C	6.43301e-07	-2.2364e-10	-1.35348
120634265	chr12:120634265:G:C	6.11766e-07	-2.2364e-10	-1.40374
120634542	chr12:120634542:A:G	1.11025e-06	-2.2364e-10	-0.807752
120634738	chr12:120634738:A:G	8.16372e-07	-2.2364e-10	-1.11522
120634856	chr12:120634856:G:A	1.40907e-07	-1.62995	-1.24204
120634996	chr12:120634996:C:T	1.94561e-07	-1.44087	-1.10848
120635369	chr12:120635369:C:T	1.84431e-07	-1.21291	-1.3899
120635425	chr12:120635425:C:T	1.15455e-06	-0.429155	-0.339473
120635566	chr12:120635566:C:T	1.26709e-06	-0.167605	-0.508012
120635972	chr12:120635972:A:G	9.91222e-07	-2.2364e-10	-0.921156
120635983	chr12:120635983:T:G	2.54567e-07	-1.12053	-1.16
120636076	chr12:120636076:T:C	1.56678e-07	-1.36947	-1.39643
120636153	chr12:120636153:G:A	1.51123e-07	-1.40395	-1.39805
120636158	chr12:120636158:A:T	6.11676e-07	-2.2364e-10	-1.40389
120636241	chr12:120636241:G:A	1.52184e-06	-2.2364e-10	-0.492419
120636954	chr12:120636954:G:A	1.53172e-07	-1.38599	-1.40255
120637207	chr12:120637207:A:G	9.32002e-07	-2.2364e-10	-0.982759
120637326	chr12:120637326:G:T	1.25696e-07	-1.59147	-1.39476
120637341	chr12:120637341:T:C	6.14397e-07	-2.2364e-10	-1.39945
120637623	chr12:120637623:C:T	1.46472e-07	-1.62287	-1.21039
120637803	chr12:120637803:A:C	9.91534e-07	-0.714188	-0.206654
120637893	chr12:120637893:C:A	2.47745e-07	-1.62299	-0.684707
120638092	chr12:120638092:A:G	1.80724e-07	-1.59404	-1.02908
120638240	chr12:120638240:C:T	1.3184e-06	-0.386645	-0.249275
120638997	chr12:120638997:G:A	7.23553e-07	-1.23592	-7.29212e-10
120639003	chr12:120639003:A:G	7.61567e-07	-1.18472	-7.29212e-10
120639055	chr12:120639055:A:G	1.57964e-07	-1.61335	-1.14438
120639163	chr12:120639163:C:G	1.53439e-07	-1.58208	-1.20471
120639374	chr12:120639374:C:T	4.48932e-07	-0.666212	-1.04701
120639477	chr12:120639477:T:C	6.51952e-07	-2.2364e-10	-1.34012
120639586	chr12:120639586:A:C	1.5621e-06	-0.687138	0.220831
120639705	chr12:120639705:C:T	1.54689e-06	-0.692189	0.216094
120639717	chr12:120639717:G:C	1.02461e-06	-2.2364e-10	-0.88803
120639925	chr12:120639925:A:C	1.55888e-06	-0.639122	0.17075
120641350	chr12:120641350:C:T	9.52829e-07	-0.960659	-7.29212e-10
120641656	chr12:120641656:G:C	7.80582e-07	-2.2364e-10	-1.16005
120641935	chr12:120641935:T:TG	3.44972e-07	-0.847934	-1.1287
120641995	chr12:120641995:A:G	2.65284e-07	-0.844073	-1.39522
120642003	chr12:120642003:C:T	2.82267e-07	-1.06758	-1.10967
120642450	chr12:120642450:C:G	2.16002e-07	-1.04433	-1.40047
120643287	chr12:120643287:A:G	6.18117e-07	-2.2364e-10	-1.39342
120643492	chr12:120643492:A:G	1.03478e-06	-0.445374	-0.432771
120644421	chr12:120644421:C:T	1.01854e-06	-0.893973	-7.29212e-10
120644425	chr12:120644425:C:T	2.14263e-07	-1.36364	-1.08925
120645476	chr12:120645476:G:A	3.53054e-07	-0.815135	-1.13834
120646466	chr12:120646466:A:G	3.23298e-07	-0.727954	-1.31357
120646647	chr12:120646647:A:G	1.415e-06	-2.2364e-10	-0.565213
120646751	chr12:120646751:G:C	6.63247e-07	-2.2364e-10	-1.32295
120646784	chr12:120646784:A:G	1.65722e-07	-1.57948	-1.13031
120646799	chr12:120646799:C:T	1.95634e-07	-1.16549	-1.37836
120646851	chr12:120646851:C:A	6.59819e-07	-1.38166	0.053532
120646875	chr12:120646875:C:T	2.84373e-07	-1.25667	-0.913137
120646933	chr12:120646933:A:G	6.15643e-07	-2.2364e-10	-1.39743
120647162	chr12:120647162:G:A	7.20511e-07	-2.2364e-10	-1.24013
120647438	chr12:120647438:G:T	6.49341e-07	-2.2364e-10	-1.34414
120647725	chr12:120647725:G:A	2.88394e-07	-0.780333	-1.37543
120647857	chr12:120647857:C:T	8.94716e-07	-2.2364e-10	-1.02359
120648081	chr12:120648081:A:G	1.5487e-07	-1.58069	-1.19681
120648146	chr12:120648146:A:G	2.65863e-07	-1.60564	-0.631469
120648195	chr12:120648195:A:C	1.16601e-06	-0.591243	-0.167513
120648241	chr12:120648241:A:G	1.00484e-06	-2.2364e-10	-0.90751
120648407	chr12:120648407:G:T	4.92025e-07	-1.62156	-7.29212e-10
120648639	chr12:120648639:G:A	1.29691e-07	-1.62251	-1.33243
120648899	chr12:120648899:G:A	6.18844e-07	-2.2364e-10	-1.39224
120649167	chr12:120649167:G:A	1.11512e-06	-2.2364e-10	-0.803375
120649269	chr12:120649269:C:T	5.01551e-07	-1.60239	-7.29212e-10
120649512	chr12:120649512:C:T	8.68058e-07	-2.2364e-10	-1.05384
120649544	chr12:120649544:T:C	3.10996e-05	2.52486	-7.29212e-10
120649646	chr12:120649646:T:G	6.11413e-07	-2.2364e-10	-1.40432
120649864	chr12:120649864:C:T	7.72886e-06	1.13262	-7.29212e-10
120650566	chr12:120650566:G:A	1.27214e-06	-0.671636	-7.29212e-10
120651180	chr12:120651180:AAAC:A	3.85426e-07	-0.900464	-0.965281
120651441	chr12:120651441:C:T	6.74725e-07	-1.07316	-0.232631
120651472	chr12:120651472:G:A	6.56659e-07	-1.33293	-7.29212e-10
120651487	chr12:120651487:T:C	1.58222e-06	-2.2364e-10	-0.453511
120651510	chr12:120651510:A:G	5.2123e-07	-1.5639	-7.29212e-10
120651648	chr12:120651648:G:A	1.22118e-07	-1.61761	-1.3975
120651880	chr12:120651880:C:T	1.27602e-06	-0.668597	-7.29212e-10
120652013	chr12:120652013:C:G	1.83877e-06	-2.2364e-10	-0.30324
120652132	chr12:120652132:C:A	1.23017e-06	-0.705184	-7.29212e-10
120652540	chr12:120652540:G:T	9.91728e-07	-2.2364e-10	-0.920646
120652640	chr12:120652640:C:A	6.16193e-07	-2.2364e-10	-1.39653
120652749	chr12:120652749:G:T	1.84271e-06	-2.2364e-10	-0.3011
120652967	chr12:120652967:C:T	1.19775e-06	-0.731897	-7.29212e-10
120653143	chr12:120653143:T:C	5.25262e-07	-1.5562	-7.29212e-10
120653597	chr12:120653597:G:A	1.59282e-07	-1.57511	-1.1743
120653932	chr12:120653932:G:A	1.77748e-07	-1.39442	-1.24531
120655006	chr12:120655006:G:A	1.65023e-07	-1.62702	-1.08699
120655155	chr12:120655155:C:T	1.22243e-07	-1.61841	-1.39568
120655435	chr12:120655435:G:A	2.79321e-07	-0.875152	-1.31258
120655616	chr12:120655616:A:G	2.5613e-07	-0.925601	-1.34881
120655684	chr12:120655684:T:C	1.54549e-07	-1.37474	-1.40485
120656284	chr12:120656284:G:T	1.77835e-07	-1.43376	-1.20547
120656307	chr12:120656307:T:C	1.7138e-07	-1.27901	-1.3972
120656626	chr12:120656626:C:T	1.31712e-06	-2.2364e-10	-0.636891
120656634	chr12:120656634:G:A	5.18354e-07	-1.56944	-7.29212e-10
120656752	chr12:120656752:A:G	2.22595e-07	-1.14782	-1.26692
120657276	chr12:120657276:C:T	2.05183e-07	-1.10534	-1.39085
120657389	chr12:120657389:G:A	2.02705e-07	-1.27102	-1.23732
120657509	chr12:120657509:G:A	5.06085e-07	-1.59339	-7.29212e-10
120657528	chr12:120657528:C:T	3.24918e-07	-0.632758	-1.40376
120657763	chr12:120657763:T:C	2.2821e-07	-1.10457	-1.28526
120658158	chr12:120658158:A:G	2.2835e-06	-2.2364e-10	-0.0866313
120658403	chr12:120658403:C:T	7.31769e-07	-2.2364e-10	-1.22463
120658778	chr12:120658778:T:A	1.37324e-07	-1.56294	-1.33481
120658951	chr12:120658951:A:G	1.12632e-06	-2.2364e-10	-0.793379
120659184	chr12:120659184:A:G	3.19642e-07	-0.803012	-1.24988
120659197	chr12:120659197:G:A	9.71252e-07	-0.941509	-7.29212e-10
120659371	chr12:120659371:G:A	6.64177e-07	-2.2364e-10	-1.32155
120659432	chr12:120659432:T:A	1.04265e-06	-2.2364e-10	-0.870573
120659644	chr12:120659644:C:A	6.11412e-07	-2.2364e-10	-1.40432
120659647	chr12:120659647:G:A	5.85014e-07	-1.44846	-7.29212e-10
120659799	chr12:120659799:G:A	6.34538e-07	-2.2364e-10	-1.3672
120659819	chr12:120659819:G:A	3.01141e-07	-0.730594	-1.38192
120659837	chr12:120659837:G:T	6.34538e-07	-2.2364e-10	-1.3672
120660388	chr12:120660388:C:T	2.30826e-07	-1.56431	-0.814117
120660606	chr12:120660606:T:C	1.505e-07	-1.62785	-1.17828
120660675	chr12:120660675:T:C	5.77178e-07	-1.46194	-7.29212e-10
120661346	chr12:120661346:T:C	1.59533e-07	-1.55937	-1.18847
120661996	chr12:120661996:C:G	2.09972e-07	-1.07412	-1.399
120662001	chr12:120662001:C:T	6.23985e-07	-2.2364e-10	-1.38397
120662079	chr12:120662079:T:C	1.70873e-07	-1.51298	-1.1662
120662096	chr12:120662096:A:C	5.02843e-07	-1.59982	-7.29212e-10
120662747	chr12:120662747:C:T	1.59535e-07	-1.61834	-1.12949
120662775	chr12:120662775:C:T	8.15024e-07	-2.2364e-10	-1.11688
120662812	chr12:120662812:A:G	7.61823e-07	-2.2364e-10	-1.18438
120662994	chr12:120662994:T:C	1.31996e-06	-2.2364e-10	-0.634741
120663221	chr12:120663221:A:G	1.58085e-07	-1.62756	-1.1294
120663349	chr12:120663349:A:G	1.99748e-07	-1.12016	-1.40288
120663856	chr12:120663856:G:A	2.86088e-06	-2.2364e-10	0.138791
120663930	chr12:120663930:C:T	7.67038e-07	-2.2364e-10	-1.17756
120663996	chr12:120663996:C:G	2.10756e-07	-1.06519	-1.4042
120664017	chr12:120664017:C:A	4.93018e-07	-1.61955	-7.29212e-10
120664114	chr12:120664114:T:C	6.1105e-07	-2.2364e-10	-1.40492
120664213	chr12:120664213:C:T	4.92922e-07	-1.61974	-7.29212e-10
120664546	chr12:120664546:C:T	6.17094e-07	-2.2364e-10	-1.39507
120664558	chr12:120664558:G:A	6.29878e-07	-2.2364e-10	-1.37457
120664640	chr12:120664640:G:A	1.52776e-07	-1.62526	-1.16587
120664746	chr12:120664746:G:A	1.59596e-07	-1.5042	-1.24325
120665220	chr12:120665220:C:T	3.1423e-07	-0.798057	-1.27191
120665374	chr12:120665374:C:T	1.59252e-07	-1.38152	-1.36808
120665612	chr12:120665612:CTG:C	1.48752e-07	-1.58924	-1.22857
120665705	chr12:120665705:A:T	5.70257e-07	-0.169777	-1.30423
120665707	chr12:120665707:ACCT:A	5.43402e-07	-0.224225	-1.29802
120665814	chr12:120665814:G:A	6.30329e-07	-2.2364e-10	-1.37385
120665889	chr12:120665889:G:A	1.77645e-07	-1.28916	-1.35115
120665934	chr12:120665934:C:T	6.39063e-07	-2.2364e-10	-1.36009
120666364	chr12:120666364:C:T	1.62794e-07	-1.36153	-1.36608
120667461	chr12:120667461:A:G	9.30286e-07	-0.984602	-7.29212e-10
120667725	chr12:120667725:G:T	1.61206e-07	-1.39037	-1.34704
120668180	chr12:120668180:T:C	1.4296e-07	-1.48253	-1.375
120668184	chr12:120668184:C:T	1.3282e-06	0.749342	-1.37786
120668678	chr12:120668678:T:C	6.2858e-07	-2.2364e-10	-1.37663
120668681	chr12:120668681:T:C	7.37079e-07	-2.2364e-10	-1.2174
120669205	chr12:120669205:C:A	1.49004e-06	-2.2364e-10	-0.513536
120669478	chr12:120669478:C:T	1.32607e-07	-1.63057	-1.30214
120669590	chr12:120669590:C:T	1.4751e-07	-1.63055	-1.19565
120669740	chr12:120669740:T:G	2.58483e-06	1.27998	-1.24267
120670342	chr12:120670342:G:T	1.48223e-07	-1.42756	-1.39382
120670456	chr12:120670456:CTT:C	5.53759e-07	-1.50337	-7.29212e-10
120670745	chr12:120670745:C:T	6.81687e-07	-2.2364e-10	-1.29552
120671044	chr12:120671044:G:A	6.82813e-07	-2.2364e-10	-1.29387
120671409	chr12:120671409:G:A	4.9138e-07	-1.62288	-7.29212e-10
120671754	chr12:120671754:G:C	5.46302e-07	-1.51692	-7.29212e-10
120672029	chr12:120672029:T:C	3.18126e-07	-0.730109	-1.32754
120672432	chr12:120672432:G:A	7.16789e-07	-0.426281	-0.819033
120672726	chr12:120672726:AAC:A	5.31606e-07	-1.54419	-7.29212e-10
120672858	chr12:120672858:C:T	8.20785e-07	-2.2364e-10	-1.10983
120672896	chr12:120672896:G:T	5.21595e-07	-1.5632	-7.29212e-10
120673293	chr12:120673293:T:A	7.13884e-07	-2.2364e-10	-1.24937
120673411	chr12:120673411:C:T	1.6933e-07	-1.3324	-1.35585
120673647	chr12:120673647:G:T	1.4901e-07	-1.41934	-1.39674
120674134	chr12:120674134:T:C	1.5772e-06	-2.2364e-10	-0.456689
120674225	chr12:120674225:C:T	1.15506e-06	-2.2364e-10	-0.768186
120674382	chr12:120674382:A:G	1.45023e-07	-1.43917	-1.40403
120674929	chr12:120674929:A:G	1.25414e-06	-2.2364e-10	-0.685891
120675166	chr12:120675166:C:T	2.94427e-06	1.39205	-1.22452
120675293	chr12:120675293:T:C	7.89967e-07	-2.2364e-10	-1.1481
120675393	chr12:120675393:G:A	1.42216e-07	-1.63063	-1.23212
120675531	chr12:120675531:T:C	1.91539e-07	-1.49333	-1.07167
120675778	chr12:120675778:A:G	1.15506e-06	-2.2364e-10	-0.768186
120675785	chr12:120675785:T:G	1.44272e-07	-1.44492	-1.40347
120675786	chr12:120675786:A:G	1.58705e-06	-2.2364e-10	-0.450463
120675937	chr12:120675937:G:A	1.96628e-07	-1.51517	-1.02361
120676669	chr12:120676669:C:T	1.45597e-07	-1.43435	-1.4049
120676902	chr12:120676902:G:A	1.41254e-07	-1.46534	-1.4042
120676976	chr12:120676976:G:A	6.62026e-07	-2.2364e-10	-1.32479
120677173	chr12:120677173:C:T	2.00441e-06	1.18785	-1.40484
120677465	chr12:120677465:TG:T	1.79823e-07	-1.308	-1.32012
120677551	chr12:120677551:A:G	1.58457e-07	-1.39907	-1.35554
120678039	chr12:120678039:C:T	1.75775e-07	-1.59265	-1.05824
120678080	chr12:120678080:G:C	1.61015e-06	-2.2364e-10	-0.436011
120678459	chr12:120678459:T:C	1.02668e-06	-2.2364e-10	-0.886012
120678619	chr12:120678619:A:G	6.78946e-07	-2.2364e-10	-1.29955
120678966	chr12:120678966:G:T	6.94597e-07	-2.2364e-10	-1.27676
120679503	chr12:120679503:A:G	4.89868e-07	-1.62596	-7.29212e-10
120679724	chr12:120679724:C:T	1.60055e-07	-1.3628	-1.38178
120680186	chr12:120680186:T:C	7.45315e-07	-2.2364e-10	-1.20629
120680301	chr12:120680301:G:A	1.6712e-07	-1.38888	-1.3125
120680369	chr12:120680369:G:A	2.39542e-07	-1.1997	-1.14166
120681267	chr12:120681267:T:G	1.14834e-06	-2.2364e-10	-0.774023
120681292	chr12:120681292:C:T	1.65751e-07	-1.37739	-1.33222
120682122	chr12:120682122:C:T	1.9697e-07	-1.62658	-0.91046
120682426	chr12:120682426:A:G	4.9232e-07	-1.62097	-7.29212e-10
120682554	chr12:120682554:C:A	8.45239e-07	-0.478477	-0.601998
120682855	chr12:120682855:C:T	7.71568e-07	-2.2364e-10	-1.17167
120683473	chr12:120683473:C:A	6.80851e-07	-2.2364e-10	-1.29675
120683761	chr12:120683761:G:C	5.58805e-07	-1.49429	-7.29212e-10
120683765	chr12:120683765:G:A	6.48016e-07	-2.2364e-10	-1.34618
120684133	chr12:120684133:A:C	1.32986e-07	-1.52532	-1.40454
120684137	chr12:120684137:C:T	6.12353e-07	-2.2364e-10	-1.40279
120684489	chr12:120684489:A:C	1.24505e-07	-1.59211	-1.40364
120684671	chr12:120684671:A:G	8.22308e-07	-0.504904	-0.603075
120684747	chr12:120684747:G:A	5.51302e-07	-1.50781	-7.29212e-10
120684787	chr12:120684787:C:T	6.27277e-07	-2.2364e-10	-1.37871
120684858	chr12:120684858:C:A	5.83674e-07	-0.13187	-1.31888
120684873	chr12:120684873:C:T	6.6412e-07	-0.43354	-0.888091
120684963	chr12:120684963:A:G	5.79101e-07	-0.139736	-1.31888
120685036	chr12:120685036:T:C	5.52451e-07	-1.50573	-7.29212e-10
120685235	chr12:120685235:T:C	4.97909e-07	-1.60968	-7.29212e-10
120685298	chr12:120685298:G:C	6.41466e-07	-2.2364e-10	-1.35634
120685403	chr12:120685403:G:A	1.80948e-07	-1.27929	-1.34259
120685617	chr12:120685617:T:C	7.4909e-07	-1.20124	-7.29212e-10
120686260	chr12:120686260:C:A	3.00905e-07	-0.729328	-1.38397
120686339	chr12:120686339:A:C	3.51234e-07	-0.734408	-1.22423
120686475	chr12:120686475:C:T	5.00896e-07	-1.6037	-7.29212e-10
120686504	chr12:120686504:C:T	2.92561e-07	-0.761604	-1.37982
120686856	chr12:120686856:T:A	3.00401e-06	-2.2364e-10	0.187608
120687098	chr12:120687098:C:T	3.34976e-06	0.296549	-7.29212e-10
120687188	chr12:120687188:G:A	2.05215e-07	-1.28372	-1.21232
120687338	chr12:120687338:C:T	6.33008e-07	-2.2364e-10	-1.36961
120687664	chr12:120687664:C:T	1.38369e-06	-2.2364e-10	-0.587583
120688577	chr12:120688577:T:C	1.67585e-07	-1.61621	-1.0824
120688725	chr12:120688725:TA:T	2.36384e-07	-0.965845	-1.38879
120688853	chr12:120688853:G:A	6.24418e-07	-2.2364e-10	-1.38327
120688913	chr12:120688913:AGGTCAT:A	5.56199e-07	-1.49897	-7.29212e-10
120689166	chr12:120689166:T:C	4.88771e-07	-1.6282	-7.29212e-10
120689544	chr12:120689544:A:G	1.95537e-07	-1.33574	-1.2086
120689966	chr12:120689966:G:C	9.58806e-07	-2.2364e-10	-0.954406
120690111	chr12:120690111:C:T	4.64711e-07	-1.23022	-0.448462
120690253	chr12:120690253:T:A	6.16182e-07	-2.2364e-10	-1.39655
120690334	chr12:120690334:C:T	5.52963e-07	-1.5048	-7.29212e-10
120690389	chr12:120690389:G:A	5.46434e-07	-1.51668	-7.29212e-10
120690514	chr12:120690514:C:G	1.32943e-07	-1.54638	-1.38379
120690711	chr12:120690711:A:G	4.9309e-07	-1.6194	-7.29212e-10
120690830	chr12:120690830:C:G	1.51896e-07	-1.4014	-1.3955
120690896	chr12:120690896:A:G	1.22445e-07	-1.61599	-1.39644
120691074	chr12:120691074:G:A	1.72929e-06	-2.2364e-10	-0.364628
120691079	chr12:120691079:T:C	1.21116e-07	-1.61867	-1.40468
120691096	chr12:120691096:T:C	1.63584e-07	-1.60671	-1.11605
120691123	chr12:120691123:C:T	1.85795e-07	-1.34845	-1.247
120691264	chr12:120691264:AC:A	6.11495e-07	-2.2364e-10	-1.40419
120691516	chr12:120691516:C:T	4.33575e-06	-2.2364e-10	0.554556
120691693	chr12:120691693:G:A	8.4006e-07	-2.2364e-10	-1.08662
120692243	chr12:120692243:A:G	2.90825e-07	-1.21842	-0.92895
120692543	chr12:120692543:A:C	4.89458e-07	-1.62679	-7.29212e-10
120693248	chr12:120693248:C:G	1.77267e-07	-1.33673	-1.30571
120693475	chr12:120693475:C:T	2.04585e-07	-1.09635	-1.40277
120693504	chr12:120693504:T:A	6.57515e-07	-2.2364e-10	-1.33163
120693576	chr12:120693576:G:A	1.85274e-06	-2.2364e-10	-0.295674
120693845	chr12:120693845:C:T	6.46871e-07	-2.2364e-10	-1.34795
120694656	chr12:120694656:G:A	8.56387e-07	-1.06737	-7.29212e-10
120695234	chr12:120695234:G:C	8.86382e-07	0.167379	-1.20032
120695366	chr12:120695366:A:T	6.25589e-07	-2.2364e-10	-1.3814
120695938	chr12:120695938:C:T	6.16874e-07	-2.2364e-10	-1.39543
120696072	chr12:120696072:G:A	1.59588e-07	-1.60533	-1.14216
120696077	chr12:120696077:G:A	9.21719e-07	-0.993854	-7.29212e-10
120696109	chr12:120696109:C:T	1.68472e-07	-1.31504	-1.37828
120696110	chr12:120696110:G:A	6.03769e-07	-1.4169	-7.29212e-10
120696599	chr12:120696599:T:C	1.32732e-07	-1.53019	-1.40157
120696769	chr12:120696769:T:C	1.81734e-07	-1.35604	-1.26151
120697419	chr12:120697419:C:T	2.39595e-07	-0.936931	-1.40421
120697664	chr12:120697664:T:C	1.50928e-07	-1.40695	-1.39634
120697705	chr12:120697705:G:A	1.26631e-07	-1.62338	-1.35544
120697746	chr12:120697746:A:G	1.48756e-07	-1.61364	-1.20415
120698237	chr12:120698237:G:A	1.64847e-07	-1.3714	-1.34368
120698442	chr12:120698442:A:G	2.0736e-07	-1.08175	-1.40389
120698491	chr12:120698491:C:T	6.63752e-07	-2.2364e-10	-1.32219
120698506	chr12:120698506:T:C	1.78691e-07	-1.6107	-1.02373
120698798	chr12:120698798:G:A	7.76204e-07	-2.2364e-10	-1.16568
120698929	chr12:120698929:G:A	1.33643e-07	-1.54743	-1.37749
120699009	chr12:120699009:T:C	5.64242e-07	-1.48461	-7.29212e-10
120699526	chr12:120699526:T:C	1.98499e-07	-1.32111	-1.2082
120699771	chr12:120699771:G:A	1.72636e-07	-1.33744	-1.33146
120700547	chr12:120700547:G:T	4.91617e-07	-1.62239	-7.29212e-10
120700558	chr12:120700558:C:T	9.75552e-07	-0.937091	-7.29212e-10
120701182	chr12:120701182:T:C	1.33634e-07	-1.55054	-1.37445
120701585	chr12:120701585:C:T	1.72551e-07	-1.36445	-1.30496
120701700	chr12:120701700:G:A	5.72255e-07	-1.47051	-7.29212e-10
120701729	chr12:120701729:C:G	5.70041e-07	-1.47439	-7.29212e-10
120701898	chr12:120701898:G:A	6.19531e-07	-2.2364e-10	-1.39113
120702261	chr12:120702261:T:C	3.09553e-07	-1.17993	-0.905035
120702437	chr12:120702437:C:T	7.95519e-07	-2.2364e-10	-1.1411
120702514	chr12:120702514:T:G	8.89438e-07	-2.2364e-10	-1.0295
120702650	chr12:120702650:C:T	3.02122e-06	-2.2364e-10	0.19332
120702983	chr12:120702983:A:G	2.12788e-07	-1.20038	-1.25941
120703311	chr12:120703311:C:T	1.35311e-06	-2.2364e-10	-0.60993
120703760	chr12:120703760:C:T	1.31655e-07	-1.55729	-1.38262
120704239	chr12:120704239:T:C	2.24963e-07	-1.10952	-1.29463
120704277	chr12:120704277:A:AAT	1.34062e-06	-2.2364e-10	-0.619209
120705434	chr12:120705434:C:T	5.57023e-07	-1.49749	-7.29212e-10
120705732	chr12:120705732:T:C	1.47503e-07	-1.45288	-1.37336
120705903	chr12:120705903:G:C	5.62904e-07	-1.48699	-7.29212e-10
120706656	chr12:120706656:G:A	5.62741e-07	-1.48728	-7.29212e-10
120706742	chr12:120706742:A:G	6.47851e-07	-2.2364e-10	-1.34643
120706801	chr12:120706801:T:C	1.01371e-06	-0.898721	-7.29212e-10
120707087	chr12:120707087:T:C	7.81626e-07	-1.15872	-7.29212e-10
120707232	chr12:120707232:C:T	2.01222e-06	-2.2364e-10	-0.213102
120707311	chr12:120707311:A:C	8.43422e-07	-2.2364e-10	-1.08263
120707375	chr12:120707375:T:C	1.30377e-07	-1.57082	-1.37885
120707394	chr12:120707394:A:G	2.7528e-07	-0.846617	-1.35569
120707450	chr12:120707450:G:A	1.28519e-07	-1.58294	-1.38108
120707607	chr12:120707607:A:G	1.36733e-07	-1.49768	-1.40438
120707702	chr12:120707702:T:A	1.65283e-07	-1.39384	-1.31859
120707764	chr12:120707764:C:T	6.25358e-07	-2.2364e-10	-1.38177
120708416	chr12:120708416:C:T	1.28134e-07	-1.62571	-1.34131
120709191	chr12:120709191:A:G	8.32288e-07	-2.2364e-10	-1.09592
120709415	chr12:120709415:C:T	6.46871e-07	-2.2364e-10	-1.34795
120709419	chr12:120709419:C:T	6.41714e-07	-1.35595	-7.29212e-10
120709809	chr12:120709809:T:C	2.85124e-07	-0.769178	-1.39799
120711261	chr12:120711261:T:G	1.70438e-07	-1.61027	-1.07145
120711672	chr12:120711672:A:G	1.42979e-07	-1.46657	-1.39083
120711733	chr12:120711733:C:T	5.55468e-07	-1.50028	-7.29212e-10
120711793	chr12:120711793:A:G	1.19905e-07	-1.62848	-1.40492
120711933	chr12:120711933:A:G	1.23068e-07	-1.60948	-1.39788
120712486	chr12:120712486:C:T	4.90602e-07	-1.62446	-7.29212e-10
120712952	chr12:120712952:G:A	7.41971e-07	-1.21078	-7.29212e-10
120713290	chr12:120713290:C:T	2.34372e-07	-0.960859	-1.40233
120713746	chr12:120713746:G:A	1.45682e-06	-2.2364e-10	-0.536081
120714096	chr12:120714096:C:A	2.78064e-07	-0.788607	-1.40364
120714210	chr12:120714210:G:A	2.74605e-05	-2.2364e-10	2.40041
120714214	chr12:120714214:T:G	2.67155e-07	-1.31562	-0.916649
120714315	chr12:120714315:T:G	5.12892e-07	-1.58003	-7.29212e-10
120714372	chr12:120714372:G:A	5.79448e-07	-1.45802	-7.29212e-10
120714491	chr12:120714491:C:T	1.21871e-07	-1.62218	-1.39495
120714864	chr12:120714864:C:T	2.64792e-07	-1.36466	-0.876486
120714896	chr12:120714896:C:G	3.40883e-05	-2.2364e-10	2.61662
120714926	chr12:120714926:A:G	6.12798e-07	-2.2364e-10	-1.40206
120715164	chr12:120715164:A:G	1.2117e-07	-1.62389	-1.39901
120715429	chr12:120715429:A:G	1.68628e-07	-1.63059	-1.06181
120715729	chr12:120715729:C:T	4.90723e-07	-1.30079	-0.323429
120716197	chr12:120716197:A:G	2.8487e-07	-1.31827	-0.849794
120716821	chr12:120716821:T:G	1.26146e-07	-1.60006	-1.38259
120717557	chr12:120717557:C:G	8.48019e-07	-2.2364e-10	-1.07719
120717655	chr12:120717655:T:C	1.58001e-06	-2.2364e-10	-0.454909
120717708	chr12:120717708:A:G	1.55877e-07	-1.38624	-1.38479
120717819	chr12:120717819:C:T	2.73572e-07	-1.41778	-0.790747
120718104	chr12:120718104:G:A	7.70464e-07	-2.2364e-10	-1.1731
120718110	chr12:120718110:C:T	4.92961e-07	-1.61966	-7.29212e-10
120718163	chr12:120718163:C:T	3.46448e-07	-1.23797	-0.734395
120718238	chr12:120718238:A:T	1.32807e-07	-1.63019	-1.301
120718265	chr12:120718265:G:A	8.8484e-07	-2.2364e-10	-1.03469
120718512	chr12:120718512:G:A	1.33838e-07	-1.52448	-1.39898
120718693	chr12:120718693:G:A	2.51712e-07	-1.38862	-0.903186
120718978	chr12:120718978:G:A	1.28498e-07	-1.61277	-1.35141
120719242	chr12:120719242:A:G	5.30717e-07	-1.54586	-7.29212e-10
120719369	chr12:120719369:A:G	6.37994e-07	-2.2364e-10	-1.36177
120719547	chr12:120719547:A:G	6.49268e-07	-2.2364e-10	-1.34425
120719732	chr12:120719732:G:A	1.33386e-07	-1.62828	-1.29856
120719733	chr12:120719733:C:A	1.3319e-07	-1.62975	-1.29856
120719801	chr12:120719801:G:A	6.3642e-07	-2.2364e-10	-1.36424
120719808	chr12:120719808:C:G	2.76941e-07	-0.791555	-1.40473
120720048	chr12:120720048:A:G	1.31232e-07	-1.63019	-1.31294
120720180	chr12:120720180:G:A	5.52493e-07	-1.50565	-7.29212e-10
120720201	chr12:120720201:G:A	1.29033e-07	-1.6043	-1.35573
120720262	chr12:120720262:A:G	5.97545e-07	-1.42727	-7.29212e-10
120720790	chr12:120720790:G:A	6.5892e-07	-2.2364e-10	-1.32949
120721577	chr12:120721577:T:C	1.35365e-07	-1.50838	-1.40374
120721691	chr12:120721691:T:C	2.0813e-07	-1.14851	-1.33343
120721808	chr12:120721808:G:A	1.08215e-06	-0.833389	-7.29212e-10
120721936	chr12:120721936:A:G	1.2045e-07	-1.62846	-1.4004
120721972	chr12:120721972:A:G	6.32038e-07	-2.2364e-10	-1.37114
120722085	chr12:120722085:T:G	6.1765e-07	-2.2364e-10	-1.39417
120722110	chr12:120722110:CTG:C	4.90341e-07	-1.62499	-7.29212e-10
120722289	chr12:120722289:C:T	1.58725e-07	-1.62895	-1.12397
120722558	chr12:120722558:G:A	6.14906e-07	-2.2364e-10	-1.39862
120722762	chr12:120722762:G:A	6.18663e-07	-2.2364e-10	-1.39253
120723002	chr12:120723002:A:G	1.34014e-07	-1.52946	-1.39269
120723245	chr12:120723245:T:G	1.33359e-07	-1.52807	-1.39898
120723650	chr12:120723650:C:T	5.79491e-07	-1.45794	-7.29212e-10
120723690	chr12:120723690:G:A	1.50845e-07	-1.63002	-1.17382
120723786	chr12:120723786:G:A	1.34082e-07	-1.52824	-1.3934
120723920	chr12:120723920:G:A	5.79716e-07	-1.45756	-7.29212e-10
120724050	chr12:120724050:C:T	1.40948e-07	-1.6294	-1.24231
120724611	chr12:120724611:G:T	1.34762e-07	-1.51284	-1.40374
120724834	chr12:120724834:A:G	2.8867e-07	-1.30134	-0.853473
120724885	chr12:120724885:G:A	6.50382e-07	-2.2364e-10	-1.34253
120724965	chr12:120724965:A:C	1.55267e-07	-1.62957	-1.14538
120724968	chr12:120724968:C:A	1.56109e-07	-1.62957	-1.13997
120725070	chr12:120725070:G:A	2.32816e-06	-2.2364e-10	-0.0672609
120725079	chr12:120725079:A:T	5.23409e-07	-1.55973	-7.29212e-10
120725186	chr12:120725186:A:G	1.28418e-07	-1.62982	-1.33499
120725193	chr12:120725193:C:T	2.98881e-06	0.182538	-7.29212e-10
120725248	chr12:120725248:G:A	1.41279e-07	-1.62037	-1.24899
120725458	chr12:120725458:C:T	2.06466e-07	-1.47809	-1.01187
120725537	chr12:120725537:G:T	1.26891e-07	-1.60826	-1.36851
120725570	chr12:120725570:T:C	2.28355e-07	-1.0207	-1.36849
120725683	chr12:120725683:G:A	8.19444e-07	-2.2364e-10	-1.11147
120725715	chr12:120725715:C:A	1.23935e-07	-1.63004	-1.3703
120725739	chr12:120725739:G:A	2.58039e-06	-2.2364e-10	0.0356032
120726172	chr12:120726172:G:A	6.61671e-07	-2.2364e-10	-1.32533
120726687	chr12:120726687:C:A	4.95044e-07	-1.61545	-7.29212e-10
120726849	chr12:120726849:C:T	2.78341e-07	-0.789804	-1.40144
120727515	chr12:120727515:G:A	5.39568e-07	-1.52933	-7.29212e-10
120728010	chr12:120728010:C:T	1.92237e-06	-2.2364e-10	-0.258782
120728652	chr12:120728652:G:A	1.68552e-07	-1.63053	-1.06232
120729215	chr12:120729215:C:T	1.99636e-06	-2.2364e-10	-0.221014
120729236	chr12:120729236:A:G	1.4122e-07	-1.47203	-1.39774
120729323	chr12:120729323:T:C	6.98188e-07	-2.2364e-10	-1.27161
120729584	chr12:120729584:C:T	2.65829e-07	-1.29043	-0.946808
120729872	chr12:120729872:G:A	5.16815e-07	-1.57241	-7.29212e-10
120730123	chr12:120730123:C:T	6.61339e-07	-2.2364e-10	-1.32583
120730280	chr12:120730280:T:C	1.48715e-07	-1.41313	-1.40493
120730442	chr12:120730442:T:C	1.4808e-07	-1.41742	-1.40492
120730768	chr12:120730768:C:T	6.38345e-07	-2.2364e-10	-1.36122
120730814	chr12:120730814:T:C	7.20633e-07	-2.2364e-10	-1.23996
120731553	chr12:120731553:C:A	1.38467e-07	-1.48489	-1.40457
120731635	chr12:120731635:T:C	6.54691e-07	-2.2364e-10	-1.33593
120732454	chr12:120732454:T:C	2.54667e-07	-1.14998	-1.13016
120732536	chr12:120732536:C:T	1.73278e-07	-1.29285	-1.37235
120732641	chr12:120732641:C:T	1.77491e-06	-2.2364e-10	-0.33859
120733257	chr12:120733257:G:A	4.87778e-07	-1.63023	-7.29212e-10
120733434	chr12:120733434:G:A	6.35472e-07	-2.2364e-10	-1.36573
120733879	chr12:120733879:A:C	6.85866e-07	-2.2364e-10	-1.28941
120733940	chr12:120733940:G:C	6.11929e-07	-2.2364e-10	-1.40348
120734000	chr12:120734000:C:G	1.27349e-06	0.617495	-1.28807
120734088	chr12:120734088:G:A	3.17805e-07	-1.50107	-0.557586
120734420	chr12:120734420:G:A	6.44142e-07	-2.2364e-10	-1.35218
120734463	chr12:120734463:C:T	4.87769e-07	-1.63025	-7.29212e-10
120735105	chr12:120735105:C:G	6.17738e-07	-2.2364e-10	-1.39403
120735119	chr12:120735119:A:T	7.09888e-07	-2.2364e-10	-1.25499
120735228	chr12:120735228:T:C	5.0194e-07	-1.3014	-0.300214
120735355	chr12:120735355:A:AC	5.67724e-07	-1.47846	-7.29212e-10
120735583	chr12:120735583:T:C	5.26217e-07	-1.55438	-7.29212e-10
120735949	chr12:120735949:A:G	6.60293e-06	-2.2364e-10	0.975174
120736129	chr12:120736129:A:G	1.83097e-07	-1.33136	-1.27872
120736510	chr12:120736510:A:G	3.59035e-06	-2.2364e-10	0.365911
120737096	chr12:120737096:T:C	6.63153e-07	-1.25214	-0.0709496
120737135	chr12:120737135:C:T	4.88272e-07	-1.62922	-7.29212e-10
120737682	chr12:120737682:C:A	4.87608e-07	-1.63058	-7.29212e-10
120737688	chr12:120737688:T:G	4.87688e-07	-1.63042	-7.29212e-10
120737721	chr12:120737721:T:C	2.96665e-07	-1.49318	-0.634314
120737759	chr12:120737759:G:A	4.87666e-07	-1.63046	-7.29212e-10
120738181	chr12:120738181:T:C	5.86425e-07	-1.32076	-0.125287
120738197	chr12:120738197:G:A	7.92091e-07	-2.2364e-10	-1.14542
120738280	chr12:120738280:G:A	1.42499e-07	-1.51633	-1.34443
120738746	chr12:120738746:C:T	4.00696e-07	-0.523306	-1.30359
120738876	chr12:120738876:C:T	1.78256e-07	-1.35712	-1.27975
120738951	chr12:120738951:G:A	1.80093e-06	-2.2364e-10	-0.324038
120738967	chr12:120738967:C:T	4.88302e-07	-1.62916	-7.29212e-10
120739000	chr12:120739000:G:GC	2.31748e-07	-1.0035	-1.37094
120739453	chr12:120739453:G:A	6.14373e-07	-2.2364e-10	-1.39949
120739563	chr12:120739563:G:A	4.87596e-07	-1.63061	-7.29212e-10
120739697	chr12:120739697:G:A	5.55688e-06	-2.2364e-10	0.802699
120739835	chr12:120739835:A:G	4.68092e-07	-1.60407	-0.0673563
120739948	chr12:120739948:G:A	8.55136e-07	-2.2364e-10	-1.06883
120739975	chr12:120739975:A:G	2.07703e-07	-1.53016	-0.953824
120740271	chr12:120740271:T:C	9.4736e-07	-2.2364e-10	-0.966415
120740732	chr12:120740732:G:GA	5.2705e-07	-1.5528	-7.29212e-10
120740841	chr12:120740841:G:A	1.6492e-07	-1.33384	-1.38079
120741073	chr12:120741073:C:T	1.04468e-06	-1.50924	0.640612
120741095	chr12:120741095:C:T	5.02746e-07	-1.60001	-7.29212e-10
120741188	chr12:120741188:G:A	4.88423e-07	-1.62891	-7.29212e-10
120741474	chr12:120741474:G:A	2.08349e-07	-1.15747	-1.3234
120741500	chr12:120741500:C:T	4.87894e-07	-1.63	-7.29212e-10
120741913	chr12:120741913:C:T	7.22759e-07	-2.2364e-10	-1.23702
120742139	chr12:120742139:A:G	7.19811e-07	-1.61133	0.370229
120742216	chr12:120742216:T:C	1.5148e-07	-1.52022	-1.27942
120742326	chr12:120742326:T:C	8.18875e-07	-1.63064	0.518474
120742458	chr12:120742458:T:C	6.20401e-07	-2.2364e-10	-1.38973
120742660	chr12:120742660:G:A	6.57817e-06	-2.2364e-10	0.971417
120742898	chr12:120742898:G:A	2.09296e-07	-1.56257	-0.913772
120742941	chr12:120742941:C:T	6.11713e-07	-2.2364e-10	-1.40383
120743259	chr12:120743259:G:C	7.38474e-07	-1.58574	0.370229
120743297	chr12:120743297:T:C	6.11888e-07	-2.2364e-10	-1.40354
120743566	chr12:120743566:G:T	1.78815e-07	-1.30928	-1.32446
120743646	chr12:120743646:T:C	4.87807e-07	-1.63017	-7.29212e-10
120743653	chr12:120743653:A:G	5.13049e-07	-1.57972	-7.29212e-10
120743745	chr12:120743745:A:G	7.3054e-07	-2.2364e-10	-1.22631
120744250	chr12:120744250:C:T	7.08931e-07	-1.61907	0.362733
120744310	chr12:120744310:C:T	6.16908e-07	-2.2364e-10	-1.39538
120744675	chr12:120744675:G:C	7.3284e-07	-2.2364e-10	-1.22317
120744971	chr12:120744971:T:C	2.2156e-07	-1.53203	-0.887374
120745037	chr12:120745037:G:C	7.30466e-07	-1.58524	0.358832
120745084	chr12:120745084:G:T	1.12999e-06	0.418167	-1.2083
120745367	chr12:120745367:C:T	5.22692e-07	-1.5611	-7.29212e-10
120745433	chr12:120745433:A:T	6.61765e-07	-2.2364e-10	-1.32518
120745442	chr12:120745442:A:G	2.34085e-06	-2.2364e-10	-0.0618232
120746341	chr12:120746341:A:G	8.69764e-07	-2.2364e-10	-1.05187
120746544	chr12:120746544:A:G	8.56726e-07	-2.2364e-10	-1.06698
120747087	chr12:120747087:T:G	5.96037e-07	-1.59437	0.164583
120747128	chr12:120747128:A:G	1.57191e-07	-1.37081	-1.39182
120747304	chr12:120747304:C:T	1.00151e-06	-2.2364e-10	-0.910827
120747468	chr12:120747468:C:G	1.61573e-06	-2.2364e-10	-0.432551
120747566	chr12:120747566:T:A	3.69411e-07	-1.52566	-0.382527
120747966	chr12:120747966:C:T	4.42789e-07	-0.635752	-1.09125
120747989	chr12:120747989:G:A	1.18538e-06	-2.2364e-10	-0.742272
120748003	chr12:120748003:A:G	4.79329e-07	-0.298489	-1.34922
120748040	chr12:120748040:AC:A	6.38601e-07	-2.2364e-10	-1.36081
120748183	chr12:120748183:A:G	7.26239e-07	-2.2364e-10	-1.23222
120748428	chr12:120748428:G:A	9.84254e-07	-2.2364e-10	-0.92821
120748443	chr12:120748443:G:A	4.80831e-07	-1.54842	-0.0961606
120748511	chr12:120748511:G:A	4.93805e-07	-1.61795	-7.29212e-10
120748734	chr12:120748734:A:G	1.51835e-07	-1.44015	-1.35715
120748746	chr12:120748746:C:G	1.04542e-06	0.362394	-1.23031
120748934	chr12:120748934:A:G	1.42083e-06	0.739747	-1.30084
120749062	chr12:120749062:C:T	5.34608e-07	-1.53856	-7.29212e-10
120749277	chr12:120749277:C:T	6.18052e-07	-2.2364e-10	-1.39352
120749278	chr12:120749278:G:A	6.39902e-07	-2.2364e-10	-1.35878
120749754	chr12:120749754:T:C	1.25178e-06	0.706066	-1.39384
120749792	chr12:120749792:C:A	5.05285e-07	-1.59497	-7.29212e-10
120750379	chr12:120750379:TTTTC:T	4.97318e-07	-1.61087	-7.29212e-10
120750552	chr12:120750552:A:AT	2.3951e-06	-2.2364e-10	-0.0389131
120750578	chr12:120750578:A:G	1.38959e-06	0.783343	-1.36667
120751022	chr12:120751022:C:T	5.25991e-07	-1.55481	-7.29212e-10
120751023	chr12:120751023:G:A	7.17384e-07	-2.2364e-10	-1.24448
120751106	chr12:120751106:GA:G	7.17675e-07	-2.2364e-10	-1.24408
120751263	chr12:120751263:G:A	7.47961e-07	-2.2364e-10	-1.20274
120751313	chr12:120751313:C:T	1.19419e-06	0.510484	-1.24535
120751691	chr12:120751691:G:A	6.6161e-07	-2.2364e-10	-1.32542
120751764	chr12:120751764:C:T	6.49735e-07	-2.2364e-10	-1.34353
120751800	chr12:120751800:G:A	6.85603e-07	-2.2364e-10	-1.2898
120751830	chr12:120751830:C:T	1.64759e-07	-1.49673	-1.21888
120752022	chr12:120752022:A:G	1.86031e-06	-0.291597	-7.29212e-10
120752037	chr12:120752037:A:G	6.80789e-07	-2.2364e-10	-1.29684
120752303	chr12:120752303:G:C	8.24527e-07	-1.10529	-7.29212e-10
120752958	chr12:120752958:A:G	5.12262e-07	-1.58126	-7.29212e-10
120753007	chr12:120753007:A:G	1.57708e-06	-2.2364e-10	-0.456761
120753439	chr12:120753439:C:T	5.09513e-07	-1.58664	-7.29212e-10
120753845	chr12:120753845:T:A	1.12758e-05	1.51032	-7.29212e-10
120754057	chr12:120754057:C:T	5.51395e-07	-1.50764	-7.29212e-10
120754468	chr12:120754468:C:T	5.06818e-07	-1.59194	-7.29212e-10
120754515	chr12:120754515:T:C	1.52412e-06	0.706635	-1.19755
120754518	chr12:120754518:G:A	5.08297e-07	-1.58903	-7.29212e-10
120754884	chr12:120754884:G:A	1.11122e-06	0.502058	-1.30894
120754960	chr12:120754960:T:C	6.27998e-07	-2.2364e-10	-1.37756
120755087	chr12:120755087:T:C	1.70252e-06	-2.2364e-10	-0.380227
120755493	chr12:120755493:T:C	1.71683e-06	-2.2364e-10	-0.37186
120756250	chr12:120756250:C:T	1.60625e-06	0.956834	-1.39527
120756762	chr12:120756762:A:G	1.6182e-06	0.972577	-1.4036
120756824	chr12:120756824:T:C	1.25404e-07	-1.60855	-1.38
120757059	chr12:120757059:C:T	1.29415e-06	0.660478	-1.31496
120757204	chr12:120757204:G:A	1.31158e-07	-1.60617	-1.33753
120757309	chr12:120757309:C:T	1.33859e-07	-1.5193	-1.40401
120757340	chr12:120757340:C:T	1.67432e-06	-2.2364e-10	-0.396932
120757787	chr12:120757787:A:G	5.11996e-07	-1.58178	-7.29212e-10
120757822	chr12:120757822:A:G	1.16204e-06	0.525702	-1.28786
120757944	chr12:120757944:A:G	8.31988e-07	-1.09628	-7.29212e-10
120758328	chr12:120758328:C:T	4.99929e-07	-1.60563	-7.29212e-10
120758508	chr12:120758508:C:T	7.77935e-07	-2.2364e-10	-1.16345
120759088	chr12:120759088:A:G	1.819e-06	1.05811	-1.37216
120759182	chr12:120759182:T:G	5.12539e-07	-1.58072	-7.29212e-10
120759655	chr12:120759655:C:G	6.83369e-07	-2.2364e-10	-1.29306
120759825	chr12:120759825:C:T	5.71629e-07	-1.4716	-7.29212e-10
120759826	chr12:120759826:G:A	1.2913e-07	-1.58409	-1.37518
120760111	chr12:120760111:T:A	6.94059e-07	-2.2364e-10	-1.27754
120760237	chr12:120760237:G:A	1.70454e-06	-2.2364e-10	-0.379043
120760496	chr12:120760496:G:A	1.46206e-06	0.791489	-1.32398
120760526	chr12:120760526:A:T	1.50198e-07	-1.63063	-1.17751
120760589	chr12:120760589:G:A	4.99653e-07	-1.60618	-7.29212e-10
120760939	chr12:120760939:C:T	7.30999e-07	-2.2364e-10	-1.22568
120760941	chr12:120760941:C:T	7.31428e-07	-2.2364e-10	-1.22509
120761075	chr12:120761075:A:G	7.44798e-07	-2.2364e-10	-1.20698
120761088	chr12:120761088:C:G	1.67205e-06	0.992875	-1.39116
120761168	chr12:120761168:CTGAT:C	6.40844e-07	-2.2364e-10	-1.35731
120761809	chr12:120761809:A:G	1.70252e-06	-2.2364e-10	-0.380227
120762039	chr12:120762039:T:C	6.92629e-07	-2.2364e-10	-1.2796
120762330	chr12:120762330:A:C	5.4853e-07	-1.51285	-7.29212e-10
120762806	chr12:120762806:C:T	1.40945e-06	0.81254	-1.38168
120763251	chr12:120763251:A:T	5.09646e-07	-1.58638	-7.29212e-10
120763253	chr12:120763253:AAAC:A	5.09859e-07	-1.58596	-7.29212e-10
120763353	chr12:120763353:C:T	7.30999e-07	-2.2364e-10	-1.22568
120763364	chr12:120763364:C:T	1.36747e-06	0.782829	-1.3822
120763398	chr12:120763398:C:T	6.39912e-07	-2.2364e-10	-1.35876
120764193	chr12:120764193:C:T	6.44148e-07	-2.2364e-10	-1.35217
120764276	chr12:120764276:A:G	1.70984e-06	-2.2364e-10	-0.375941
120765114	chr12:120765114:G:A	5.05418e-07	-1.59471	-7.29212e-10
120765162	chr12:120765162:G:A	7.3142e-07	-2.2364e-10	-1.22511
120765231	chr12:120765231:G:A	7.32198e-07	-2.2364e-10	-1.22404
120765341	chr12:120765341:G:A	9.42463e-07	-2.2364e-10	-0.971598
120765539	chr12:120765539:A:C	1.89929e-06	-2.2364e-10	-0.270859
120765570	chr12:120765570:G:GC	6.12673e-07	-2.2364e-10	-1.40226
120765624	chr12:120765624:C:T	1.26729e-06	0.726165	-1.40162
120765689	chr12:120765689:G:A	1.01846e-06	-2.2364e-10	-0.894043
120765810	chr12:120765810:G:A	6.98778e-07	-2.2364e-10	-1.27076
120766070	chr12:120766070:C:T	7.39639e-07	-2.2364e-10	-1.21393
120766200	chr12:120766200:G:A	1.3152e-07	-1.61238	-1.32855
120766635	chr12:120766635:GTGTGCCTCTGTCTCC:G	5.87495e-07	-1.44423	-7.29212e-10
120766852	chr12:120766852:C:T	4.90744e-07	-1.62417	-7.29212e-10
120767275	chr12:120767275:G:A	8.3358e-07	0.274345	-1.36871
120767801	chr12:120767801:T:C	1.30752e-07	-1.55012	-1.39668
120767955	chr12:120767955:G:A	1.23562e-06	-2.2364e-10	-0.700765
120768101	chr12:120768101:G:C	7.67116e-07	-2.2364e-10	-1.17746
120768252	chr12:120768252:T:A	1.23032e-06	0.503479	-1.20854
120768546	chr12:120768546:A:G	5.10845e-07	-1.58403	-7.29212e-10
120769276	chr12:120769276:T:C	6.1528e-07	-2.2364e-10	-1.39802
120769344	chr12:120769344:C:T	9.19251e-07	0.316139	-1.31267
120769582	chr12:120769582:G:A	1.87498e-07	-1.59047	-0.995858
120770435	chr12:120770435:T:C	1.24488e-07	-1.61499	-1.3809
120770458	chr12:120770458:G:A	1.72124e-06	-2.2364e-10	-0.369295
120770507	chr12:120770507:C:T	7.41603e-07	-2.2364e-10	-1.21128
120770681	chr12:120770681:G:A	1.48648e-07	-1.47742	-1.34109
120771329	chr12:120771329:C:T	7.30999e-07	-2.2364e-10	-1.22568
120771386	chr12:120771386:G:A	1.72124e-06	-2.2364e-10	-0.369295
120771390	chr12:120771390:G:A	1.20803e-06	0.432095	-1.15545
120771496	chr12:120771496:A:G	7.6762e-07	-2.2364e-10	-1.1768
120771499	chr12:120771499:A:G	1.33301e-07	-1.52491	-1.40257
120771632	chr12:120771632:T:C	5.22654e-07	-1.56118	-7.29212e-10
120771705	chr12:120771705:C:T	5.0808e-07	-1.58946	-7.29212e-10
120771737	chr12:120771737:A:G	1.10987e-06	0.516517	-1.32461
120772147	chr12:120772147:G:A	5.10383e-07	-1.58493	-7.29212e-10
120772154	chr12:120772154:C:T	1.33264e-06	0.77719	-1.40237
120772336	chr12:120772336:A:G	1.28119e-07	-1.59727	-1.36986
120772417	chr12:120772417:G:C	1.01537e-06	0.349297	-1.24639
120772486	chr12:120772486:TC:T	1.21524e-06	0.680995	-1.3984
120773362	chr12:120773362:A:G	7.86737e-07	-2.2364e-10	-1.1522
120773445	chr12:120773445:G:A	6.52995e-07	-2.2364e-10	-1.33852
120773890	chr12:120773890:C:T	1.48836e-07	-1.41795	-1.39931
120774038	chr12:120774038:G:A	1.23638e-07	-1.60993	-1.39281
120774111	chr12:120774111:A:T	1.25735e-07	-1.59842	-1.38749
120774320	chr12:120774320:T:C	7.68709e-07	-2.2364e-10	-1.17538
120775016	chr12:120775016:A:G	9.52072e-07	-2.2364e-10	-0.961454
120775052	chr12:120775052:A:G	1.29365e-07	-1.62545	-1.332
120775097	chr12:120775097:CT:C	7.65808e-07	-2.2364e-10	-1.17916
120775117	chr12:120775117:TATGTGGA:T	7.3157e-07	-2.2364e-10	-1.2249
120775632	chr12:120775632:C:A	6.2981e-07	-2.2364e-10	-1.37468
120775649	chr12:120775649:C:T	7.6762e-07	-2.2364e-10	-1.1768
120775788	chr12:120775788:C:T	1.05031e-06	0.475757	-1.33901
120776853	chr12:120776853:G:T	1.14983e-06	-0.772726	-7.29212e-10
120777135	chr12:120777135:G:A	6.85874e-07	-2.2364e-10	-1.2894
120777818	chr12:120777818:A:T	6.11972e-07	-2.2364e-10	-1.40341
120778072	chr12:120778072:A:G	1.70185e-06	-2.2364e-10	-0.380621
120778535	chr12:120778535:CCT:C	9.04356e-07	-2.2364e-10	-1.01287
120778540	chr12:120778540:T:G	8.10785e-07	-2.2364e-10	-1.12209
120779108	chr12:120779108:C:A	5.09884e-07	-1.58591	-7.29212e-10
120779929	chr12:120779929:C:T	6.1624e-07	-2.2364e-10	-1.39646
120779962	chr12:120779962:C:G	9.27707e-07	0.339101	-1.32648
120780255	chr12:120780255:T:C	1.37743e-07	-1.58895	-1.30576
120780347	chr12:120780347:T:C	1.35152e-07	-1.62944	-1.28425
120780810	chr12:120780810:G:A	5.18673e-07	-1.56882	-7.29212e-10
120781384	chr12:120781384:T:C	5.08593e-07	-1.58845	-7.29212e-10
120781741	chr12:120781741:A:G	8.14733e-07	-2.2364e-10	-1.11723
120782029	chr12:120782029:T:C	1.65153e-06	-2.2364e-10	-0.410634
120782264	chr12:120782264:G:A	6.18784e-07	-2.2364e-10	-1.39234
120782270	chr12:120782270:C:T	4.97818e-07	-1.60986	-7.29212e-10
120782519	chr12:120782519:T:G	7.07794e-07	-2.2364e-10	-1.25794
120782572	chr12:120782572:G:C	8.17536e-07	0.161581	-1.27538
120782618	chr12:120782618:A:C	7.96772e-07	-2.2364e-10	-1.13953
120783658	chr12:120783658:A:G	4.90593e-07	-1.62448	-7.29212e-10
120783715	chr12:120783715:C:T	1.31355e-07	-1.62973	-1.31246
120783825	chr12:120783825:C:T	1.09664e-06	0.481427	-1.30152
120783960	chr12:120783960:C:T	1.08727e-06	0.546512	-1.37518
120784012	chr12:120784012:AT:A	1.3003e-07	-1.63035	-1.32199
120784666	chr12:120784666:T:C	1.27959e-07	-1.59874	-1.36964
120784753	chr12:120784753:T:C	7.91505e-07	0.142622	-1.28878
120784872	chr12:120784872:C:T	6.79126e-07	-2.2364e-10	-1.29929
120785356	chr12:120785356:G:A	5.38865e-07	-1.53063	-7.29212e-10
120785441	chr12:120785441:G:C	8.87544e-07	0.335818	-1.36745
120785721	chr12:120785721:A:C	7.00496e-07	-2.2364e-10	-1.26831
120785791	chr12:120785791:G:A	7.27907e-07	-2.2364e-10	-1.22992
120787914	chr12:120787914:C:T	7.08207e-07	-2.2364e-10	-1.25736
120788462	chr12:120788462:T:C	7.08734e-07	-2.2364e-10	-1.25661
120788500	chr12:120788500:C:A	7.30999e-07	-2.2364e-10	-1.22568
120788824	chr12:120788824:G:A	1.32797e-06	0.516666	-1.14535
120789159	chr12:120789159:G:A	1.26735e-07	-1.61423	-1.36377
120790071	chr12:120790071:C:T	4.31548e-06	-2.2364e-10	0.549871
120790107	chr12:120790107:C:T	6.13074e-07	-2.2364e-10	-1.40161
120790213	chr12:120790213:T:C	6.09294e-07	-1.40779	-7.29212e-10
120790252	chr12:120790252:G:T	1.53544e-06	0.905182	-1.3887
120790333	chr12:120790333:A:C	5.15022e-07	-1.57589	-7.29212e-10
120790607	chr12:120790607:C:G	1.24748e-07	-1.5972	-1.3966
120790844	chr12:120790844:C:T	1.22128e-07	-1.63013	-1.3849
120790988	chr12:120790988:G:A	1.51471e-06	0.887992	-1.38511
120791422	chr12:120791422:T:C	7.33748e-07	-2.2364e-10	-1.22193
120791766	chr12:120791766:G:A	1.5321e-07	-1.4955	-1.29279
120792090	chr12:120792090:T:C	1.33247e-06	0.764105	-1.38941
120792155	chr12:120792155:T:C	1.22619e-07	-1.61214	-1.39887
120792231	chr12:120792231:C:G	1.27802e-07	-1.59237	-1.37724
120792439	chr12:120792439:C:T	1.5583e-07	-1.49461	-1.27672
120792440	chr12:120792440:G:A	6.1437e-07	-2.2364e-10	-1.3995
120792480	chr12:120792480:T:A	5.84193e-07	-1.44986	-7.29212e-10
120792529	chr12:120792529:G:A	2.5755e-07	-1.1423	-1.12658
120792598	chr12:120792598:G:A	7.38356e-07	-2.2364e-10	-1.21567
120792959	chr12:120792959:C:T	1.51065e-06	0.737063	-1.23686
120793130	chr12:120793130:T:C	7.67734e-07	-2.2364e-10	-1.17665
120793720	chr12:120793720:AAGCCACCC:A	1.3406e-07	-1.62508	-1.29673
120794013	chr12:120794013:A:C	6.00261e-07	-1.42273	-7.29212e-10
120794449	chr12:120794449:G:T	1.32272e-07	-1.59903	-1.3362
120794525	chr12:120794525:G:A	1.24768e-07	-1.60137	-1.39227
120794649	chr12:120794649:A:G	1.42881e-06	0.799061	-1.35456
120795356	chr12:120795356:C:A	7.08498e-07	-2.2364e-10	-1.25695
120795564	chr12:120795564:T:A	1.28533e-07	-1.61534	-1.34857
120795650	chr12:120795650:TCTTTTAC:T	1.25579e-07	-1.61184	-1.37532
120795663	chr12:120795663:A:G	1.50634e-07	-1.50493	-1.30031
120795732	chr12:120795732:T:C	6.00679e-07	-1.42203	-7.29212e-10
120796520	chr12:120796520:C:T	5.06291e-07	-1.59298	-7.29212e-10
120796578	chr12:120796578:G:A	1.5013e-07	-1.49395	-1.31464
120796967	chr12:120796967:C:T	5.0593e-07	-1.5937	-7.29212e-10
120797034	chr12:120797034:G:A	7.27093e-07	-2.2364e-10	-1.23104
120797296	chr12:120797296:CCTCTAGCCGT:C	7.22706e-07	-2.2364e-10	-1.23709
120797477	chr12:120797477:T:C	9.96465e-07	0.349094	-1.26497
120798059	chr12:120798059:G:A	6.70721e-07	-2.2364e-10	-1.31174
120798357	chr12:120798357:A:C	1.26024e-06	0.530298	-1.21133
120798455	chr12:120798455:C:T	1.29888e-07	-1.5485	-1.40492
120798626	chr12:120798626:C:T	6.65504e-07	-2.2364e-10	-1.31955
120798778	chr12:120798778:C:G	7.68313e-07	-2.2364e-10	-1.1759
120798956	chr12:120798956:G:A	7.30999e-07	-2.2364e-10	-1.22568
120799186	chr12:120799186:C:T	6.15216e-07	-2.2364e-10	-1.39812
120799865	chr12:120799865:G:A	9.60943e-07	0.430707	-1.38289
120800214	chr12:120800214:A:G	7.46096e-07	-2.2364e-10	-1.20524
120800391	chr12:120800391:T:G	6.98369e-07	-2.2364e-10	-1.27135
120800401	chr12:120800401:G:C	7.47804e-07	0.0957026	-1.29866
120800439	chr12:120800439:G:A	6.47607e-07	-2.2364e-10	-1.34681
120800497	chr12:120800497:A:G	1.91754e-06	0.677308	-0.938603
120800882	chr12:120800882:C:T	1.34499e-06	0.708301	-1.32426
120801132	chr12:120801132:G:A	1.53929e-07	-1.49456	-1.28904
120801265	chr12:120801265:G:T	1.30164e-07	-1.54873	-1.40257
120801326	chr12:120801326:C:T	7.31346e-07	-2.2364e-10	-1.22521
120801522	chr12:120801522:T:G	7.30999e-07	-2.2364e-10	-1.22568
120801598	chr12:120801598:G:A	6.34718e-07	-2.2364e-10	-1.36691
120801767	chr12:120801767:T:C	7.4575e-07	-1.2057	-7.29212e-10
120801884	chr12:120801884:G:GGT	8.06163e-07	-2.2364e-10	-1.12781
120801893	chr12:120801893:A:G	1.29276e-07	-1.55517	-1.40298
120801895	chr12:120801895:A:G	6.2586e-07	-2.2364e-10	-1.38097
120801996	chr12:120801996:A:G	7.04265e-07	-2.2364e-10	-1.26294
120802631	chr12:120802631:A:G	4.9569e-07	-1.61414	-7.29212e-10
120802757	chr12:120802757:A:G	7.29543e-07	-2.2364e-10	-1.22768
120803052	chr12:120803052:A:G	6.74833e-07	-2.2364e-10	-1.30563
120803059	chr12:120803059:T:C	1.27934e-07	-1.60019	-1.36839
120803183	chr12:120803183:T:C	1.31313e-07	-1.59437	-1.34814
120803856	chr12:120803856:C:T	6.36962e-07	-2.2364e-10	-1.36338
120803892	chr12:120803892:T:TA	7.18972e-07	0.0575872	-1.29986
120804130	chr12:120804130:G:C	1.38041e-07	-1.49278	-1.39977
120804299	chr12:120804299:A:G	6.42677e-07	-2.2364e-10	-1.35445
120804378	chr12:120804378:A:C	7.31105e-07	-2.2364e-10	-1.22554
120804472	chr12:120804472:T:C	1.52107e-07	-1.4921	-1.30341
120804802	chr12:120804802:T:G	6.92294e-07	-2.2364e-10	-1.28008
120804971	chr12:120804971:A:T	7.25618e-07	-2.2364e-10	-1.23307
120805736	chr12:120805736:G:A	1.26245e-07	-1.60227	-1.37959
120805950	chr12:120805950:T:C	1.24889e-07	-1.61821	-1.37446
120805987	chr12:120805987:G:A	7.23176e-07	0.0982619	-1.3347
120806074	chr12:120806074:T:A	6.41084e-07	-2.2364e-10	-1.35693
120806157	chr12:120806157:T:C	4.88667e-07	-1.62841	-7.29212e-10
120806327	chr12:120806327:C:T	5.23913e-07	-1.55877	-7.29212e-10
120806474	chr12:120806474:A:G	8.96748e-07	0.359579	-1.3809
120806728	chr12:120806728:T:C	6.16446e-07	-1.39612	-7.29212e-10
120806733	chr12:120806733:G:A	5.98124e-07	-1.4263	-7.29212e-10
120806791	chr12:120806791:G:A	1.28973e-07	-1.55774	-1.40275
120807411	chr12:120807411:C:T	5.12468e-07	-1.58086	-7.29212e-10
120807439	chr12:120807439:G:A	7.30999e-07	-2.2364e-10	-1.22568
120808367	chr12:120808367:T:C	6.22102e-07	-2.2364e-10	-1.38699
120809339	chr12:120809339:C:T	5.32458e-07	-1.54259	-7.29212e-10
120809376	chr12:120809376:C:T	5.12641e-07	-1.58052	-7.29212e-10
120809379	chr12:120809379:T:C	1.31987e-07	-1.53276	-1.40463
120809688	chr12:120809688:C:A	1.29351e-07	-1.55311	-1.40446
120809689	chr12:120809689:C:T	6.31533e-07	-2.2364e-10	-1.37194
120810123	chr12:120810123:T:C	1.3356e-07	-1.52062	-1.40493
120810126	chr12:120810126:C:T	1.52712e-06	0.804701	-1.29366
120810782	chr12:120810782:T:C	7.42152e-07	-2.2364e-10	-1.21054
120810989	chr12:120810989:C:T	6.24584e-07	-2.2364e-10	-1.38301
120811201	chr12:120811201:G:A	1.60513e-07	-1.36909	-1.37263
120811287	chr12:120811287:G:A	7.35752e-07	-2.2364e-10	-1.2192
120811684	chr12:120811684:T:C	7.30786e-07	-2.2364e-10	-1.22597
120811915	chr12:120811915:T:C	1.26366e-07	-1.61495	-1.36596
120812220	chr12:120812220:C:T	6.97698e-07	-2.2364e-10	-1.27231
120812512	chr12:120812512:T:C	1.49667e-07	-1.40722	-1.40446
120813129	chr12:120813129:T:C	1.22221e-06	0.64777	-1.35945
120813722	chr12:120813722:T:C	7.07217e-07	-2.2364e-10	-1.25876
120814086	chr12:120814086:T:C	1.66103e-07	-1.41942	-1.28807
120814100	chr12:120814100:G:A	6.97273e-07	-2.2364e-10	-1.27292
120814309	chr12:120814309:G:A	1.82492e-07	-1.28135	-1.33204
120814342	chr12:120814342:A:G	4.88915e-07	-1.62791	-7.29212e-10
120814951	chr12:120814951:T:C	6.47077e-07	-2.2364e-10	-1.34763
120815152	chr12:120815152:T:C	2.26452e-06	-2.2364e-10	-0.0949767
120815199	chr12:120815199:A:G	6.75815e-07	-1.30418	-7.29212e-10
120815401	chr12:120815401:T:C	5.73589e-07	-1.46818	-7.29212e-10
120815652	chr12:120815652:C:T	5.13565e-07	-1.57872	-7.29212e-10
120816556	chr12:120816556:A:G	7.47316e-07	-2.2364e-10	-1.20361
120817071	chr12:120817071:C:G	6.46379e-07	-2.2364e-10	-1.34871
120817531	chr12:120817531:T:C	9.60563e-07	0.407965	-1.36054
120817767	chr12:120817767:G:A	4.87697e-07	-1.6304	-7.29212e-10
120817804	chr12:120817804:C:T	1.67907e-07	-1.3257	-1.37099
120818122	chr12:120818122:T:C	6.30317e-07	-2.2364e-10	-1.37387
120818338	chr12:120818338:TATTC:T	9.7072e-07	0.42407	-1.36613
120818717	chr12:120818717:T:C	8.99063e-07	0.352974	-1.37172
120818823	chr12:120818823:TATTA:T	5.56173e-07	-0.125148	-1.37387
120819026	chr12:120819026:T:C	1.65225e-07	-1.3267	-1.38608
120819264	chr12:120819264:T:TC	1.3228e-07	-1.53177	-1.4034
120819287	chr12:120819287:T:C	9.31289e-07	-0.983525	-7.29212e-10
120820148	chr12:120820148:T:C	7.45913e-07	-2.2364e-10	-1.20548
120820200	chr12:120820200:T:A	6.78168e-07	-2.2364e-10	-1.3007
120820562	chr12:120820562:C:T	6.20379e-07	-2.2364e-10	-1.38976
120820583	chr12:120820583:T:C	7.35292e-07	-2.2364e-10	-1.21983
120820832	chr12:120820832:C:T	1.2787e-07	-1.59516	-1.37392
120821248	chr12:120821248:C:T	2.35875e-07	-1.32436	-1.03243
120821335	chr12:120821335:T:C	1.53249e-07	-1.47292	-1.31512
120821336	chr12:120821336:G:A	7.30999e-07	-2.2364e-10	-1.22568
120821339	chr12:120821339:A:C	1.34115e-06	0.539083	-1.1579
120821388	chr12:120821388:C:T	6.13824e-07	-2.2364e-10	-1.40039
120821417	chr12:120821417:G:A	6.88427e-07	-2.2364e-10	-1.28569
120821550	chr12:120821550:A:G	6.88348e-07	-2.2364e-10	-1.2858
120821858	chr12:120821858:T:C	6.63844e-07	-2.2364e-10	-1.32205
120821984	chr12:120821984:TAAAC:T	1.2697e-07	-1.60407	-1.37208
120822181	chr12:120822181:T:C	1.2765e-07	-1.56682	-1.40399
120822520	chr12:120822520:T:C	7.30999e-07	-2.2364e-10	-1.22568
120822543	chr12:120822543:C:T	6.66911e-07	-2.2364e-10	-1.31744
120822916	chr12:120822916:C:T	1.20372e-07	-1.62463	-1.40488
120822998	chr12:120822998:C:G	7.22682e-07	-2.2364e-10	-1.23713
120823271	chr12:120823271:G:A	6.14959e-07	-2.2364e-10	-1.39854
120823298	chr12:120823298:T:C	8.93672e-07	-1.02476	-7.29212e-10
120823359	chr12:120823359:C:T	4.45826e-07	-0.31853	-1.40164
120823393	chr12:120823393:T:C	6.04411e-07	-1.41584	-7.29212e-10
120823491	chr12:120823491:T:C	7.41699e-07	-2.2364e-10	-1.21115
120823502	chr12:120823502:GA:G	9.43357e-07	-2.2364e-10	-0.97065
120823910	chr12:120823910:G:A	1.32785e-06	0.496791	-1.12557
120824055	chr12:120824055:A:G	1.12084e-06	0.559947	-1.35821
120824091	chr12:120824091:C:T	8.37569e-07	0.281627	-1.37122
120824138	chr12:120824138:A:G	1.30198e-07	-1.60769	-1.34335
120824145	chr12:120824145:T:C	6.98726e-07	-2.2364e-10	-1.27084
120824577	chr12:120824577:C:T	1.60194e-07	-1.35703	-1.38667
120824674	chr12:120824674:G:A	7.47325e-07	-2.2364e-10	-1.20359
120824834	chr12:120824834:T:G	7.00352e-07	-2.2364e-10	-1.26851
120824835	chr12:120824835:T:C	7.00054e-07	-2.2364e-10	-1.26894
120825047	chr12:120825047:C:T	6.15836e-07	-2.2364e-10	-1.39711
120825976	chr12:120825976:T:TC	1.17246e-06	0.625974	-1.37921
120825978	chr12:120825978:A:AGTGAGAGAATGAGTGTCT	1.22611e-06	0.666687	-1.37518
120826132	chr12:120826132:AAAAATAC:A	5.22322e-07	-1.56181	-7.29212e-10
120826198	chr12:120826198:AAGG:A	6.23743e-07	-2.2364e-10	-1.38436
120826207	chr12:120826207:C:T	8.30763e-07	0.281871	-1.37962
120826244	chr12:120826244:G:A	7.2787e-07	-2.2364e-10	-1.22997
120826558	chr12:120826558:G:T	7.51256e-07	-2.2364e-10	-1.19835
120826782	chr12:120826782:T:C	7.08112e-07	-2.2364e-10	-1.25749
120827080	chr12:120827080:T:C	1.28233e-07	-1.62578	-1.34046
120827343	chr12:120827343:TA:T	9.8359e-07	-2.2364e-10	-0.928885
120827404	chr12:120827404:TCTTA:T	7.34533e-07	-2.2364e-10	-1.22086
120827839	chr12:120827839:G:C	1.45636e-07	-1.4341	-1.40488
120828054	chr12:120828054:T:C	7.36143e-07	-2.2364e-10	-1.21867
120828080	chr12:120828080:G:A	7.30999e-07	-2.2364e-10	-1.22568
120828305	chr12:120828305:T:C	6.13448e-07	-2.2364e-10	-1.401
120828622	chr12:120828622:A:G	5.21175e-07	-1.56401	-7.29212e-10
120828650	chr12:120828650:T:C	1.06056e-06	0.442266	-1.29581
120828719	chr12:120828719:C:T	5.22705e-07	-1.56108	-7.29212e-10
120828818	chr12:120828818:G:A	9.75338e-07	0.433678	-1.37099
120830033	chr12:120830033:G:A	6.98782e-07	-2.2364e-10	-1.27076
120830230	chr12:120830230:A:C	5.01618e-07	-0.269022	-1.33323
120831124	chr12:120831124:A:G	1.31666e-07	-1.59655	-1.34328
120831263	chr12:120831263:C:T	7.45913e-07	-2.2364e-10	-1.20548
120831327	chr12:120831327:T:C	1.3065e-07	-1.58737	-1.36021
120831506	chr12:120831506:C:T	2.06828e-06	-2.2364e-10	-0.185622
120831563	chr12:120831563:C:T	5.09637e-07	-1.5864	-7.29212e-10
120831597	chr12:120831597:A:G	7.73678e-07	-2.2364e-10	-1.16894
120831811	chr12:120831811:T:C	1.2801e-07	-1.59785	-1.37013
120832001	chr12:120832001:A:G	1.29583e-06	-0.653187	-7.29212e-10
120832287	chr12:120832287:G:A	6.92294e-07	-2.2364e-10	-1.28008
120832573	chr12:120832573:T:C	1.02639e-06	0.395323	-1.28161
120832598	chr12:120832598:G:A	8.96105e-07	0.297602	-1.31964
120832636	chr12:120832636:G:A	1.52304e-07	-1.46336	-1.33086
120832930	chr12:120832930:G:C	1.30483e-07	-1.59535	-1.3535
120833420	chr12:120833420:C:T	1.67053e-07	-1.30918	-1.39261
120833702	chr12:120833702:G:A	8.09613e-07	-2.2364e-10	-1.12354
120833722	chr12:120833722:C:CA	9.28037e-07	0.33161	-1.31863
120833903	chr12:120833903:A:G	4.96295e-07	-1.61292	-7.29212e-10
120833931	chr12:120833931:T:C	7.23253e-07	0.16806	-1.4044
120833994	chr12:120833994:C:T	7.30999e-07	-2.2364e-10	-1.22568
120834410	chr12:120834410:T:C	6.12701e-07	-2.2364e-10	-1.40222
120834800	chr12:120834800:T:C	7.74084e-07	-2.2364e-10	-1.16841
120834986	chr12:120834986:A:G	5.25794e-07	-1.55519	-7.29212e-10
120835378	chr12:120835378:G:A	6.13077e-07	-2.2364e-10	-1.4016
120835444	chr12:120835444:T:C	1.74756e-06	1.04692	-1.40104
120835571	chr12:120835571:C:T	1.46768e-07	-1.42743	-1.40381
120835636	chr12:120835636:A:G	5.09848e-07	-1.58598	-7.29212e-10
120835929	chr12:120835929:C:T	5.20016e-07	-1.56624	-7.29212e-10
120836259	chr12:120836259:C:T	9.71299e-07	0.394857	-1.33632
120836375	chr12:120836375:A:C	9.55528e-07	0.369079	-1.32691
120836386	chr12:120836386:A:C	1.38773e-07	-1.48475	-1.4025
120836562	chr12:120836562:CT:C	1.7864e-06	1.04576	-1.3779
120837529	chr12:120837529:T:G	7.29993e-07	-2.2364e-10	-1.22706
120837546	chr12:120837546:T:C	1.28205e-07	-1.58158	-1.38488
120837823	chr12:120837823:C:T	1.73567e-06	1.04262	-1.40356
120837839	chr12:120837839:T:C	1.285e-07	-1.56477	-1.39939
120837906	chr12:120837906:C:T	7.51273e-07	-2.2364e-10	-1.19832
120838935	chr12:120838935:T:G	7.28516e-07	-2.2364e-10	-1.22908
120838974	chr12:120838974:G:A	7.30907e-07	-2.2364e-10	-1.22581
120839241	chr12:120839241:A:G	1.1118e-06	0.526163	-1.33252
120839505	chr12:120839505:T:C	4.9008e-07	-1.62553	-7.29212e-10
120839575	chr12:120839575:T:C	4.87877e-07	-1.63003	-7.29212e-10
120839960	chr12:120839960:G:A	7.24039e-07	-2.2364e-10	-1.23525
120840052	chr12:120840052:G:A	7.31213e-07	-2.2364e-10	-1.22539
120840071	chr12:120840071:G:T	1.37573e-06	0.811576	-1.40493
120840463	chr12:120840463:G:A	1.18187e-06	0.592807	-1.33805
120840569	chr12:120840569:C:G	7.39273e-07	-2.2364e-10	-1.21443
120840661	chr12:120840661:A:C	6.11564e-07	-2.2364e-10	-1.40407
120840738	chr12:120840738:A:G	1.54298e-06	0.920614	-1.39924
120840771	chr12:120840771:G:A	1.33148e-06	0.757117	-1.38316
120841193	chr12:120841193:T:C	1.68113e-06	-2.2364e-10	-0.392875
120841280	chr12:120841280:G:A	1.47083e-06	0.873567	-1.40008
120841423	chr12:120841423:AAT:A	6.1394e-07	-2.2364e-10	-1.4002
120842109	chr12:120842109:T:C	1.28671e-07	-1.5832	-1.37963
120842612	chr12:120842612:ACTCACT:A	7.31658e-07	-2.2364e-10	-1.22478
120842657	chr12:120842657:T:C	1.20056e-07	-1.62736	-1.40478
120842719	chr12:120842719:A:G	1.47451e-06	0.864881	-1.38889
120842758	chr12:120842758:C:T	8.90877e-07	-2.2364e-10	-1.02789
120843036	chr12:120843036:A:G	1.26581e-07	-1.60366	-1.37555
120843524	chr12:120843524:C:T	6.28603e-07	-2.2364e-10	-1.37659
120843945	chr12:120843945:G:A	1.10947e-06	0.485108	-1.29356
120844261	chr12:120844261:A:G	1.35505e-07	-1.62807	-1.28302
120844776	chr12:120844776:A:T	7.16901e-07	-2.2364e-10	-1.24516
120844856	chr12:120844856:C:T	1.39667e-06	0.821784	-1.40004
120844942	chr12:120844942:A:G	2.70636e-06	-2.2364e-10	0.0832637
120845198	chr12:120845198:A:G	9.31952e-07	-2.2364e-10	-0.982813
120845248	chr12:120845248:GCATT:G	5.14789e-07	-1.57634	-7.29212e-10
120845453	chr12:120845453:G:A	6.234e-07	-2.2364e-10	-1.38491
120845490	chr12:120845490:G:T	1.30033e-07	-1.63021	-1.32209
120845498	chr12:120845498:G:A	7.66442e-07	-2.2364e-10	-1.17834
120845597	chr12:120845597:G:A	1.33242e-06	-2.2364e-10	-0.625343
120846537	chr12:120846537:A:G	6.51189e-07	-2.2364e-10	-1.34129
120847257	chr12:120847257:GA:G	6.76669e-07	-2.2364e-10	-1.30291
120847621	chr12:120847621:A:G	1.46792e-06	0.876134	-1.40463
120848163	chr12:120848163:T:G	5.15689e-07	-1.57459	-7.29212e-10
120848237	chr12:120848237:T:C	6.47317e-07	-2.2364e-10	-1.34726
120848333	chr12:120848333:G:A	1.28766e-07	-1.58212	-1.37998
120848388	chr12:120848388:T:C	1.25188e-07	-1.61693	-1.37334
120848881	chr12:120848881:T:C	7.3091e-07	-2.2364e-10	-1.2258
120848960	chr12:120848960:T:C	6.11619e-07	-2.2364e-10	-1.40398
120849168	chr12:120849168:AC:A	5.15541e-07	-1.57488	-7.29212e-10
120849939	chr12:120849939:T:C	6.11043e-07	-2.2364e-10	-1.40493
120850130	chr12:120850130:T:C	1.27003e-07	-1.58308	-1.3928
120850612	chr12:120850612:T:C	7.47277e-07	-2.2364e-10	-1.20366
120850762	chr12:120850762:C:T	7.46646e-07	-2.2364e-10	-1.2045
120850810	chr12:120850810:C:T	7.06462e-07	-2.2364e-10	-1.25982
120851120	chr12:120851120:G:A	1.53857e-06	0.922933	-1.40442
120851140	chr12:120851140:T:C	7.30706e-07	-2.2364e-10	-1.22608
120851339	chr12:120851339:A:T	7.59947e-07	-2.2364e-10	-1.18685
120851352	chr12:120851352:T:C	8.76637e-07	0.272048	-1.31605
120851665	chr12:120851665:G:A	5.68901e-07	-1.47639	-7.29212e-10
120851883	chr12:120851883:C:T	9.25451e-07	0.362781	-1.35259
120851886	chr12:120851886:G:A	7.08734e-07	-2.2364e-10	-1.25661
120851912	chr12:120851912:A:G	1.40514e-07	-1.53279	-1.342
120852105	chr12:120852105:C:CAT	6.90567e-07	-2.2364e-10	-1.28258
120852321	chr12:120852321:A:T	1.49273e-06	0.866251	-1.37798
120853018	chr12:120853018:C:T	1.63411e-06	-2.2364e-10	-0.421239
120853043	chr12:120853043:C:T	1.4885e-07	-1.60272	-1.21443
120853144	chr12:120853144:G:A	4.99724e-07	-1.60604	-7.29212e-10
120853524	chr12:120853524:T:C	7.37375e-07	-2.2364e-10	-1.217
120853704	chr12:120853704:C:A	5.15417e-07	-1.57512	-7.29212e-10
120853771	chr12:120853771:G:C	7.59573e-07	-2.2364e-10	-1.18734
120854053	chr12:120854053:A:G	7.18884e-07	-2.2364e-10	-1.24239
120854372	chr12:120854372:A:G	6.66126e-07	-2.2364e-10	-1.31862
120854893	chr12:120854893:T:C	6.7951e-07	-2.2364e-10	-1.29872
120854901	chr12:120854901:T:C	1.05184e-06	0.481118	-1.34291
120855099	chr12:120855099:G:A	9.79572e-07	-2.2364e-10	-0.932979
120856617	chr12:120856617:G:A	7.18643e-07	-2.2364e-10	-1.24273
120856941	chr12:120856941:T:C	1.16112e-06	0.611883	-1.37483
120857107	chr12:120857107:C:T	7.30999e-07	-2.2364e-10	-1.22568
120857270	chr12:120857270:T:C	7.52227e-07	-2.2364e-10	-1.19706
120857301	chr12:120857301:G:A	1.00332e-06	0.414996	-1.32402
120857613	chr12:120857613:G:T	8.64729e-07	-2.2364e-10	-1.05768
120857649	chr12:120857649:T:C	5.17774e-07	-1.57056	-7.29212e-10
120858019	chr12:120858019:AG:A	1.25525e-06	0.673055	-1.35806
120858244	chr12:120858244:G:A	6.47118e-07	-2.2364e-10	-1.34757
120858439	chr12:120858439:A:T	5.13118e-07	-1.57959	-7.29212e-10
120858684	chr12:120858684:G:A	6.20081e-07	-2.2364e-10	-1.39024
120858805	chr12:120858805:C:T	2.01262e-07	-1.55775	-0.957738
120858993	chr12:120858993:T:C	7.10209e-07	-2.2364e-10	-1.25454
120859302	chr12:120859302:T:A	1.3733e-07	-1.55597	-1.34174
120859684	chr12:120859684:A:G	1.67464e-06	1.00617	-1.40291
120859715	chr12:120859715:G:A	6.69688e-07	-2.2364e-10	-1.31328
120859836	chr12:120859836:G:A	7.1337e-07	-2.2364e-10	-1.25009
120859868	chr12:120859868:G:A	7.42305e-07	-2.2364e-10	-1.21033
120860012	chr12:120860012:G:A	1.22392e-07	-1.6286	-1.38426
120860056	chr12:120860056:C:T	1.25704e-07	-1.58396	-1.4022
120860361	chr12:120860361:A:G	1.05116e-06	0.433726	-1.29617
120860709	chr12:120860709:G:C	1.03117e-06	0.437665	-1.31931
120860733	chr12:120860733:C:A	6.77207e-07	-2.2364e-10	-1.30212
120860841	chr12:120860841:C:T	9.46197e-07	0.387401	-1.35504
120861188	chr12:120861188:G:A	1.34712e-07	-1.62465	-1.2923
120861190	chr12:120861190:T:A	1.43061e-06	0.825327	-1.37956
120861215	chr12:120861215:C:T	1.31749e-07	-1.61795	-1.32125
120861611	chr12:120861611:C:T	4.94879e-07	-1.61578	-7.29212e-10
120862410	chr12:120862410:A:G	7.31481e-07	-2.2364e-10	-1.22502
120862841	chr12:120862841:C:G	1.81234e-06	-2.2364e-10	-0.317718
120863929	chr12:120863929:T:C	9.63127e-07	0.398981	-1.34889
120864143	chr12:120864143:C:T	1.29733e-07	-1.62813	-1.32649
120865018	chr12:120865018:G:C	1.0169e-06	-2.2364e-10	-0.89558
120865706	chr12:120865706:C:T	5.26434e-07	-1.55397	-7.29212e-10
120865736	chr12:120865736:T:C	1.28151e-06	0.739483	-1.40378
120865823	chr12:120865823:T:C	9.45989e-07	0.388924	-1.35679
120865894	chr12:120865894:G:A	6.13161e-07	-2.2364e-10	-1.40147
120865910	chr12:120865910:C:T	1.31823e-07	-1.58257	-1.35606
120865940	chr12:120865940:A:G	1.34559e-07	-1.60763	-1.31046
120866017	chr12:120866017:G:A	1.96831e-07	-1.47019	-1.06756
120866168	chr12:120866168:ATAAAG:A	2.10855e-06	1.11355	-1.27989
120866565	chr12:120866565:C:T	2.29544e-07	-1.29274	-1.09125
120868123	chr12:120868123:G:T	7.29993e-07	-2.2364e-10	-1.22706
120868254	chr12:120868254:A:G	5.00265e-07	-1.60496	-7.29212e-10
120868361	chr12:120868361:C:T	8.48868e-07	-2.2364e-10	-1.07619
120868375	chr12:120868375:C:T	3.22666e-06	0.259109	-7.29212e-10
120869143	chr12:120869143:T:C	1.30126e-07	-1.63017	-1.32142
120869271	chr12:120869271:C:A	6.31142e-07	-2.2364e-10	-1.37256
120869589	chr12:120869589:T:C	4.30893e-06	-2.2364e-10	0.548351
120869753	chr12:120869753:A:G	7.29993e-07	-2.2364e-10	-1.22706
120870301	chr12:120870301:T:C	5.17847e-07	-1.57042	-7.29212e-10
120870302	chr12:120870302:G:A	5.20603e-07	-1.56511	-7.29212e-10
120870304	chr12:120870304:T:G	5.1936e-07	-1.5675	-7.29212e-10
120870385	chr12:120870385:C:T	2.20002e-06	-2.2364e-10	-0.123872
120870578	chr12:120870578:C:T	1.22713e-06	0.690495	-1.39816
120870688	chr12:120870688:A:C	6.11105e-07	-2.2364e-10	-1.40483
120871321	chr12:120871321:C:T	1.26287e-07	-1.58892	-1.39262
120871326	chr12:120871326:T:C	9.97575e-07	0.436051	-1.35082
120871639	chr12:120871639:C:G	2.98582e-07	-0.733127	-1.38792
120871675	chr12:120871675:C:T	1.24019e-07	-1.59645	-1.40321
120871758	chr12:120871758:A:G	1.09638e-06	0.484722	-1.30505
120871825	chr12:120871825:A:G	1.61863e-07	-1.49334	-1.24
120871976	chr12:120871976:A:T	5.88179e-07	-1.44306	-7.29212e-10
120872048	chr12:120872048:A:G	1.32724e-07	-1.61327	-1.31856
120872224	chr12:120872224:A:G	1.69876e-06	1.01487	-1.39732
120872562	chr12:120872562:C:CAGT	1.53669e-06	-2.2364e-10	-0.48271
120873423	chr12:120873423:A:G	1.33242e-06	-2.2364e-10	-0.625343
120873598	chr12:120873598:T:C	8.81399e-07	-2.2364e-10	-1.03858
120873612	chr12:120873612:C:T	1.65817e-06	-2.2364e-10	-0.406625
120874336	chr12:120874336:C:T	7.44788e-07	-2.2364e-10	-1.207
120874413	chr12:120874413:A:C	1.22115e-06	-0.712548	-7.29212e-10
120874495	chr12:120874495:T:C	7.04558e-07	-2.2364e-10	-1.26252
120874505	chr12:120874505:A:T	7.05223e-07	-2.2364e-10	-1.26158
120874528	chr12:120874528:G:C	9.51658e-07	0.431148	-1.39304
120874964	chr12:120874964:T:C	7.309e-07	-2.2364e-10	-1.22582
120875190	chr12:120875190:T:C	6.11081e-07	-2.2364e-10	-1.40487
120875265	chr12:120875265:A:T	6.66825e-07	-2.2364e-10	-1.31757
120875732	chr12:120875732:GA:G	1.22648e-06	0.695215	-1.40341
120875783	chr12:120875783:A:G	6.98629e-07	-2.2364e-10	-1.27097
120876253	chr12:120876253:T:C	9.88429e-07	0.424594	-1.34857
120876477	chr12:120876477:C:T	1.08692e-06	0.569509	-1.3985
120877391	chr12:120877391:T:C	1.63346e-07	-1.47682	-1.2474
120877799	chr12:120877799:A:G	7.29218e-07	-2.2364e-10	-1.22812
120877827	chr12:120877827:A:G	1.37665e-07	-1.49095	-1.40432
120878034	chr12:120878034:AATT:A	1.24604e-07	-1.60329	-1.39166
120878307	chr12:120878307:T:C	1.58236e-07	-1.47899	-1.27702
120878871	chr12:120878871:T:C	1.31343e-07	-1.62375	-1.31853
120878958	chr12:120878958:A:G	5.99507e-07	-1.42399	-7.29212e-10
120878975	chr12:120878975:T:C	8.95883e-07	0.358638	-1.38092
120879272	chr12:120879272:G:T	9.96122e-07	0.3721	-1.28832
120880181	chr12:120880181:G:A	2.1304e-06	-0.156031	-7.29212e-10
120880294	chr12:120880294:A:T	1.23193e-07	-1.60218	-1.40416
120880967	chr12:120880967:T:A	5.22893e-07	-1.56072	-7.29212e-10
120881211	chr12:120881211:G:A	1.12787e-06	-2.2364e-10	-0.79201
120881614	chr12:120881614:T:C	1.32378e-07	-1.62959	-1.30485
120881816	chr12:120881816:C:A	1.41932e-07	-1.46013	-1.40461
120882803	chr12:120882803:A:G	1.62526e-06	0.974436	-1.40111
120882811	chr12:120882811:T:G	1.23659e-07	-1.60047	-1.4021
120883121	chr12:120883121:G:A	6.90121e-07	-2.2364e-10	-1.28323
120883957	chr12:120883957:C:T	5.16625e-07	-1.57278	-7.29212e-10
120884031	chr12:120884031:G:A	7.21676e-07	-2.2364e-10	-1.23852
120884892	chr12:120884892:T:C	1.26062e-07	-1.5828	-1.40052
120885426	chr12:120885426:C:T	1.23583e-06	0.699967	-1.40056
120885976	chr12:120885976:T:G	6.11313e-07	-2.2364e-10	-1.40449
120886033	chr12:120886033:T:C	8.05068e-07	-2.2364e-10	-1.12917
120886097	chr12:120886097:C:A	5.09807e-07	-1.58606	-7.29212e-10
120886182	chr12:120886182:T:C	1.25582e-06	0.715616	-1.40016
120886282	chr12:120886282:C:T	5.11396e-07	-1.58295	-7.29212e-10
120886312	chr12:120886312:T:A	9.28817e-07	0.374711	-1.36089
120886534	chr12:120886534:C:T	7.39937e-07	-2.2364e-10	-1.21353
120886867	chr12:120886867:A:AGC	5.1169e-07	-1.58237	-7.29212e-10
120886924	chr12:120886924:A:G	9.13921e-07	0.354848	-1.3572
120887164	chr12:120887164:G:A	6.97003e-07	-2.2364e-10	-1.2733
120887228	chr12:120887228:G:A	1.3262e-06	0.765016	-1.39504
120887237	chr12:120887237:G:A	1.93148e-06	-2.2364e-10	-0.254053
120887518	chr12:120887518:C:T	1.68167e-06	1.01229	-1.40484
120887743	chr12:120887743:A:G	6.77207e-07	-2.2364e-10	-1.30212
120888092	chr12:120888092:T:C	1.59021e-06	0.947155	-1.39563
120888247	chr12:120888247:C:T	1.24042e-07	-1.6086	-1.39087
120888605	chr12:120888605:C:T	6.11292e-07	-2.2364e-10	-1.40452
120888902	chr12:120888902:T:C	1.76842e-06	1.06121	-1.40346
120889190	chr12:120889190:T:C	1.32099e-07	-1.62711	-1.30943
120889377	chr12:120889377:A:C	1.24341e-07	-1.59419	-1.40288
120889458	chr12:120889458:T:C	1.2477e-07	-1.60524	-1.38838
120889800	chr12:120889800:TG:T	9.28131e-07	0.344507	-1.33143
120889820	chr12:120889820:C:A	1.24347e-07	-1.60657	-1.39044
120889939	chr12:120889939:C:T	1.74937e-06	1.04959	-1.40268
120889985	chr12:120889985:C:T	6.40589e-07	-2.2364e-10	-1.35771
120890279	chr12:120890279:T:G	9.41953e-07	0.386579	-1.35872
120890311	chr12:120890311:A:G	7.16262e-07	-2.2364e-10	-1.24605
120890479	chr12:120890479:C:T	1.23842e-07	-1.61498	-1.3861
120890553	chr12:120890553:T:C	1.25169e-07	-1.60098	-1.38945
120890576	chr12:120890576:C:T	9.67711e-07	-2.2364e-10	-0.945161
120890804	chr12:120890804:C:T	7.45913e-07	-2.2364e-10	-1.20548
120890959	chr12:120890959:G:A	1.24739e-07	-1.60612	-1.38776
120891331	chr12:120891331:T:C	7.32767e-07	-2.2364e-10	-1.22327
120891336	chr12:120891336:G:T	3.30609e-06	-2.2364e-10	0.283428
120891703	chr12:120891703:A:C	6.21934e-07	-2.2364e-10	-1.38726
120891753	chr12:120891753:A:G	7.27694e-07	-2.2364e-10	-1.23021
120891957	chr12:120891957:T:C	1.61125e-07	-1.43223	-1.30569
120892164	chr12:120892164:T:C	9.10451e-07	0.358815	-1.36497
120892228	chr12:120892228:T:C	1.3036e-07	-1.62962	-1.32018
120892283	chr12:120892283:G:A	1.25109e-07	-1.59478	-1.39612
120892569	chr12:120892569:T:C	1.54447e-06	0.919253	-1.39691
120892688	chr12:120892688:A:T	1.33031e-07	-1.61105	-1.31846
120892751	chr12:120892751:G:A	3.91407e-06	-2.2364e-10	0.452239
120893028	chr12:120893028:T:C	5.13671e-07	-1.57851	-7.29212e-10
120893225	chr12:120893225:C:T	1.55577e-06	0.931809	-1.40218
120893482	chr12:120893482:G:A	1.77535e-06	1.06303	-1.40136
120893602	chr12:120893602:C:G	5.06295e-07	-1.59298	-7.29212e-10
120893608	chr12:120893608:A:T	6.33517e-07	-2.2364e-10	-1.36881
120894023	chr12:120894023:A:G	7.08027e-07	-2.2364e-10	-1.25761
120894185	chr12:120894185:G:A	8.00109e-07	-2.2364e-10	-1.13535
120894454	chr12:120894454:T:A	7.45782e-07	-2.2364e-10	-1.20566
120894645	chr12:120894645:A:C	7.65183e-07	-2.2364e-10	-1.17998
120894658	chr12:120894658:A:G	5.92007e-07	-1.43658	-7.29212e-10
120894769	chr12:120894769:A:C	1.24121e-07	-1.60224	-1.3966
120894790	chr12:120894790:A:G	1.09977e-06	-0.817242	-7.29212e-10
120894821	chr12:120894821:C:G	1.229e-07	-1.61042	-1.3983
120894852	chr12:120894852:C:A	7.37375e-07	-2.2364e-10	-1.217
120894922	chr12:120894922:G:A	1.65817e-06	-2.2364e-10	-0.406625
120894990	chr12:120894990:C:T	7.37731e-07	-2.2364e-10	-1.21652
120895036	chr12:120895036:G:C	1.20949e-06	-0.722139	-7.29212e-10
120895070	chr12:120895070:A:G	1.39926e-06	0.815546	-1.39194
120895150	chr12:120895150:G:A	1.30792e-06	0.601324	-1.24523
120895291	chr12:120895291:T:C	7.37013e-07	-2.2364e-10	-1.21749
120896079	chr12:120896079:T:C	1.30338e-07	-1.62745	-1.32252
120896261	chr12:120896261:G:A	1.48607e-07	-1.50881	-1.30998
120896330	chr12:120896330:C:A	5.02555e-07	-1.60039	-7.29212e-10
120896662	chr12:120896662:C:G	3.16508e-06	-2.2364e-10	0.239839
120896893	chr12:120896893:T:C	5.23056e-07	-1.56041	-7.29212e-10
120897160	chr12:120897160:G:A	1.84061e-06	-2.2364e-10	-0.30224
120897452	chr12:120897452:G:A	1.22359e-07	-1.61814	-1.39499
120897639	chr12:120897639:C:T	5.39769e-07	-1.52895	-7.29212e-10
120897655	chr12:120897655:G:A	6.22156e-07	-2.2364e-10	-1.3869
120897745	chr12:120897745:C:T	1.24142e-07	-1.60875	-1.38992
120897849	chr12:120897849:C:T	7.84102e-07	-2.2364e-10	-1.15555
120898413	chr12:120898413:G:T	7.25342e-07	-2.2364e-10	-1.23345
120898460	chr12:120898460:G:A	1.2553e-07	-1.60115	-1.3864
120898903	chr12:120898903:C:G	8.35047e-07	-2.2364e-10	-1.09261
120899376	chr12:120899376:T:C	1.17739e-06	0.609573	-1.35861
120899401	chr12:120899401:T:C	7.1326e-07	-2.2364e-10	-1.25025
120899974	chr12:120899974:T:C	1.28956e-07	-1.6302	-1.33042
120900065	chr12:120900065:C:G	7.29575e-07	-2.2364e-10	-1.22763
120900416	chr12:120900416:A:G	7.16414e-07	-1.24584	-7.29212e-10
120900428	chr12:120900428:G:T	1.25191e-07	-1.60203	-1.38822
120900537	chr12:120900537:A:G	1.7069e-07	-1.50987	-1.17038
120900620	chr12:120900620:T:G	5.1044e-07	-1.58482	-7.29212e-10
120901031	chr12:120901031:T:C	2.18505e-06	-2.2364e-10	-0.130701
120901143	chr12:120901143:C:T	1.7093e-07	-1.50662	-1.17223
120901203	chr12:120901203:G:A	2.16006e-07	-1.55578	-0.889014
120901497	chr12:120901497:A:G	5.29967e-07	-1.54728	-7.29212e-10
120901895	chr12:120901895:T:A	5.38284e-07	-1.53171	-7.29212e-10
120902172	chr12:120902172:T:G	1.27199e-07	-1.60883	-1.36552
120902244	chr12:120902244:CCTT:C	7.49227e-07	-0.802307	-0.398746
120902265	chr12:120902265:T:C	1.25832e-06	0.694478	-1.37704
120902404	chr12:120902404:C:T	7.48874e-07	-2.2364e-10	-1.20152
120902443	chr12:120902443:T:C	1.0002e-06	0.401205	-1.31334
120902560	chr12:120902560:T:C	1.2874e-06	0.717795	-1.37751
120902625	chr12:120902625:A:G	5.46312e-07	-1.5169	-7.29212e-10
120902942	chr12:120902942:T:C	7.32109e-07	-2.2364e-10	-1.22416
120902946	chr12:120902946:T:A	5.2368e-07	-1.55921	-7.29212e-10
120902996	chr12:120902996:T:C	1.19573e-06	0.643207	-1.37679
120903273	chr12:120903273:A:C	1.4831e-07	-1.52871	-1.29208
120903692	chr12:120903692:C:T	1.4108e-07	-1.46919	-1.40158
120904046	chr12:120904046:A:G	7.25292e-07	-2.2364e-10	-1.23352
120904130	chr12:120904130:C:G	8.30011e-07	0.236248	-1.3349
120904152	chr12:120904152:G:A	7.33756e-07	-2.2364e-10	-1.22192
120904343	chr12:120904343:C:T	6.38006e-07	-2.2364e-10	-1.36175
120904931	chr12:120904931:A:G	7.31286e-07	-2.2364e-10	-1.22529
120905050	chr12:120905050:A:G	8.0187e-07	-2.2364e-10	-1.13315
120905147	chr12:120905147:G:A	1.28576e-07	-1.60669	-1.35689
120905501	chr12:120905501:C:G	7.10047e-07	-2.2364e-10	-1.25476
120905554	chr12:120905554:C:T	7.48268e-07	-2.2364e-10	-1.20233
120905639	chr12:120905639:C:T	1.26981e-07	-1.6001	-1.37596
120905695	chr12:120905695:AAAAAG:A	6.84842e-07	-2.2364e-10	-1.29091
120905701	chr12:120905701:A:AAAAAG	6.84989e-07	-2.2364e-10	-1.29069
120905756	chr12:120905756:A:C	1.20653e-07	-1.62227	-1.40491
120905801	chr12:120905801:C:T	6.11445e-07	-2.2364e-10	-1.40427
120905870	chr12:120905870:T:C	1.57412e-07	-1.46498	-1.29625
120906090	chr12:120906090:T:A	1.67446e-06	0.976236	-1.37308
120906354	chr12:120906354:G:A	7.23392e-07	-2.2364e-10	-1.23614
120906356	chr12:120906356:G:A	7.21766e-07	-2.2364e-10	-1.23839
120906376	chr12:120906376:G:A	5.15431e-07	-1.57509	-7.29212e-10
120906700	chr12:120906700:G:A	5.21393e-07	-1.56359	-7.29212e-10
120906712	chr12:120906712:T:C	4.81415e-06	0.65922	-7.29212e-10
120906771	chr12:120906771:A:T	8.7985e-07	0.305501	-1.34584
120906931	chr12:120906931:C:T	7.31999e-07	-2.2364e-10	-1.22431
120907119	chr12:120907119:C:A	1.253e-07	-1.60743	-1.38195
120907829	chr12:120907829:G:A	7.11374e-07	-2.2364e-10	-1.2529
120908625	chr12:120908625:C:T	1.1571e-06	0.637386	-1.40381
120908770	chr12:120908770:C:T	7.98285e-07	-2.2364e-10	-1.13763
120909345	chr12:120909345:G:C	6.38886e-07	-1.36037	-7.29212e-10
120909473	chr12:120909473:G:A	2.17202e-06	-2.2364e-10	-0.136682
120909856	chr12:120909856:C:T	2.17202e-06	-2.2364e-10	-0.136682
120909871	chr12:120909871:T:C	5.1893e-07	-1.56833	-7.29212e-10
120909910	chr12:120909910:G:A	1.3997e-06	0.661231	-1.23731
120910184	chr12:120910184:T:C	6.32261e-07	-2.2364e-10	-1.37079
120910498	chr12:120910498:A:G	6.03046e-07	-1.4181	-7.29212e-10
120910821	chr12:120910821:T:C	6.28006e-07	-2.2364e-10	-1.37754
120910846	chr12:120910846:T:C	1.29603e-06	0.751873	-1.4049
120911466	chr12:120911466:G:A	1.20312e-07	-1.62761	-1.40239
120911624	chr12:120911624:C:A	1.59241e-07	-1.41504	-1.33464
120911714	chr12:120911714:T:G	6.68122e-07	-2.2364e-10	-1.31562
120911755	chr12:120911755:C:T	6.59064e-07	-2.2364e-10	-1.32927
120911819	chr12:120911819:C:T	7.59532e-07	-2.2364e-10	-1.18739
120911883	chr12:120911883:A:C	1.20922e-07	-1.62033	-1.40462
120911887	chr12:120911887:A:C	1.16063e-06	-2.2364e-10	-0.763376
120912603	chr12:120912603:G:T	6.68473e-07	-2.2364e-10	-1.3151
120912976	chr12:120912976:C:A	5.13019e-07	-1.57978	-7.29212e-10
120913119	chr12:120913119:T:C	2.64031e-07	-0.845209	-1.39882
120913162	chr12:120913162:G:A	5.14355e-07	-1.57718	-7.29212e-10
120913292	chr12:120913292:T:G	6.4036e-07	-2.2364e-10	-1.35806
120913401	chr12:120913401:AT:A	6.12088e-07	-2.2364e-10	-1.40322
120913631	chr12:120913631:C:T	6.98951e-07	-2.2364e-10	-1.27051
120913926	chr12:120913926:T:A	1.18362e-06	0.659776	-1.40353
120914131	chr12:120914131:C:T	2.15998e-06	1.25894	-1.40118
120914211	chr12:120914211:G:A	1.65159e-06	-2.2364e-10	-0.410603
120914403	chr12:120914403:G:A	1.1621e-06	0.635532	-1.39764
120914508	chr12:120914508:C:T	6.95661e-07	-2.2364e-10	-1.27523
120914773	chr12:120914773:C:T	7.39983e-07	-2.2364e-10	-1.21347
120914842	chr12:120914842:C:A	6.90877e-07	-2.2364e-10	-1.28213
120915017	chr12:120915017:C:T	8.85541e-07	-2.2364e-10	-1.0339
120915171	chr12:120915171:A:G	3.08482e-06	1.61309	-1.39893
120915285	chr12:120915285:T:G	3.45308e-06	1.62647	-1.29954
120915772	chr12:120915772:C:T	5.16366e-07	-1.57328	-7.29212e-10
120915902	chr12:120915902:G:C	8.37341e-07	-2.2364e-10	-1.08986
120916103	chr12:120916103:A:G	1.47888e-07	-1.50789	-1.31575
120916672	chr12:120916672:G:A	6.27447e-07	-2.2364e-10	-1.37844
120916686	chr12:120916686:T:C	1.08848e-06	0.521307	-1.34886
120916807	chr12:120916807:C:T	1.0741e-06	-2.2364e-10	-0.840859
120917153	chr12:120917153:C:T	1.33528e-06	0.637647	-1.26084
120917512	chr12:120917512:C:T	8.80584e-07	-2.2364e-10	-1.03951
120917682	chr12:120917682:C:T	5.24317e-07	-1.558	-7.29212e-10
120918048	chr12:120918048:T:C	5.11287e-07	-1.58316	-7.29212e-10
120918263	chr12:120918263:A:G	8.35345e-07	-2.2364e-10	-1.09225
120918385	chr12:120918385:A:G	7.86827e-07	-2.2364e-10	-1.15209
120918405	chr12:120918405:T:C	8.52754e-07	-2.2364e-10	-1.07162
120919891	chr12:120919891:G:A	1.22726e-06	0.683767	-1.39132
120920092	chr12:120920092:T:C	4.16527e-06	0.514442	-7.29212e-10
120920405	chr12:120920405:C:G	1.97666e-06	1.16604	-1.39697
120920883	chr12:120920883:G:A	7.27041e-07	-2.2364e-10	-1.23111
120921586	chr12:120921586:A:G	6.80005e-07	-2.2364e-10	-1.29799
120921651	chr12:120921651:A:C	5.19235e-07	-1.56774	-7.29212e-10
120921783	chr12:120921783:G:A	2.89548e-06	1.54667	-1.39586
120921824	chr12:120921824:C:A	6.72441e-07	-2.2364e-10	-1.30918
120922095	chr12:120922095:G:A	1.01503e-06	-2.2364e-10	-0.897423
120922992	chr12:120922992:T:C	6.65971e-07	-1.31885	-7.29212e-10
120923029	chr12:120923029:C:T	6.6283e-07	-2.2364e-10	-1.32358
120923156	chr12:120923156:G:A	1.80606e-06	1.08134	-1.40253
120923586	chr12:120923586:T:C	1.29235e-06	0.710961	-1.36683
120923968	chr12:120923968:A:T	1.46065e-07	-1.62648	-1.20956
120924129	chr12:120924129:G:C	1.38931e-07	-1.60286	-1.28325
120924475	chr12:120924475:C:T	6.61297e-07	-2.2364e-10	-1.32589
120924477	chr12:120924477:A:C	1.2629e-06	0.718976	-1.3979
120924521	chr12:120924521:T:C	1.17496e-06	0.64415	-1.39525
120924605	chr12:120924605:G:A	1.90735e-07	-1.1646	-1.40461
120924737	chr12:120924737:A:G	1.21368e-06	0.683159	-1.40184
120924906	chr12:120924906:G:A	5.82862e-07	-1.45214	-7.29212e-10
120925695	chr12:120925695:A:G	1.65198e-07	-1.32928	-1.38367
120925786	chr12:120925786:G:T	1.53042e-07	-1.62837	-1.16101
120925795	chr12:120925795:T:C	1.23544e-06	0.694342	-1.39525
120925921	chr12:120925921:T:C	1.19341e-06	0.418615	-1.15414
120926020	chr12:120926020:T:C	1.10786e-06	0.592877	-1.40279
120926032	chr12:120926032:C:T	2.80739e-06	1.50003	-1.38011
120926033	chr12:120926033:T:C	1.27226e-06	0.678541	-1.35009
120926222	chr12:120926222:T:C	7.62569e-06	1.73671	-0.61753
120926334	chr12:120926334:C:T	1.71816e-06	-2.2364e-10	-0.371086
120926389	chr12:120926389:C:G	1.27174e-06	-2.2364e-10	-0.671952
120926449	chr12:120926449:T:C	5.18623e-07	-1.56892	-7.29212e-10
120926520	chr12:120926520:C:T	5.09221e-07	-1.58721	-7.29212e-10
120926579	chr12:120926579:C:T	1.33803e-06	-2.2364e-10	-0.621143
120926819	chr12:120926819:ACT:A	3.2381e-07	-1.11642	-0.923516
120927550	chr12:120927550:TATATA:T	6.48828e-07	-1.34493	-7.29212e-10
120929209	chr12:120929209:T:C	5.16696e-07	-1.57264	-7.29212e-10
120930333	chr12:120930333:A:AC	9.38296e-07	-2.2364e-10	-0.976029
120930454	chr12:120930454:C:T	5.98669e-07	-1.42538	-7.29212e-10
120930665	chr12:120930665:C:T	1.84241e-07	-1.421	-1.18286
120930715	chr12:120930715:A:T	5.43128e-06	0.779836	-7.29212e-10
120930758	chr12:120930758:C:G	9.61589e-07	-2.2364e-10	-0.951507
120930793	chr12:120930793:G:A	6.14529e-07	-2.2364e-10	-1.39924
120930821	chr12:120930821:T:C	6.1506e-07	-2.2364e-10	-1.39837
120931025	chr12:120931025:G:A	2.24169e-07	-1.09746	-1.31023
120932157	chr12:120932157:T:G	4.05105e-07	-1.57325	-0.242694
120932298	chr12:120932298:T:C	6.55386e-07	-2.2364e-10	-1.33487
120932489	chr12:120932489:A:G	6.28085e-07	-2.2364e-10	-1.37742
120932508	chr12:120932508:T:C	5.04733e-07	-1.59606	-7.29212e-10
120932528	chr12:120932528:G:A	5.20327e-07	-1.56564	-7.29212e-10
120932623	chr12:120932623:C:T	9.98447e-07	-2.2364e-10	-0.913893
120932719	chr12:120932719:A:G	5.10775e-07	-1.58416	-7.29212e-10
120933286	chr12:120933286:C:A	6.4796e-07	-2.2364e-10	-1.34627
120933347	chr12:120933347:A:G	9.66559e-07	-2.2364e-10	-0.946352
120933430	chr12:120933430:C:T	3.8778e-07	-1.29063	-0.569027
120933590	chr12:120933590:C:T	7.27449e-07	-2.2364e-10	-1.23055
120933928	chr12:120933928:G:A	5.21047e-07	-1.56425	-7.29212e-10
120934202	chr12:120934202:T:C	5.15944e-07	-1.5741	-7.29212e-10
120934310	chr12:120934310:A:AGT	5.2309e-07	-1.56034	-7.29212e-10
120934706	chr12:120934706:A:G	2.14807e-07	-1.41312	-1.03723
120934960	chr12:120934960:A:G	1.03399e-06	0.414392	-1.29331
120935886	chr12:120935886:C:T	3.65782e-06	1.67481	-1.29029
120935945	chr12:120935945:T:C	1.32517e-07	-1.6111	-1.32228
120936061	chr12:120936061:C:T	6.17003e-07	-2.2364e-10	-1.39522
120936461	chr12:120936461:C:T	2.88645e-06	1.54722	-1.39954
120936924	chr12:120936924:A:G	4.01066e-06	1.87734	-1.40072
120937009	chr12:120937009:A:T	9.62947e-07	-2.2364e-10	-0.950096
120937534	chr12:120937534:T:C	5.81952e-07	-1.45371	-7.29212e-10
120937755	chr12:120937755:A:T	4.98381e-07	-1.60166	-0.00706513
120937780	chr12:120937780:C:T	4.87621e-07	-1.63056	-7.29212e-10
120937781	chr12:120937781:A:C	1.31621e-07	-1.62297	-1.3172
120937874	chr12:120937874:C:T	3.53642e-07	-1.62572	-0.326083
120938613	chr12:120938613:C:T	1.23915e-07	-1.6003	-1.4002
120938847	chr12:120938847:CAGGCATGGTGGTGCATGCCTAT:C	1.2164e-07	-1.62786	-1.39117
120939284	chr12:120939284:T:C	7.30467e-07	-2.2364e-10	-1.22641
120939340	chr12:120939340:G:T	6.12739e-07	-2.2364e-10	-1.40216
120939526	chr12:120939526:A:G	1.67627e-07	-1.29497	-1.40339
120939764	chr12:120939764:G:T	5.6512e-07	-1.48306	-7.29212e-10
120940042	chr12:120940042:CTG:C	4.2846e-06	1.85569	-1.313
120940332	chr12:120940332:A:G	3.36861e-07	-1.62432	-0.376102
120940429	chr12:120940429:C:T	1.76296e-06	-2.2364e-10	-0.345347
120940582	chr12:120940582:C:T	6.12721e-07	-2.2364e-10	-1.40218
120940663	chr12:120940663:G:A	4.93636e-07	-1.6183	-7.29212e-10
120940674	chr12:120940674:C:T	1.85879e-07	-1.61438	-0.98062
120940678	chr12:120940678:C:T	7.26324e-07	-2.2364e-10	-1.2321
120940710	chr12:120940710:G:A	2.95366e-07	-1.49538	-0.636501
120941074	chr12:120941074:G:A	5.69484e-07	-1.47536	-7.29212e-10
120941460	chr12:120941460:T:C	6.63625e-07	-2.2364e-10	-1.32238
120941667	chr12:120941667:A:G	8.04128e-07	-2.2364e-10	-1.13034
120942076	chr12:120942076:G:A	6.2113e-07	-2.2364e-10	-1.38855
120942136	chr12:120942136:T:G	6.25622e-07	-1.38135	-7.29212e-10
120942503	chr12:120942503:G:A	6.34515e-07	-2.2364e-10	-1.36723
120942654	chr12:120942654:T:C	6.12168e-07	-2.2364e-10	-1.40309
120942738	chr12:120942738:G:A	4.92934e-07	-1.61972	-7.29212e-10
120942741	chr12:120942741:T:C	0.0180784	7.91352	0.976608
120942852	chr12:120942852:T:G	1.2228e-06	-0.711197	-7.29212e-10
120943476	chr12:120943476:G:A	2.0195e-06	-2.2364e-10	-0.209487
120943483	chr12:120943483:C:T	1.27814e-06	-0.0398854	-0.627049
120943488	chr12:120943488:C:G	2.07742e-06	1.19647	-1.37768
120943558	chr12:120943558:T:A	7.64652e-07	-2.2364e-10	-1.18067
120943559	chr12:120943559:G:C	1.01561e-06	-2.2364e-10	-0.896853
120943726	chr12:120943726:A:G	5.70204e-06	-2.2364e-10	0.828485
120944324	chr12:120944324:T:C	1.0611e-06	-2.2364e-10	-0.85303
120944777	chr12:120944777:C:T	1.09874e-06	-2.2364e-10	-0.818176
120944866	chr12:120944866:C:T	6.78058e-07	-2.2364e-10	-1.30086
120945258	chr12:120945258:T:A	2.39766e-06	1.36679	-1.40464
120945339	chr12:120945339:C:T	4.94406e-07	-1.61674	-7.29212e-10
120945555	chr12:120945555:T:C	1.0894e-06	-2.2364e-10	-0.826714
120945859	chr12:120945859:C:T	5.46729e-07	-1.51614	-7.29212e-10
120945906	chr12:120945906:C:T	7.45485e-07	-2.2364e-10	-1.20606
120946599	chr12:120946599:C:T	6.02323e-07	-1.4193	-7.29212e-10
120946692	chr12:120946692:T:C	0.118858	10.1997	0.573605
120946863	chr12:120946863:A:C	6.11964e-07	-2.2364e-10	-1.40342
120946950	chr12:120946950:G:C	5.57146e-07	-1.49727	-7.29212e-10
120947029	chr12:120947029:C:T	4.8885e-07	-1.62804	-7.29212e-10
120947416	chr12:120947416:C:A	1.22487e-06	-2.2364e-10	-0.709505
120947621	chr12:120947621:G:T	1.41171e-06	-2.2364e-10	-0.56754
120947676	chr12:120947676:C:T	4.92643e-07	-1.62031	-7.29212e-10
120948460	chr12:120948460:C:T	3.3765e-06	-0.567283	0.871785
120948690	chr12:120948690:G:A	3.62426e-07	-1.62282	-0.304455
120948729	chr12:120948729:A:G	1.43579e-06	0.702306	-1.25293
120949677	chr12:120949677:T:C	3.07505e-06	1.60698	-1.396
120950027	chr12:120950027:C:T	6.11327e-07	-2.2364e-10	-1.40446
120950224	chr12:120950224:C:T	4.92458e-07	-1.62069	-7.29212e-10
120950322	chr12:120950322:G:A	2.74457e-07	-0.91883	-1.28647
120950343	chr12:120950343:G:T	1.9507e-06	-0.244149	-7.29212e-10
120950362	chr12:120950362:C:T	2.65515e-06	1.43387	-1.3697
120950400	chr12:120950400:C:T	6.11878e-07	-2.2364e-10	-1.40356
120950661	chr12:120950661:A:G	1.143e-06	-2.2364e-10	-0.778681
120950693	chr12:120950693:C:A	6.17668e-07	-2.2364e-10	-1.39414
120950860	chr12:120950860:C:T	1.0257e-06	-2.2364e-10	-0.88696
120950938	chr12:120950938:T:C	1.29624e-07	-1.6264	-1.32906
120950968	chr12:120950968:T:G	9.09449e-06	1.19737	0.0979604
120951159	chr12:120951159:A:C	0.0647891	9.4392	0.727351
120951268	chr12:120951268:G:A	6.41454e-07	-2.2364e-10	-1.35636
120951697	chr12:120951697:C:T	2.85999e-07	-0.802951	-1.36115
120951713	chr12:120951713:T:C	1.30577e-07	-1.62913	-1.31901
120951770	chr12:120951770:G:A	5.73816e-07	-1.46779	-7.29212e-10
120951870	chr12:120951870:G:A	4.29721e-06	-2.2364e-10	0.545626
120951992	chr12:120951992:A:C	1.30193e-07	-1.62936	-1.32171
120952275	chr12:120952275:A:G	0.0480436	9.25927	0.608257
120952503	chr12:120952503:G:A	6.28314e-07	-2.2364e-10	-1.37705
120952965	chr12:120952965:A:T	1.02296e-06	-2.2364e-10	-0.889635
120953005	chr12:120953005:C:T	4.42973e-06	1.86264	-1.28664
120954237	chr12:120954237:G:A	0.0048152	7.48058	0.0866134
120954292	chr12:120954292:C:T	2.48148e-07	-0.988324	-1.31775
120954538	chr12:120954538:C:T	0.0173092	7.74175	1.10491
120954659	chr12:120954659:C:A	1.09717e-05	0.628557	0.85442
120955083	chr12:120955083:G:A	6.92709e-06	2.22067	-1.19757
120955385	chr12:120955385:C:T	7.20181e-07	-2.2364e-10	-1.24059
120955387	chr12:120955387:G:A	9.70777e-07	-2.2364e-10	-0.941997
120955540	chr12:120955540:C:T	1.64232e-06	-1.09314	0.676915
120955635	chr12:120955635:T:A	5.78926e-07	-1.45892	-7.29212e-10
120955665	chr12:120955665:T:C	1.23095e-07	-1.63046	-1.37668
120956215	chr12:120956215:G:A	2.25888e-06	0.366174	-0.463642
120956320	chr12:120956320:A:G	1.22055e-07	-1.63058	-1.38504
120956386	chr12:120956386:G:T	6.18062e-07	-2.2364e-10	-1.39351
120956461	chr12:120956461:G:A	1.21095e-06	-2.2364e-10	-0.720933
120956624	chr12:120956624:G:T	7.13317e-07	-2.2364e-10	-1.25017
120956638	chr12:120956638:C:T	2.69947e-05	1.01128	1.37202
120956821	chr12:120956821:T:C	5.31166e-07	-1.54502	-7.29212e-10
120957184	chr12:120957184:G:A	6.23048e-07	-2.2364e-10	-1.38547
120957204	chr12:120957204:T:C	6.26122e-07	-2.2364e-10	-1.38055
120957408	chr12:120957408:C:T	9.80319e-07	-2.2364e-10	-0.932217
120957667	chr12:120957667:C:T	6.42148e-06	2.09436	-1.14705
120957915	chr12:120957915:G:A	5.7012e-07	-1.47425	-7.29212e-10
120958605	chr12:120958605:C:A	1.56181e-06	-2.2364e-10	-0.466493
120958805	chr12:120958805:T:C	1.19105e-06	-2.2364e-10	-0.737502
120958843	chr12:120958843:T:C	1.22903e-06	0.376896	-1.08301
120958880	chr12:120958880:C:G	6.12812e-07	-2.2364e-10	-1.40204
120958960	chr12:120958960:G:A	1.80336e-05	-2.2364e-10	1.9799
120959043	chr12:120959043:G:A	1.08963e-06	-2.2364e-10	-0.826497
120959379	chr12:120959379:G:A	9.53244e-07	-2.2364e-10	-0.960223
120959821	chr12:120959821:A:G	2.35146e-05	-2.2364e-10	2.24528
120960072	chr12:120960072:A:G	0.07723	9.08045	1.26175
120960291	chr12:120960291:G:A	2.92866e-07	-0.833053	-1.30732
120960306	chr12:120960306:C:T	6.14113e-07	-2.2364e-10	-1.39992
120960485	chr12:120960485:G:A	8.52886e-07	-1.07147	-7.29212e-10
120960808	chr12:120960808:C:G	8.82957e-07	-2.2364e-10	-1.03682
120960851	chr12:120960851:A:C	0.0709272	8.9255	1.33157
120960854	chr12:120960854:G:T	0.0719847	8.9403	1.33157
120961607	chr12:120961607:A:G	2.62953e-06	1.44786	-1.39339
120961639	chr12:120961639:G:A	8.1377e-07	-2.2364e-10	-1.11842
120961647	chr12:120961647:G:A	5.47876e-07	-1.51404	-7.29212e-10
120961678	chr12:120961678:A:T	7.78792e-07	-2.2364e-10	-1.16235
120962129	chr12:120962129:C:T	5.46011e-07	-1.51746	-7.29212e-10
120962271	chr12:120962271:A:T	1.15388e-05	-2.2364e-10	1.53338
120962402	chr12:120962402:T:C	3.79136e-06	1.51127	-1.09088
120963091	chr12:120963091:T:C	3.18039e-06	1.6092	-1.36454
120963134	chr12:120963134:C:T	2.23208e-05	-2.2364e-10	2.19318
120964608	chr12:120964608:A:G	5.18661e-07	-1.56884	-7.29212e-10
120964837	chr12:120964837:G:A	3.69759e-06	1.45702	-1.06168
120964888	chr12:120964888:C:T	3.03796e-06	0.600497	-0.401649
120965129	chr12:120965129:C:T	1.9817e-06	-0.269481	0.0410958
120965189	chr12:120965189:T:C	5.383e-07	-1.53168	-7.29212e-10
120965559	chr12:120965559:C:G	8.98133e-07	-2.2364e-10	-1.01978
120965921	chr12:120965921:G:A	0.0308529	8.4501	0.974547
120966049	chr12:120966049:C:T	1.11504e-06	0.338915	-1.14236
120966253	chr12:120966253:T:A	1.09677e-06	0.456178	-1.27615
120966428	chr12:120966428:C:T	5.33744e-07	-1.54018	-7.29212e-10
120966525	chr12:120966525:C:G	1.45377e-06	-2.2364e-10	-0.538179
120966574	chr12:120966574:A:C	8.6107e-07	-2.2364e-10	-1.06192
120966781	chr12:120966781:T:C	5.54836e-05	3.5078	-0.404048
120967120	chr12:120967120:C:T	2.22312e-06	0.420446	-0.533872
120967125	chr12:120967125:T:G	1.45146e-06	-2.2364e-10	-0.53977
120967407	chr12:120967407:T:C	4.93055e-05	3.29991	-0.314216
120967476	chr12:120967476:A:G	6.26035e-07	-2.2364e-10	-1.38069
120967485	chr12:120967485:G:A	2.20154e-06	1.1051	-1.22829
120967523	chr12:120967523:GCAGA:G	3.30858e-05	2.94609	-0.359322
120967841	chr12:120967841:G:A	7.36835e-07	0.186825	-1.40456
120968360	chr12:120968360:C:T	6.85731e-07	-2.2364e-10	-1.28961
120968384	chr12:120968384:T:A	9.58787e-07	-2.2364e-10	-0.954425
120968436	chr12:120968436:G:A	8.34055e-07	-2.2364e-10	-1.09379
120968490	chr12:120968490:G:A	3.15649e-05	2.3947	0.145
120968730	chr12:120968730:C:T	2.02752e-06	0.298475	-0.504002
120968788	chr12:120968788:AG:A	1.45288e-07	-1.60584	-1.23554
120968793	chr12:120968793:A:G	5.34512e-07	-1.53874	-7.29212e-10
120969936	chr12:120969936:A:T	5.69744e-07	-1.47491	-7.29212e-10
120970408	chr12:120970408:G:T	5.56405e-07	-1.4986	-7.29212e-10
120970431	chr12:120970431:G:A	6.55026e-07	-2.2364e-10	-1.33542
120970945	chr12:120970945:G:A	2.98803e-06	-2.2364e-10	0.182277
120971163	chr12:120971163:C:T	7.33946e-07	-2.2364e-10	-1.22166
120971170	chr12:120971170:G:C	5.54076e-07	-1.50279	-7.29212e-10
120971219	chr12:120971219:C:T	8.61006e-07	-2.2364e-10	-1.06199
120971439	chr12:120971439:G:A	1.53012e-06	0.647002	-1.134
120971640	chr12:120971640:T:C	3.56555e-06	-2.2364e-10	0.358979
120972095	chr12:120972095:C:T	1.33476e-06	-2.2364e-10	-0.623587
120972365	chr12:120972365:T:C	2.98941e-07	-0.733195	-1.38665
120972630	chr12:120972630:T:C	5.35187e-07	-1.53748	-7.29212e-10
120973094	chr12:120973094:G:A	1.43647e-06	-2.2364e-10	-0.550149
120973282	chr12:120973282:A:C	6.52276e-07	-2.2364e-10	-1.33963
120973329	chr12:120973329:C:T	3.88418e-06	-2.2364e-10	0.444573
120973768	chr12:120973768:G:A	5.56549e-07	-1.49834	-7.29212e-10
120974382	chr12:120974382:T:C	1.8562e-07	-1.47708	-1.11931
120974390	chr12:120974390:C:G	1.69572e-06	-2.2364e-10	-0.38423
120974471	chr12:120974471:A:G	8.96708e-07	-2.2364e-10	-1.02136
120974596	chr12:120974596:G:C	6.63502e-07	-2.2364e-10	-1.32256
120975223	chr12:120975223:T:C	7.00569e-07	-2.2364e-10	-1.2682
120975224	chr12:120975224:G:A	0.0076674	9.03682	-1.00443
120975368	chr12:120975368:G:A	6.19026e-07	-1.39195	-7.29212e-10
120975691	chr12:120975691:G:T	4.41677e-06	-2.2364e-10	0.573071
120976345	chr12:120976345:A:G	9.80847e-07	-2.2364e-10	-0.931678
120976582	chr12:120976582:T:C	9.72603e-07	-2.2364e-10	-0.940119
120976632	chr12:120976632:C:A	1.89772e-06	0.369143	-0.640827
120976744	chr12:120976744:T:G	1.11783e-06	-2.2364e-10	-0.80095
120977033	chr12:120977033:CT:C	4.2842e-06	-2.2364e-10	0.542596
120977112	chr12:120977112:G:A	0.0266238	9.17642	0.1008
120977163	chr12:120977163:T:C	6.18044e-07	-2.2364e-10	-1.39353
120977406	chr12:120977406:G:A	1.26173e-06	-2.2364e-10	-0.679856
120978847	chr12:120978847:A:C	0.00984025	9.40526	-1.12336
120979061	chr12:120979061:C:T	4.91374e-07	-1.62289	-7.29212e-10
120979099	chr12:120979099:G:GGAGCC	0.000935697	-2.2364e-10	5.92895
120979114	chr12:120979114:C:A	7.09729e-07	-2.2364e-10	-1.25521
120979185	chr12:120979185:A:G	0.0762938	9.7184	0.611607
120979715	chr12:120979715:C:T	4.9297e-07	-1.61965	-7.29212e-10
120980354	chr12:120980354:C:T	3.58059e-06	0.363188	-7.29212e-10
120980553	chr12:120980553:T:C	1.32822e-07	-1.55594	-1.37515
120980657	chr12:120980657:C:T	6.12854e-07	-2.2364e-10	-1.40197
120981253	chr12:120981253:T:C	6.80352e-05	4.67251	-1.36482
120981286	chr12:120981286:G:A	4.90043e-07	-1.6256	-7.29212e-10
120981737	chr12:120981737:C:T	1.45172e-07	-1.57289	-1.26929
120982019	chr12:120982019:G:A	4.87582e-07	-1.63064	-7.29212e-10
120982321	chr12:120982321:C:T	7.46614e-07	-1.20455	-7.29212e-10
120982485	chr12:120982485:G:A	6.11762e-07	-2.2364e-10	-1.40375
120982627	chr12:120982627:C:T	4.93323e-07	-1.61893	-7.29212e-10
120982799	chr12:120982799:C:T	4.13457e-06	0.507044	-7.29212e-10
120983004	chr12:120983004:G:A	0.0236863	9.75728	-0.59697
120984367	chr12:120984367:A:G	1.22612e-07	-1.60661	-1.40446
120984440	chr12:120984440:G:A	4.88544e-07	-1.62866	-7.29212e-10
120984469	chr12:120984469:T:G	7.74111e-07	-2.2364e-10	-1.16838
120984647	chr12:120984647:TGACTGGCACTCAGCA:T	0.0103319	8.96623	-0.635572
120985006	chr12:120985006:C:T	5.02603e-07	-1.60029	-7.29212e-10
120985255	chr12:120985255:T:A	7.18767e-07	-2.2364e-10	-1.24256
120985364	chr12:120985364:G:A	1.31909e-07	-1.61805	-1.31994
120985573	chr12:120985573:G:A	0.00836298	8.83534	-0.716106
120985583	chr12:120985583:A:G	0.0359891	10.0365	-0.457889
120985716	chr12:120985716:G:A	4.88358e-07	-1.62905	-7.29212e-10
120985846	chr12:120985846:G:A	4.88049e-07	-1.62968	-7.29212e-10
120985856	chr12:120985856:A:G	0.00560838	8.71623	-0.996552
120985939	chr12:120985939:C:T	4.88155e-07	-1.62946	-7.29212e-10
120986153	chr12:120986153:C:T	0.00909443	8.95365	-0.750571
120986195	chr12:120986195:C:A	1.22704e-07	-1.62858	-1.38174
120986269	chr12:120986269:A:C	6.70394e-07	-2.2364e-10	-1.31223
120986337	chr12:120986337:C:T	6.71156e-07	-2.2364e-10	-1.31109
120986538	chr12:120986538:T:G	6.11141e-07	-2.2364e-10	-1.40477
120986603	chr12:120986603:G:A	0.00724377	8.61629	-0.640731
120986648	chr12:120986648:C:T	5.69562e-06	0.827359	-7.29212e-10
120986687	chr12:120986687:C:T	0.0379226	9.95702	-0.326054
120986771	chr12:120986771:G:A	0.00796601	8.67751	-0.606908
120986948	chr12:120986948:G:C	5.78049e-07	-1.46043	-7.29212e-10
120987302	chr12:120987302:G:A	6.49672e-07	-2.2364e-10	-1.34363
120987595	chr12:120987595:T:A	1.31452e-05	-2.2364e-10	1.66372
120987649	chr12:120987649:C:T	6.59632e-07	-1.32841	-7.29212e-10
120988362	chr12:120988362:A:G	6.11052e-07	-2.2364e-10	-1.40491
120988675	chr12:120988675:C:T	0.0369419	10.4299	-0.825132
120988742	chr12:120988742:G:A	1.31993e-07	-1.55601	-1.38134
120988791	chr12:120988791:G:A	0.0168368	10.2198	-1.40086
120989405	chr12:120989405:C:T	6.16334e-07	-2.2364e-10	-1.39631
120989507	chr12:120989507:A:G	1.29025e-07	-1.60977	-1.35032
120989687	chr12:120989687:T:C	1.4302e-07	-1.51703	-1.34008
120989850	chr12:120989850:G:C	6.02245e-07	-1.41943	-7.29212e-10
120990019	chr12:120990019:G:A	2.14521e-06	0.463931	-0.613034
120990376	chr12:120990376:G:A	1.61459e-06	-2.2364e-10	-0.433259
120990393	chr12:120990393:C:T	6.15511e-07	-2.2364e-10	-1.39764
120990459	chr12:120990459:AGCCAGGCAT:A	1.52541e-07	-1.62561	-1.16705
120990866	chr12:120990866:A:G	5.16484e-07	-1.57305	-7.29212e-10
120991011	chr12:120991011:C:T	6.48379e-07	-2.2364e-10	-1.34562
120991391	chr12:120991391:T:C	0.000285792	4.0424	0.700521
120992526	chr12:120992526:T:C	5.41401e-07	-1.52593	-7.29212e-10
120992734	chr12:120992734:C:A	1.18395e-06	0.0452311	-0.78871
120993019	chr12:120993019:C:T	1.76352e-07	-1.34951	-1.2981
120993422	chr12:120993422:G:A	0.0127899	9.0319	-0.487835
120993469	chr12:120993469:T:A	4.06095e-06	1.80182	-1.31274
120993497	chr12:120993497:C:T	0.016191	9.21656	-0.436692
120994496	chr12:120994496:C:T	5.93523e-07	-1.43402	-7.29212e-10
120995740	chr12:120995740:A:C	2.17254e-05	-2.2364e-10	2.16614
120996041	chr12:120996041:A:G	1.44648e-07	-1.47147	-1.37432
120996499	chr12:120996499:G:T	6.08201e-07	-1.40959	-7.29212e-10
120996768	chr12:120996768:C:T	1.98648e-05	-2.2364e-10	2.07661
120996794	chr12:120996794:C:T	6.1118e-07	-2.2364e-10	-1.4047
120997030	chr12:120997030:G:A	0.00521492	7.97191	-0.324974
120997539	chr12:120997539:C:T	0.0120227	9.43025	-0.948034
120997624	chr12:120997624:G:A	0.0113502	9.4558	-1.03115
120997672	chr12:120997672:G:A	0.00495977	7.98162	-0.384842
120997733	chr12:120997733:A:G	4.91562e-07	-1.62251	-7.29212e-10
120997975	chr12:120997975:C:T	5.86361e-07	-0.387828	-1.05833
120998444	chr12:120998444:C:G	6.34716e-07	-2.2364e-10	-1.36692
120999418	chr12:120999418:T:C	1.67802e-07	-1.3743	-1.32301
120999579	chr12:120999579:A:G	6.84025e-07	-2.2364e-10	-1.2921
120999999	chr12:120999999:A:G	9.84645e-07	-0.399039	-0.528775
121000135	chr12:121000135:G:A	3.66696e-07	-1.30136	-0.6142
121000161	chr12:121000161:T:C	5.05479e-07	-1.59459	-7.29212e-10
121000339	chr12:121000339:C:T	1.15293e-06	0.0762213	-0.846258
121000579	chr12:121000579:T:C	1.70609e-06	0.184241	-0.562376
121000906	chr12:121000906:G:GTT	1.41681e-07	-1.46676	-1.39976
121001041	chr12:121001041:T:C	0.00375988	7.59578	-0.275977
121001389	chr12:121001389:G:T	0.00420617	7.71408	-0.28211
121001795	chr12:121001795:G:A	1.84254e-07	-1.52854	-1.07524
121002460	chr12:121002460:G:A	1.15316e-06	-0.0376633	-0.732169
121002607	chr12:121002607:GCACCCA:G	5.71499e-07	-1.47183	-7.29212e-10
121002707	chr12:121002707:A:G	5.31883e-07	-1.54367	-7.29212e-10
121003062	chr12:121003062:C:T	3.24099e-07	-1.32096	-0.718084
121003075	chr12:121003075:A:G	1.89963e-06	-0.318341	0.0476583
121003321	chr12:121003321:C:T	5.78637e-07	-1.45942	-7.29212e-10
121003637	chr12:121003637:T:C	6.48952e-06	0.957849	-7.29212e-10
121003665	chr12:121003665:A:T	5.7163e-07	-1.4716	-7.29212e-10
121004261	chr12:121004261:G:A	5.63783e-07	-1.48543	-7.29212e-10
121004396	chr12:121004396:T:A	5.44197e-06	2.12451	-1.34271
121004411	chr12:121004411:G:A	3.76767e-06	-0.38789	0.802007
121004438	chr12:121004438:C:T	5.32757e-07	-1.54203	-7.29212e-10
121004582	chr12:121004582:A:G	5.36863e-07	-1.53435	-7.29212e-10
121005030	chr12:121005030:C:T	6.34587e-07	-2.2364e-10	-1.36712
121005080	chr12:121005080:G:A	5.22154e-07	-1.56213	-7.29212e-10
121005691	chr12:121005691:C:T	7.47979e-07	-2.2364e-10	-1.20272
121005950	chr12:121005950:T:G	0.0214428	9.42265	-0.361844
121006009	chr12:121006009:G:A	7.19654e-07	-2.2364e-10	-1.24132
121006220	chr12:121006220:AAAG:A	5.04405e-07	-1.59672	-7.29212e-10
121006221	chr12:121006221:AAG:A	0.0172864	9.07022	-0.224882
121006638	chr12:121006638:CAT:C	0.0049488	7.97729	-0.38273
121006755	chr12:121006755:G:A	6.17342e-07	-2.2364e-10	-1.39467
121006870	chr12:121006870:G:T	5.17269e-06	2.12707	-1.39601
121006897	chr12:121006897:A:G	2.2394e-06	-0.413201	0.30707
121007028	chr12:121007028:A:G	1.07803e-06	-0.395008	-0.442198
121007193	chr12:121007193:G:A	4.53679e-06	0.300317	0.299563
121007624	chr12:121007624:G:A	5.68687e-07	-1.47676	-7.29212e-10
121007757	chr12:121007757:C:T	1.98366e-06	-0.227397	-7.29212e-10
121007958	chr12:121007958:A:G	5.22792e-07	-1.56091	-7.29212e-10
121008005	chr12:121008005:T:C	0.00163953	6.73631	-0.246487
121008631	chr12:121008631:C:T	6.26217e-07	-2.2364e-10	-1.3804
121008943	chr12:121008943:C:T	3.56053e-07	-1.33081	-0.6142
121009119	chr12:121009119:A:G	1.15134e-06	0.432376	-1.20379
121009217	chr12:121009217:G:A	6.0302e-07	-1.41814	-7.29212e-10
121009556	chr12:121009556:C:T	5.04083e-06	-2.2364e-10	0.705231
121009716	chr12:121009716:A:C	1.68868e-06	0.303401	-0.691791
121010356	chr12:121010356:G:C	6.22252e-07	-2.2364e-10	-1.38675
121010358	chr12:121010358:G:A	5.30319e-07	-1.54662	-7.29212e-10
121010592	chr12:121010592:C:T	1.59421e-06	0.322837	-0.7688
121010709	chr12:121010709:T:C	1.58877e-06	-2.2364e-10	-0.449381
121011048	chr12:121011048:C:T	6.16102e-07	-2.2364e-10	-1.39668
121011276	chr12:121011276:ATATAT:A	9.98444e-07	-2.2364e-10	-0.913896
121011468	chr12:121011468:T:C	1.43757e-06	-2.2364e-10	-0.549382
121012210	chr12:121012210:G:A	5.628e-07	-1.48717	-7.29212e-10
121012725	chr12:121012725:A:G	6.16398e-07	-2.2364e-10	-1.3962
121013078	chr12:121013078:G:A	2.38097e-06	-0.382392	0.337559
121013347	chr12:121013347:A:G	4.70738e-06	0.636793	-7.29212e-10
121013525	chr12:121013525:A:T	6.33382e-07	-2.2364e-10	-1.36902
121013622	chr12:121013622:T:C	0.000126267	3.89292	0.0331462
121014063	chr12:121014063:C:T	2.87032e-05	3.11533	-0.670659
121014107	chr12:121014107:C:T	1.69975e-05	2.61973	-0.699008
121014327	chr12:121014327:G:A	1.619e-07	-1.55498	-1.17813
121014701	chr12:121014701:C:T	1.32312e-06	0.447636	-1.07999
121015455	chr12:121015455:A:C	4.90352e-07	-1.62497	-7.29212e-10
121015842	chr12:121015842:A:C	5.00422e-07	-1.60464	-7.29212e-10
121016345	chr12:121016345:C:T	5.05496e-07	-1.59455	-7.29212e-10
121016698	chr12:121016698:T:A	7.93816e-07	-2.2364e-10	-1.14324
121016819	chr12:121016819:C:T	0.0145448	9.40851	-0.735862
121016969	chr12:121016969:T:C	8.5602e-05	3.53737	-7.29212e-10
121017103	chr12:121017103:G:A	0.00371208	8.40608	-1.09907
121017134	chr12:121017134:A:G	2.46438e-06	-2.2364e-10	-0.0104005
121017143	chr12:121017143:A:C	2.462e-06	-2.2364e-10	-0.0113654
121017147	chr12:121017147:A:C	2.15947e-06	-2.2364e-10	-0.142476
121017339	chr12:121017339:G:A	1.31631e-06	-0.319697	-0.317811
121017735	chr12:121017735:A:G	1.70695e-07	-1.2779	-1.40232
121017786	chr12:121017786:G:A	3.0933e-05	2.2675	0.251982
121017834	chr12:121017834:A:G	6.11119e-07	-2.2364e-10	-1.4048
121018070	chr12:121018070:C:T	0.00351956	8.23492	-0.981165
121018102	chr12:121018102:C:T	2.43692e-05	-2.2364e-10	2.28098
121018296	chr12:121018296:C:G	2.68695e-06	-0.24816	0.324226
121018497	chr12:121018497:C:G	1.76985e-06	-2.2364e-10	-0.341443
121018511	chr12:121018511:G:A	6.99801e-06	-2.2364e-10	1.03329
121018631	chr12:121018631:G:A	4.99421e-07	-1.60664	-7.29212e-10
121019221	chr12:121019221:T:C	5.09146e-07	-1.58736	-7.29212e-10
121019270	chr12:121019270:G:A	1.61025e-07	-1.62197	-1.11656
121020111	chr12:121020111:T:G	1.9402e-05	3.29499	-1.24195
121020192	chr12:121020192:G:A	1.96629e-05	3.31762	-1.25122
121020303	chr12:121020303:AT:A	1.08352e-06	-0.0903336	-0.741786
121020335	chr12:121020335:G:A	1.56981e-07	-1.36639	-1.39758
121020597	chr12:121020597:C:T	1.824e-07	-1.29283	-1.32107
121021146	chr12:121021146:C:T	8.57519e-07	-2.2364e-10	-1.06605
121021411	chr12:121021411:A:T	8.6693e-07	-2.2364e-10	-1.05514
121021541	chr12:121021541:T:C	7.35441e-07	0.0262595	-1.24588
121021548	chr12:121021548:C:T	6.3399e-07	-1.36806	-7.29212e-10
121021637	chr12:121021637:C:G	6.62766e-06	2.11396	-1.13504
121021733	chr12:121021733:C:T	1.22369e-05	2.77848	-1.18636
121021972	chr12:121021972:G:A	7.18907e-06	-2.2364e-10	1.06022
121021999	chr12:121021999:T:C	5.41717e-07	-1.52535	-7.29212e-10
121022883	chr12:121022883:T:A	8.90838e-07	0.0699035	-1.09784
121023180	chr12:121023180:G:T	3.37748e-06	-0.021908	0.3267
121023496	chr12:121023496:GC:G	2.25829e-05	3.47709	-1.27223
121024336	chr12:121024336:G:C	2.48568e-06	1.07719	-1.07898
121024354	chr12:121024354:C:T	9.38458e-07	-0.694431	-0.281425
121024433	chr12:121024433:G:A	1.39188e-07	-1.56025	-1.32401
121024449	chr12:121024449:TC:T	7.79801e-07	-2.2364e-10	-1.16106
121025232	chr12:121025232:T:A	9.16394e-07	0.184419	-1.18407
121025337	chr12:121025337:C:T	3.58428e-06	-0.0197004	0.383918
121025589	chr12:121025589:A:G	5.13575e-07	-1.5787	-7.29212e-10
121026944	chr12:121026944:G:C	4.88965e-07	-1.6278	-7.29212e-10
121027091	chr12:121027091:T:C	1.4778e-06	-0.521786	-7.29212e-10
121027305	chr12:121027305:GA:G	1.35258e-06	-0.182472	-0.427856
121028277	chr12:121028277:A:G	7.33953e-07	-2.2364e-10	-1.22165
121029846	chr12:121029846:G:A	2.10987e-07	-1.08832	-1.37998
121030258	chr12:121030258:A:G	9.22374e-05	4.79266	-1.18063
121030350	chr12:121030350:G:A	6.20566e-07	-2.2364e-10	-1.38946
121030362	chr12:121030362:G:A	6.56623e-07	-2.2364e-10	-1.33299
121030872	chr12:121030872:G:A	7.967e-05	4.63481	-1.16926
121030880	chr12:121030880:A:G	7.71175e-07	-2.2364e-10	-1.17218
121031060	chr12:121031060:C:A	0.000104575	4.66063	-0.923064
121031821	chr12:121031821:T:G	7.5966e-07	-2.2364e-10	-1.18722
121031850	chr12:121031850:C:T	8.3017e-05	3.64927	-0.142565
121032008	chr12:121032008:TG:T	8.0378e-07	-2.2364e-10	-1.13077
121032436	chr12:121032436:G:A	8.2606e-07	-2.2364e-10	-1.10343
121032704	chr12:121032704:C:T	6.9847e-07	-1.2712	-7.29212e-10
121032705	chr12:121032705:G:A	1.04733e-06	-2.2364e-10	-0.866092
121032788	chr12:121032788:A:G	1.02527e-06	-0.887386	-7.29212e-10
121032848	chr12:121032848:T:G	3.84813e-07	-0.965308	-0.902029
121032907	chr12:121032907:ATGTTTTTTTGTT:A	1.12258e-06	-2.2364e-10	-0.796708
121033007	chr12:121033007:C:T	5.73913e-07	-1.46762	-7.29212e-10
121033175	chr12:121033175:T:C	1.14835e-06	0.602308	-1.37632
121033534	chr12:121033534:G:A	0.000220216	5.8219	-1.33963
121034128	chr12:121034128:C:T	9.64193e-07	0.283393	-1.2322
121034364	chr12:121034364:G:A	1.96497e-07	-1.14053	-1.39892
121035023	chr12:121035023:CT:C	6.68943e-07	-2.2364e-10	-1.3144
121035068	chr12:121035068:A:G	3.533e-07	-0.616741	-1.33603
121035202	chr12:121035202:A:G	1.97905e-07	-1.2133	-1.31901
121035223	chr12:121035223:T:C	7.98768e-07	-2.2364e-10	-1.13702
121035251	chr12:121035251:G:T	5.11431e-07	-1.58288	-7.29212e-10
121036302	chr12:121036302:G:C	1.19347e-06	-2.2364e-10	-0.735476
121036628	chr12:121036628:G:A	6.12253e-07	-2.2364e-10	-1.40295
121036953	chr12:121036953:T:C	6.74705e-07	-2.2364e-10	-1.30582
121037168	chr12:121037168:C:A	3.40704e-07	-1.18792	-0.801163
121037480	chr12:121037480:T:C	1.23399e-06	-2.2364e-10	-0.702087
121038076	chr12:121038076:G:C	4.67172e-07	-0.999619	-0.673777
121038321	chr12:121038321:T:C	2.31888e-07	-1.1498	-1.22404
121038353	chr12:121038353:C:T	2.60276e-06	-2.2364e-10	0.044232
121038429	chr12:121038429:T:C	1.18742e-06	0.529092	-1.26965
121038477	chr12:121038477:T:C	8.279e-07	-2.2364e-10	-1.1012
121038620	chr12:121038620:A:G	3.34168e-07	-1.09984	-0.908613
121038733	chr12:121038733:G:A	1.16189e-06	-2.2364e-10	-0.762295
121038989	chr12:121038989:C:T	6.67214e-07	-2.2364e-10	-1.31698
121039007	chr12:121039007:T:C	6.57676e-07	-2.2364e-10	-1.33138
121039243	chr12:121039243:A:G	1.0819e-06	0.472147	-1.30576
121039414	chr12:121039414:A:G	1.14047e-06	-2.2364e-10	-0.780896
121039461	chr12:121039461:G:T	6.99364e-07	-2.2364e-10	-1.26992
121039713	chr12:121039713:G:A	2.22127e-07	-1.21119	-1.20565
121039809	chr12:121039809:C:T	2.87767e-07	-1.00774	-1.15021
121039837	chr12:121039837:G:A	2.19374e-07	-1.2393	-1.19002
121039990	chr12:121039990:AAG:A	1.45924e-06	-2.2364e-10	-0.534422
121040109	chr12:121040109:T:C	1.06561e-06	0.547616	-1.39641
121040227	chr12:121040227:A:G	5.54792e-07	-0.263736	-1.23776
121040474	chr12:121040474:A:G	9.50018e-07	0.436306	-1.39992
121040567	chr12:121040567:G:A	7.41687e-07	0.164151	-1.37532
121041270	chr12:121041270:T:TG	7.96725e-07	-2.2364e-10	-1.13958
121041462	chr12:121041462:C:T	4.60348e-07	-1.38335	-0.304766
121041533	chr12:121041533:TG:T	6.02015e-07	-1.41981	-7.29212e-10
121041760	chr12:121041760:G:A	7.16427e-07	-2.2364e-10	-1.24582
121042734	chr12:121042734:T:C	7.11524e-07	-2.2364e-10	-1.25268
121042827	chr12:121042827:T:A	1.53272e-06	-2.2364e-10	-0.485292
121042830	chr12:121042830:A:C	2.60666e-07	-1.09685	-1.16001
121042867	chr12:121042867:G:A	7.06613e-07	-2.2364e-10	-1.25961
121043000	chr12:121043000:A:G	2.6719e-07	-1.07213	-1.16001
121043177	chr12:121043177:G:A	6.13812e-07	-2.2364e-10	-1.40041
121043370	chr12:121043370:G:T	6.93824e-07	-2.2364e-10	-1.27788
121043438	chr12:121043438:G:A	1.87986e-06	-2.2364e-10	-0.281143
121043583	chr12:121043583:A:C	5.15386e-07	-0.337053	-1.23812
121044023	chr12:121044023:A:G	6.89643e-07	-2.2364e-10	-1.28392
121044213	chr12:121044213:G:C	2.6923e-07	-1.07144	-1.15309
121044233	chr12:121044233:G:A	1.19571e-06	-0.7336	-7.29212e-10
121044458	chr12:121044458:G:A	7.39968e-07	-2.2364e-10	-1.21349
121044799	chr12:121044799:A:G	7.37779e-07	-2.2364e-10	-1.21645
121045151	chr12:121045151:A:G	1.93503e-07	-1.15349	-1.40131
121045216	chr12:121045216:T:C	9.19332e-07	-0.996447	-7.29212e-10
121045686	chr12:121045686:A:G	3.10039e-07	-1.12273	-0.960665
121045850	chr12:121045850:G:A	7.53543e-05	3.88897	-0.479113
121045902	chr12:121045902:C:T	1.37035e-05	-2.2364e-10	1.70531
121046146	chr12:121046146:T:G	5.1356e-07	-0.459029	-1.1197
121046767	chr12:121046767:C:T	1.05786e-05	-2.2364e-10	1.44649
121046907	chr12:121046907:C:A	3.28247e-07	-1.06329	-0.96304
121047278	chr12:121047278:AGTTT:A	3.20867e-06	-2.2364e-10	0.253519
121047303	chr12:121047303:G:C	2.91894e-06	0.872184	-0.713305
121047474	chr12:121047474:T:C	6.2168e-07	-2.2364e-10	-1.38767
121047533	chr12:121047533:G:A	4.18342e-05	3.72273	-0.901356
121047747	chr12:121047747:C:T	5.10961e-07	-1.5838	-7.29212e-10
121047754	chr12:121047754:G:A	6.47316e-07	-2.2364e-10	-1.34726
121047781	chr12:121047781:G:A	7.71414e-07	-2.2364e-10	-1.17187
121047816	chr12:121047816:T:G	7.38894e-07	-2.2364e-10	-1.21494
121047866	chr12:121047866:T:C	1.32691e-06	-2.2364e-10	-0.629484
121048096	chr12:121048096:A:G	1.28568e-06	0.0932771	-0.75433
121048182	chr12:121048182:A:G	2.36575e-06	-2.2364e-10	-0.0512452
121048603	chr12:121048603:T:C	4.03115e-06	1.19523	-0.713516
121048841	chr12:121048841:C:T	4.91193e-07	-1.62326	-7.29212e-10
121048878	chr12:121048878:G:A	3.66418e-06	1.0955	-0.70923
121048905	chr12:121048905:T:A	2.99104e-07	-1.04474	-1.07456
121048930	chr12:121048930:TCTC:T	1.41258e-07	-1.61466	-1.25485
121049205	chr12:121049205:A:C	3.68887e-06	1.07728	-0.684295
121049211	chr12:121049211:C:T	3.55709e-06	1.07112	-0.714515
121049475	chr12:121049475:G:C	1.0855e-06	-0.830295	-7.29212e-10
121049558	chr12:121049558:T:C	4.79881e-06	1.31073	-0.654702
121049754	chr12:121049754:C:T	3.53199e-06	1.10031	-0.75079
121049786	chr12:121049786:C:T	3.54295e-06	1.07041	-0.717787
121049855	chr12:121049855:A:T	3.50954e-06	1.06152	-0.718374
121049860	chr12:121049860:G:T	5.14066e-07	-1.57774	-7.29212e-10
121049942	chr12:121049942:C:A	1.28879e-07	-1.59569	-1.36553
121049997	chr12:121049997:T:C	1.80544e-06	-0.96767	0.646138
121050312	chr12:121050312:G:T	1.10947e-06	-2.2364e-10	-0.808454
121050569	chr12:121050569:G:C	1.26694e-07	-1.58184	-1.39648
121050620	chr12:121050620:G:A	2.83444e-07	-1.0716	-1.10148
121050790	chr12:121050790:C:A	1.84389e-06	-0.300461	-7.29212e-10
121050880	chr12:121050880:T:A	2.48778e-06	-2.2364e-10	-0.000948025
121051389	chr12:121051389:G:A	5.81167e-07	-1.45506	-7.29212e-10
121051574	chr12:121051574:C:T	2.9782e-07	-0.909933	-1.21367
121051645	chr12:121051645:G:A	3.07715e-07	-0.87364	-1.21728
121051854	chr12:121051854:A:G	3.75501e-07	-0.736238	-1.1556
121051950	chr12:121051950:TG:T	2.44728e-07	-0.921029	-1.39892
121052695	chr12:121052695:A:T	3.25376e-07	-0.714649	-1.32046
121052964	chr12:121052964:C:A	6.56149e-07	-2.2364e-10	-1.33371
121053078	chr12:121053078:T:C	6.20178e-07	-2.2364e-10	-1.39009
121053148	chr12:121053148:C:T	7.60768e-07	-2.2364e-10	-1.18577
121053666	chr12:121053666:C:CG	2.00608e-05	3.18953	-1.1031
121053779	chr12:121053779:G:C	3.30109e-06	-2.2364e-10	0.281915
121053852	chr12:121053852:A:C	8.19927e-07	-0.517327	-0.593552
121054154	chr12:121054154:G:A	8.42455e-07	-1.2271	0.143323
121054264	chr12:121054264:T:C	1.2197e-07	-1.625	-1.39132
121054355	chr12:121054355:G:C	9.95904e-07	-2.2364e-10	-0.916444
121054441	chr12:121054441:C:T	9.70327e-07	-2.2364e-10	-0.942462
121054753	chr12:121054753:C:T	6.31586e-07	-2.2364e-10	-1.37186
121055082	chr12:121055082:G:A	6.11951e-07	-2.2364e-10	-1.40344
121055367	chr12:121055367:T:C	1.14881e-06	0.532106	-1.30572
121055370	chr12:121055370:G:T	7.10124e-07	0.123512	-1.37817
121055442	chr12:121055442:C:T	1.20294e-07	-1.62917	-1.40099
121055520	chr12:121055520:T:C	1.14098e-06	-2.2364e-10	-0.780453
121055585	chr12:121055585:G:A	9.48246e-07	-2.2364e-10	-0.965481
121055599	chr12:121055599:GTTTA:G	3.36064e-06	1.09947	-0.799672
121055901	chr12:121055901:T:C	3.04466e-06	1.0093	-0.808251
121056060	chr12:121056060:T:C	6.11143e-07	-2.2364e-10	-1.40476
121056362	chr12:121056362:T:C	1.28547e-06	0.689065	-1.35028
121056413	chr12:121056413:T:C	1.34e-06	0.729748	-1.34942
121056570	chr12:121056570:T:C	1.21098e-06	0.627986	-1.3489
121056714	chr12:121056714:T:C	1.50107e-06	0.797074	-1.30324
121056768	chr12:121056768:C:T	6.66111e-07	-2.2364e-10	-1.31864
121056999	chr12:121056999:C:CTA	6.11933e-07	-2.2364e-10	-1.40347
121057337	chr12:121057337:G:A	9.68119e-07	0.456924	-1.40166
121057474	chr12:121057474:T:A	6.38875e-07	-2.2364e-10	-1.36039
121057547	chr12:121057547:A:G	9.90096e-07	-2.2364e-10	-0.922292
121057629	chr12:121057629:A:G	7.53525e-07	0.202564	-1.3979
121058269	chr12:121058269:C:T	2.43612e-05	3.45814	-1.17749
121058704	chr12:121058704:T:C	6.48859e-07	-2.2364e-10	-1.34488
121058853	chr12:121058853:G:A	6.39182e-07	-2.2364e-10	-1.35991
121058857	chr12:121058857:G:A	1.01979e-06	-2.2364e-10	-0.892738
121059054	chr12:121059054:T:G	1.14098e-06	-2.2364e-10	-0.780453
121059146	chr12:121059146:A:C	8.8612e-07	-2.2364e-10	-1.03324
121059222	chr12:121059222:T:TCATCAG	6.22893e-07	-2.2364e-10	-1.38572
121059395	chr12:121059395:C:T	6.73264e-06	-2.2364e-10	0.994629
121059476	chr12:121059476:C:T	6.25955e-07	-2.2364e-10	-1.38082
121059504	chr12:121059504:A:C	6.28821e-07	-2.2364e-10	-1.37625
121059659	chr12:121059659:G:A	2.74484e-07	-0.800278	-1.40492
121059821	chr12:121059821:T:C	1.29451e-06	-2.2364e-10	-0.654204
121060500	chr12:121060500:C:G	1.57586e-06	-2.2364e-10	-0.457539
121060549	chr12:121060549:A:G	1.63275e-06	-2.2364e-10	-0.42207
121060665	chr12:121060665:C:T	3.37753e-06	0.304806	-7.29212e-10
121060835	chr12:121060835:C:A	1.53698e-06	-2.2364e-10	-0.48252
121061290	chr12:121061290:C:T	2.4702e-05	3.45057	-1.15602
121061387	chr12:121061387:G:T	1.9293e-06	-2.2364e-10	-0.255181
121061559	chr12:121061559:G:A	4.8508e-07	-0.242664	-1.39312
121061990	chr12:121061990:T:G	2.43816e-07	-1.38767	-0.936008
121062020	chr12:121062020:C:T	5.90224e-06	-2.2364e-10	0.862992
121062153	chr12:121062153:AG:A	5.55505e-07	-1.50022	-7.29212e-10
121063194	chr12:121063194:G:T	1.22534e-07	-1.61815	-1.39355
121063321	chr12:121063321:A:T	1.74298e-06	-2.2364e-10	-0.356745
121063438	chr12:121063438:G:A	4.90364e-07	-0.227644	-1.3973
121063658	chr12:121063658:C:A	5.00834e-07	-1.60382	-7.29212e-10
121065110	chr12:121065110:G:A	4.87667e-07	-1.63046	-7.29212e-10
121065158	chr12:121065158:T:C	7.07349e-07	-2.2364e-10	-1.25857
121065308	chr12:121065308:T:C	8.89926e-07	-2.2364e-10	-1.02896
121065364	chr12:121065364:A:G	9.04755e-07	-2.2364e-10	-1.01243
121065533	chr12:121065533:C:T	7.97604e-07	-2.2364e-10	-1.13848
121065661	chr12:121065661:T:C	6.11137e-07	-2.2364e-10	-1.40477
121066215	chr12:121066215:T:C	1.77859e-07	-1.60284	-1.03626
121066586	chr12:121066586:C:T	6.14566e-07	-2.2364e-10	-1.39918
121066693	chr12:121066693:C:T	6.7871e-07	-2.2364e-10	-1.2999
121066993	chr12:121066993:C:T	7.11912e-07	-2.2364e-10	-1.25214
121067224	chr12:121067224:C:T	1.3007e-07	-1.54894	-1.40308
121067720	chr12:121067720:C:T	6.95119e-07	-2.2364e-10	-1.27601
121068155	chr12:121068155:A:T	7.21476e-07	-2.2364e-10	-1.23879
121068238	chr12:121068238:A:T	5.75801e-07	-1.46433	-7.29212e-10
121068351	chr12:121068351:G:A	8.70933e-07	0.303698	-1.35423
121068599	chr12:121068599:T:C	1.33684e-07	-1.59048	-1.33414
121068717	chr12:121068717:G:T	8.02287e-07	0.221345	-1.35397
121069090	chr12:121069090:T:G	6.14691e-07	-2.2364e-10	-1.39898
121069329	chr12:121069329:G:A	6.44699e-07	-2.2364e-10	-1.35131
121069714	chr12:121069714:G:A	7.3929e-06	-2.2364e-10	1.08818
121069956	chr12:121069956:C:T	6.44075e-07	-2.2364e-10	-1.35228
121070116	chr12:121070116:C:G	6.44171e-07	-2.2364e-10	-1.35213
121070240	chr12:121070240:G:A	6.62773e-07	-2.2364e-10	-1.32366
121070404	chr12:121070404:T:C	9.34344e-07	-2.2364e-10	-0.98025
121070514	chr12:121070514:C:T	2.99183e-05	3.82606	-1.33992
121071116	chr12:121071116:A:G	9.89974e-07	-2.2364e-10	-0.922416
121071214	chr12:121071214:C:T	2.94824e-06	-2.2364e-10	0.16887
121071411	chr12:121071411:G:T	1.56537e-05	3.19086	-1.35249
121071435	chr12:121071435:A:G	1.41571e-06	-2.2364e-10	-0.564707
121071642	chr12:121071642:C:T	8.7322e-07	-2.2364e-10	-1.04791
121071911	chr12:121071911:C:T	2.92068e-07	-1.45932	-0.683791
121072152	chr12:121072152:A:T	9.02545e-07	-2.2364e-10	-1.01488
121072362	chr12:121072362:A:T	1.34752e-06	-2.2364e-10	-0.614075
121072816	chr12:121072816:T:C	8.23312e-07	-1.10676	-7.29212e-10
121073055	chr12:121073055:A:G	1.32295e-07	-1.62999	-1.30508
121073216	chr12:121073216:AATTCAGTGAATTTGTAG:A	1.66268e-05	3.28726	-1.38858
121073705	chr12:121073705:A:T	3.8346e-07	-0.476756	-1.3941
121074013	chr12:121074013:T:C	1.89111e-05	3.15684	-1.12943
121074057	chr12:121074057:C:T	6.95886e-07	-2.2364e-10	-1.27491
121074157	chr12:121074157:A:G	6.89564e-07	-2.2364e-10	-1.28403
121074333	chr12:121074333:T:C	1.32236e-07	-1.63064	-1.30487
121074345	chr12:121074345:G:A	3.42022e-06	1.58134	-1.26397
121074689	chr12:121074689:A:T	6.61701e-06	-2.2364e-10	0.977304
121075026	chr12:121075026:T:C	1.3388e-07	-1.62534	-1.29781
121075427	chr12:121075427:A:C	6.97756e-06	-2.2364e-10	1.03036
121075484	chr12:121075484:C:T	1.54215e-07	-1.61507	-1.16668
121075707	chr12:121075707:C:T	1.60232e-05	3.23766	-1.37597
121075775	chr12:121075775:G:A	9.42112e-07	-2.2364e-10	-0.97197
121075791	chr12:121075791:C:T	6.23027e-07	-2.2364e-10	-1.3855
121075901	chr12:121075901:G:A	9.43723e-07	-2.2364e-10	-0.970262
121075908	chr12:121075908:C:A	6.20524e-07	-2.2364e-10	-1.38953
121075942	chr12:121075942:C:G	1.61951e-05	2.99134	-1.11897
121076024	chr12:121076024:G:A	1.95452e-05	3.27984	-1.21945
121076095	chr12:121076095:C:T	1.17471e-05	2.94676	-1.3955
121076111	chr12:121076111:C:T	4.55201e-06	-2.2364e-10	0.603229
121076152	chr12:121076152:G:A	8.29078e-07	-2.2364e-10	-1.09978
121076335	chr12:121076335:C:A	2.73367e-07	-0.876473	-1.33281
121077072	chr12:121077072:C:G	1.56876e-05	3.23353	-1.393
121077073	chr12:121077073:T:A	1.55947e-07	-1.62872	-1.14185
121077518	chr12:121077518:C:T	6.27169e-07	-2.2364e-10	-1.37888
121077559	chr12:121077559:G:A	7.96117e-07	-2.2364e-10	-1.14035
121077684	chr12:121077684:T:A	8.74214e-07	0.0120085	-1.05878
121077824	chr12:121077824:A:G	1.38053e-07	-1.61215	-1.2803
121077850	chr12:121077850:C:A	6.4419e-07	-2.2364e-10	-1.3521
121078096	chr12:121078096:C:T	1.77478e-06	-2.2364e-10	-0.338664
121078296	chr12:121078296:C:T	1.42403e-05	3.13967	-1.39593
121078491	chr12:121078491:C:T	6.11436e-07	-2.2364e-10	-1.40428
121078538	chr12:121078538:T:C	1.76025e-07	-1.5937	-1.05577
121078667	chr12:121078667:G:A	1.04785e-06	-2.2364e-10	-0.865601
121078756	chr12:121078756:A:G	1.62794e-07	-1.58873	-1.13888
121078953	chr12:121078953:A:T	6.34057e-07	-2.2364e-10	-1.36796
121079053	chr12:121079053:C:T	1.00919e-06	-2.2364e-10	-0.903192
121079155	chr12:121079155:G:A	6.37157e-07	-2.2364e-10	-1.36308
121079345	chr12:121079345:C:T	5.6581e-06	1.75459	-0.933839
121079806	chr12:121079806:C:T	5.00052e-07	-1.60538	-7.29212e-10
121080153	chr12:121080153:A:G	1.39555e-07	-1.62143	-1.26021
121080611	chr12:121080611:C:T	7.18326e-07	0.1246	-1.36777
121080723	chr12:121080723:C:T	6.74816e-07	-2.2364e-10	-1.30565
121080912	chr12:121080912:G:A	6.71702e-07	-2.2364e-10	-1.31028
121081295	chr12:121081295:A:C	8.73449e-07	-1.04287	-0.00477592
121081561	chr12:121081561:C:A	7.32518e-07	-2.2364e-10	-1.22361
121081714	chr12:121081714:A:G	6.2815e-07	-2.2364e-10	-1.37732
121082118	chr12:121082118:C:T	1.62412e-05	3.00464	-1.12943
121082138	chr12:121082138:G:A	6.43605e-07	-2.2364e-10	-1.35301
121082354	chr12:121082354:A:T	1.42479e-07	-1.62137	-1.23953
121082474	chr12:121082474:C:T	1.03465e-06	-0.878275	-7.29212e-10
121082549	chr12:121082549:A:T	4.79656e-06	-2.2364e-10	0.655559
121082609	chr12:121082609:G:A	7.15039e-07	-2.2364e-10	-1.24776
121082658	chr12:121082658:T:C	1.35639e-07	-1.56068	-1.34942
121082784	chr12:121082784:A:G	6.22815e-07	-2.2364e-10	-1.38585
121083115	chr12:121083115:A:G	1.85178e-05	3.13689	-1.1305
121083997	chr12:121083997:A:G	1.22989e-06	-2.2364e-10	-0.705415
121084406	chr12:121084406:A:C	2.04577e-06	-2.2364e-10	-0.196567
121084555	chr12:121084555:G:C	2.55095e-06	-2.2364e-10	0.0241253
121084662	chr12:121084662:C:T	2.23405e-06	-2.2364e-10	-0.108525
121084806	chr12:121084806:C:G	8.22962e-07	-2.2364e-10	-1.10718
121084968	chr12:121084968:C:T	1.30267e-07	-1.63042	-1.32009
121085544	chr12:121085544:A:T	1.66529e-06	-2.2364e-10	-0.40234
121085590	chr12:121085590:G:A	1.19826e-06	-2.2364e-10	-0.73147
121086274	chr12:121086274:T:C	1.18774e-05	-2.2364e-10	1.5623
121087191	chr12:121087191:C:T	4.88881e-07	-1.62797	-7.29212e-10
121087290	chr12:121087290:T:G	1.42323e-06	-2.2364e-10	-0.559409
121087614	chr12:121087614:G:A	1.29461e-07	-1.61315	-1.34357
121087863	chr12:121087863:G:A	4.10484e-05	3.53626	-0.733844
121088083	chr12:121088083:G:A	1.66848e-07	-1.59956	-1.10345
121088446	chr12:121088446:A:T	4.92599e-07	-1.6204	-7.29212e-10
121088785	chr12:121088785:T:C	6.2601e-07	-2.2364e-10	-1.38073
121089211	chr12:121089211:C:T	7.03378e-07	-2.2364e-10	-1.2642
121089272	chr12:121089272:G:A	7.57662e-07	-2.2364e-10	-1.18986
121089294	chr12:121089294:C:T	9.06414e-07	-2.2364e-10	-1.0106
121089372	chr12:121089372:A:AGG	6.38118e-07	-2.2364e-10	-1.36157
121089374	chr12:121089374:A:T	6.38064e-07	-2.2364e-10	-1.36166
121089376	chr12:121089376:AG:A	6.5051e-07	-2.2364e-10	-1.34234
121089636	chr12:121089636:AAAGGTCAGTCTGGGAACTTCTGTGTGTCTGGCCTGACCTTGACAACCATCCCTGCTGAACTATGAGCCCCAGG:A	4.35467e-06	-2.2364e-10	0.55891
121089738	chr12:121089738:T:C	1.52248e-06	-2.2364e-10	-0.491996
121089813	chr12:121089813:C:T	1.81866e-06	-0.875389	0.561152
121090062	chr12:121090062:C:T	1.51679e-06	-2.2364e-10	-0.495745
121090130	chr12:121090130:C:T	1.28293e-07	-1.61944	-1.34634
121090643	chr12:121090643:T:C	6.38685e-05	4.26157	-1.01708
121090759	chr12:121090759:C:T	7.49904e-07	-2.2364e-10	-1.20015
121091068	chr12:121091068:G:T	1.55928e-07	-1.52862	-1.24208
121091326	chr12:121091326:G:A	4.47966e-06	-2.2364e-10	0.587209
121091351	chr12:121091351:T:C	4.41353e-06	-2.2364e-10	0.572335
121091408	chr12:121091408:G:A	1.48668e-07	-1.61729	-1.20109
121091424	chr12:121091424:A:G	1.40122e-07	-1.57058	-1.30701
121091473	chr12:121091473:G:A	1.18735e-06	-2.2364e-10	-0.740615
121091542	chr12:121091542:C:A	0.000138724	4.49746	-0.477308
121091695	chr12:121091695:T:G	7.49904e-07	-2.2364e-10	-1.20015
121091832	chr12:121091832:G:A	0.000116758	4.32507	-0.477308
121092158	chr12:121092158:G:C	0.000154572	4.5204	-0.392078
121092336	chr12:121092336:A:T	9.40368e-07	-2.2364e-10	-0.973823
121092619	chr12:121092619:T:C	6.60182e-07	-2.2364e-10	-1.32758
121092684	chr12:121092684:A:G	2.79704e-06	0.117575	-0.00135316
121092685	chr12:121092685:G:A	1.06015e-06	-2.2364e-10	-0.853927
121092951	chr12:121092951:C:T	8.82553e-07	-2.2364e-10	-1.03728
121093091	chr12:121093091:G:A	8.09262e-07	-2.2364e-10	-1.12397
121093501	chr12:121093501:G:A	5.20928e-07	-1.56448	-7.29212e-10
121093503	chr12:121093503:G:C	1.2634e-07	-1.61798	-1.36314
121093530	chr12:121093530:C:T	4.93562e-07	-1.61845	-7.29212e-10
121093598	chr12:121093598:C:T	0.000122017	4.36825	-0.476433
121093716	chr12:121093716:C:G	8.76201e-07	-2.2364e-10	-1.0445
121093808	chr12:121093808:G:A	9.30034e-07	-1.36533	0.380453
121093838	chr12:121093838:C:T	9.25287e-07	-2.2364e-10	-0.989991
121093972	chr12:121093972:C:T	8.04695e-07	-2.2364e-10	-1.12963
121094241	chr12:121094241:G:A	4.94883e-07	-1.61577	-7.29212e-10
121094359	chr12:121094359:A:G	1.48572e-06	-1.37026	0.853826
121094505	chr12:121094505:A:G	6.13437e-07	-2.2364e-10	-1.40102
121094551	chr12:121094551:T:A	1.27142e-06	-1.39455	0.722353
121094591	chr12:121094591:A:G	3.84569e-07	-1.39345	-0.474522
121094644	chr12:121094644:C:T	9.21993e-07	0.0795515	-1.07311
121094669	chr12:121094669:A:C	4.9582e-07	-1.61388	-7.29212e-10
121094782	chr12:121094782:C:T	0.000127941	4.41981	-0.480579
121094978	chr12:121094978:C:T	1.24591e-07	-1.61505	-1.38001
121095019	chr12:121095019:G:A	6.12095e-07	-2.2364e-10	-1.40321
121095151	chr12:121095151:C:G	1.24048e-07	-1.61268	-1.38675
121095211	chr12:121095211:A:G	3.24811e-06	0.343075	-0.0773403
121095520	chr12:121095520:G:C	7.29564e-06	1.3326	-0.25766
121095627	chr12:121095627:G:A	1.67338e-06	-2.2364e-10	-0.397493
121095642	chr12:121095642:A:T	1.2518e-07	-1.61358	-1.37675
121095653	chr12:121095653:T:C	6.11551e-05	4.60494	-1.40387
121096091	chr12:121096091:C:A	7.27544e-07	-0.214665	-1.01575
121096170	chr12:121096170:T:C	3.90562e-06	0.282828	0.167249
121096456	chr12:121096456:A:G	6.12502e-07	-2.2364e-10	-1.40254
121096761	chr12:121096761:T:A	5.95666e-07	-1.43041	-7.29212e-10
121096864	chr12:121096864:C:T	1.96029e-06	0.312347	-0.551593
121097225	chr12:121097225:C:G	1.67768e-06	0.142404	-0.537333
121097619	chr12:121097619:C:T	1.89378e-06	0.265127	-0.538893
121097883	chr12:121097883:G:A	1.96047e-06	0.280053	-0.51921
121097918	chr12:121097918:C:T	1.92123e-06	0.286482	-0.545857
121098050	chr12:121098050:G:A	3.79109e-06	0.320229	0.100085
121098054	chr12:121098054:G:C	1.28082e-07	-1.61997	-1.34745
121098332	chr12:121098332:C:T	3.06504e-06	0.326399	-0.118677
121098674	chr12:121098674:C:G	1.63947e-07	-1.50931	-1.21124
121098681	chr12:121098681:C:T	8.44577e-07	-2.2364e-10	-1.08126
121099403	chr12:121099403:G:A	7.27149e-07	-2.2364e-10	-1.23096
121099614	chr12:121099614:A:T	3.14472e-06	0.353156	-0.119771
121099654	chr12:121099654:G:A	2.47888e-07	-0.921791	-1.38533
121099690	chr12:121099690:A:C	3.03522e-07	-1.51641	-0.588235
121099722	chr12:121099722:T:G	6.69467e-07	-2.2364e-10	-1.31361
121099880	chr12:121099880:G:A	1.39116e-06	0.148745	-0.730949
121099906	chr12:121099906:C:A	2.99765e-06	0.331405	-0.145916
121099947	chr12:121099947:AC:A	7.04787e-07	-0.18894	-1.07326
121100559	chr12:121100559:A:C	6.1285e-07	-2.2364e-10	-1.40197
121100923	chr12:121100923:A:G	3.13456e-06	0.355941	-0.125792
121101198	chr12:121101198:A:G	3.77769e-06	-2.2364e-10	0.416773
121101526	chr12:121101526:C:T	0.000116398	4.44509	-0.600412
121101612	chr12:121101612:G:A	2.95946e-06	0.322272	-0.149605
121101774	chr12:121101774:A:G	3.338e-06	0.432061	-0.139029
121101837	chr12:121101837:C:T	7.55956e-07	-0.148267	-1.04384
121101846	chr12:121101846:G:A	0.000151027	4.70069	-0.595575
121102543	chr12:121102543:C:T	4.00857e-06	0.643943	-0.167847
121102564	chr12:121102564:T:G	9.14821e-07	0.111861	-1.11323
121102728	chr12:121102728:G:A	8.26411e-07	-0.0552535	-1.04775
121103081	chr12:121103081:CA:C	1.50849e-07	-1.41853	-1.38529
121103357	chr12:121103357:A:G	1.43478e-06	0.409764	-0.961091
121103359	chr12:121103359:A:G	8.75398e-07	0.0380751	-1.08349
121103568	chr12:121103568:G:A	7.42022e-07	-2.2364e-10	-1.21072
121103594	chr12:121103594:T:C	1.85783e-07	-1.45134	-1.14417
121103722	chr12:121103722:G:A	9.21727e-07	-2.2364e-10	-0.993845
121103885	chr12:121103885:A:G	4.04435e-06	-2.2364e-10	0.484981
121103964	chr12:121103964:C:A	1.18928e-06	-2.2364e-10	-0.738994
121104028	chr12:121104028:C:T	1.26156e-07	-1.6168	-1.36577
121104224	chr12:121104224:C:T	1.094e-06	-0.822502	-7.29212e-10
121104280	chr12:121104280:G:A	6.6115e-07	-2.2364e-10	-1.32611
121104325	chr12:121104325:A:C	4.91995e-07	-1.62163	-7.29212e-10
121104398	chr12:121104398:C:T	1.33034e-06	0.33271	-0.959612
121104519	chr12:121104519:T:C	6.76407e-07	-2.2364e-10	-1.3033
121105057	chr12:121105057:C:T	6.16144e-07	-2.2364e-10	-1.39661
121105064	chr12:121105064:T:G	8.50031e-07	-2.2364e-10	-1.07482
121105170	chr12:121105170:A:G	1.71681e-07	-1.44824	-1.22621
121105208	chr12:121105208:C:T	2.79575e-05	3.82111	-1.40277
121105805	chr12:121105805:C:G	6.26163e-07	-2.2364e-10	-1.38048
121105842	chr12:121105842:G:C	6.82059e-07	-2.2364e-10	-1.29498
121105855	chr12:121105855:C:T	1.77039e-06	-2.2364e-10	-0.341137
121106019	chr12:121106019:G:A	1.88159e-07	-1.48091	-1.1019
121106176	chr12:121106176:G:A	5.46826e-07	-1.38355	-0.132417
121106221	chr12:121106221:T:G	6.50671e-07	-2.2364e-10	-1.34209
121106254	chr12:121106254:T:C	1.70957e-07	-1.37654	-1.30214
121106259	chr12:121106259:C:T	6.18419e-07	-2.2364e-10	-1.39293
121106366	chr12:121106366:G:A	0.000261464	5.15543	-0.50147
121107037	chr12:121107037:G:A	1.76364e-07	-1.35271	-1.29483
121107219	chr12:121107219:T:C	3.04908e-06	-2.2364e-10	0.2025
121107238	chr12:121107238:T:C	7.1709e-07	-2.2364e-10	-1.24489
121107336	chr12:121107336:G:A	1.23299e-06	-0.702897	-7.29212e-10
121107855	chr12:121107855:G:A	1.68458e-06	-2.2364e-10	-0.390824
121107941	chr12:121107941:G:C	6.14225e-07	-2.2364e-10	-1.39973
121108271	chr12:121108271:G:C	6.85676e-07	-2.2364e-10	-1.28969
121108326	chr12:121108326:C:T	4.8899e-07	-1.62775	-7.29212e-10
121108546	chr12:121108546:G:A	1.68914e-07	-1.36063	-1.33007
121108852	chr12:121108852:T:A	6.44909e-07	-2.2364e-10	-1.35098
121108978	chr12:121108978:C:T	1.35299e-07	-1.58481	-1.3278
121109628	chr12:121109628:A:G	4.92353e-07	-1.6209	-7.29212e-10
121109652	chr12:121109652:G:A	2.53064e-07	-1.36683	-0.919626
121110801	chr12:121110801:A:T	2.6927e-07	-1.3792	-0.845177
121110892	chr12:121110892:G:T	8.16763e-07	-0.00501589	-1.10973
121110972	chr12:121110972:A:C	7.26847e-07	-2.2364e-10	-1.23138
121111081	chr12:121111081:A:G	1.51235e-06	-2.2364e-10	-0.498672
121111119	chr12:121111119:T:C	2.55528e-07	-1.39735	-0.879411
121111141	chr12:121111141:T:C	2.65629e-07	-1.41375	-0.824244
121111654	chr12:121111654:C:T	8.12093e-07	-1.12048	-7.29212e-10
121111680	chr12:121111680:C:T	2.30906e-07	-1.44681	-0.931275
121111812	chr12:121111812:G:T	7.97628e-07	-2.2364e-10	-1.13845
121111820	chr12:121111820:C:T	1.95635e-06	0.24978	-0.491039
121111859	chr12:121111859:A:G	2.6923e-07	-1.48748	-0.737049
121111915	chr12:121111915:A:C	2.66211e-07	-1.38274	-0.853064
121112011	chr12:121112011:C:T	2.59683e-07	-1.38268	-0.877949
121112102	chr12:121112102:T:C	7.16395e-07	0.0195495	-1.26541
121112393	chr12:121112393:T:C	1.2221e-06	-2.2364e-10	-0.711765
121112616	chr12:121112616:T:A	1.51181e-06	-2.2364e-10	-0.49903
121112626	chr12:121112626:C:T	8.19332e-07	-2.2364e-10	-1.11161
121112756	chr12:121112756:T:C	8.35385e-07	0.0321017	-1.1243
121113032	chr12:121113032:G:A	8.00126e-07	-2.2364e-10	-1.13532
121113064	chr12:121113064:C:T	1.45636e-06	0.499059	-1.03546
121113290	chr12:121113290:G:A	7.23315e-07	-2.2364e-10	-1.23625
121113484	chr12:121113484:A:C	2.77238e-06	1.1928	-1.08543
121113600	chr12:121113600:G:A	1.38653e-07	-1.57423	-1.31388
121113780	chr12:121113780:C:T	6.88141e-07	-2.2364e-10	-1.2861
121113783	chr12:121113783:G:C	7.70481e-07	-2.2364e-10	-1.17308
121113789	chr12:121113789:T:C	8.217e-07	-2.2364e-10	-1.10872
121114221	chr12:121114221:C:T	7.29894e-07	-1.22719	-7.29212e-10
121114289	chr12:121114289:A:G	1.76806e-07	-1.61591	-1.02913
121114298	chr12:121114298:A:C	8.60857e-07	-1.06217	-7.29212e-10
121114530	chr12:121114530:G:A	1.80082e-06	-2.2364e-10	-0.324097
121114559	chr12:121114559:TG:T	1.33835e-07	-1.5702	-1.35329
121114618	chr12:121114618:G:A	1.86465e-07	-1.62893	-0.962918
121114706	chr12:121114706:T:C	1.89501e-07	-1.62861	-0.947092
121114809	chr12:121114809:C:T	1.92413e-07	-1.62912	-0.931325
121114861	chr12:121114861:G:A	8.38735e-07	-2.2364e-10	-1.0882
121114875	chr12:121114875:T:C	8.73915e-07	-2.2364e-10	-1.04711
121114904	chr12:121114904:G:A	1.93264e-07	-1.6306	-0.925436
121114945	chr12:121114945:C:T	1.89753e-07	-1.62728	-0.947092
121114946	chr12:121114946:C:G	1.89917e-07	-1.62641	-0.947092
121115512	chr12:121115512:C:T	1.8031e-07	-1.62955	-0.995868
121115627	chr12:121115627:C:T	1.85024e-07	-1.6287	-0.970908
121115719	chr12:121115719:C:G	6.92142e-07	-2.2364e-10	-1.2803
121116031	chr12:121116031:T:C	1.89246e-07	-1.62995	-0.947092
121116076	chr12:121116076:A:G	1.89378e-07	-1.62926	-0.947092
121116244	chr12:121116244:C:A	0.000276302	5.20941	-0.500253
121116375	chr12:121116375:G:A	1.21125e-07	-1.62987	-1.3934
121116620	chr12:121116620:G:A	2.9513e-07	-1.60781	-0.524867
121116665	chr12:121116665:A:G	6.92446e-07	-2.2364e-10	-1.27986
121116865	chr12:121116865:A:C	2.35296e-07	-0.954521	-1.40473
121116962	chr12:121116962:G:C	6.12896e-07	-2.2364e-10	-1.4019
121116969	chr12:121116969:A:G	6.12896e-07	-2.2364e-10	-1.4019
121117304	chr12:121117304:A:T	0.000102866	5.05212	-1.33103
121117526	chr12:121117526:G:A	1.40932e-06	-2.2364e-10	-0.569232
121117690	chr12:121117690:G:T	6.84066e-06	2.33205	-1.3215
121117694	chr12:121117694:T:G	6.30615e-06	2.25336	-1.32417
121117710	chr12:121117710:T:C	6.8797e-06	2.33594	-1.31971
121117737	chr12:121117737:G:A	1.90645e-06	-2.2364e-10	-0.267095
121117757	chr12:121117757:C:T	1.51976e-06	-2.2364e-10	-0.493786
121117949	chr12:121117949:A:C	1.51744e-06	-2.2364e-10	-0.495316
121117963	chr12:121117963:C:T	4.94995e-07	-1.61555	-7.29212e-10
121118056	chr12:121118056:C:T	4.95964e-07	-1.61359	-7.29212e-10
121118719	chr12:121118719:G:T	1.32204e-07	-1.59413	-1.34162
121118808	chr12:121118808:T:C	0.000162104	5.04724	-0.871345
121119051	chr12:121119051:A:C	1.43184e-07	-1.59677	-1.25919
121119237	chr12:121119237:C:A	6.6391e-06	2.30946	-1.32882
121119458	chr12:121119458:A:G	6.4556e-06	2.28095	-1.32834
121119466	chr12:121119466:G:C	8.58613e-07	0.0285844	-1.09336
121119578	chr12:121119578:A:G	4.7401e-06	1.8651	-1.22138
121119995	chr12:121119995:A:G	1.58632e-06	-2.2364e-10	-0.450925
121120038	chr12:121120038:G:T	0.00382291	7.33643	-7.29212e-10
121120212	chr12:121120212:A:G	8.52054e-07	0.00136845	-1.07381
121120392	chr12:121120392:T:C	1.95914e-07	-1.62792	-0.914501
121120532	chr12:121120532:G:A	1.1041e-06	-2.2364e-10	-0.813311
121120609	chr12:121120609:T:C	6.99988e-07	-2.2364e-10	-1.26903
121120620	chr12:121120620:T:C	1.31332e-07	-1.54459	-1.39778
121120621	chr12:121120621:G:A	6.112e-07	-2.2364e-10	-1.40467
121121061	chr12:121121061:T:C	8.84781e-07	0.0267444	-1.0615
121121205	chr12:121121205:A:T	2.53622e-06	0.0183355	-7.29212e-10
121121430	chr12:121121430:C:T	1.94501e-06	-1.44445	1.19737
121121506	chr12:121121506:G:A	1.37932e-07	-1.56655	-1.32679
121121607	chr12:121121607:G:A	5.00516e-07	-1.60446	-7.29212e-10
121122078	chr12:121122078:T:A	9.08078e-07	-2.2364e-10	-1.00876
121122449	chr12:121122449:G:T	2.00444e-06	-2.2364e-10	-0.216976
121122848	chr12:121122848:G:A	7.01752e-07	-2.2364e-10	-1.26651
121122861	chr12:121122861:G:A	2.22735e-06	0.565878	-0.677406
121122889	chr12:121122889:C:T	4.45225e-06	-2.2364e-10	0.581071
121122921	chr12:121122921:T:A	2.15032e-06	0.534501	-0.681226
121123032	chr12:121123032:G:A	1.72253e-06	-0.368543	-7.29212e-10
121123168	chr12:121123168:T:C	1.32543e-07	-1.60277	-1.33041
121123249	chr12:121123249:C:T	9.15392e-07	0.137302	-1.13804
121123418	chr12:121123418:C:T	2.93123e-06	-1.32766	1.49074
121123603	chr12:121123603:C:T	5.38333e-07	-1.53162	-7.29212e-10
121123617	chr12:121123617:T:C	9.67343e-07	-2.2364e-10	-0.945541
121123903	chr12:121123903:C:T	2.01224e-06	-2.2364e-10	-0.213091
121124006	chr12:121124006:AG:A	2.06296e-06	0.476988	-0.665187
121124039	chr12:121124039:CA:C	7.26066e-07	-1.23245	-7.29212e-10
121124065	chr12:121124065:A:C	4.944e-07	-1.61675	-7.29212e-10
121124118	chr12:121124118:C:T	2.40668e-06	-1.38793	1.35384
121124134	chr12:121124134:T:C	6.92142e-07	-2.2364e-10	-1.2803
121124233	chr12:121124233:T:C	1.36432e-07	-1.59027	-1.314
121124301	chr12:121124301:G:A	2.04433e-06	0.522554	-0.719822
121124332	chr12:121124332:G:A	2.10561e-06	0.513492	-0.681226
121124679	chr12:121124679:A:G	5.59013e-07	-1.49354	-0.00037988
121124787	chr12:121124787:CCT:C	6.75673e-05	4.20316	-0.902378
121125213	chr12:121125213:C:T	6.33596e-07	-0.207403	-1.16128
121125366	chr12:121125366:G:A	8.82853e-07	-1.03694	-7.29212e-10
121125490	chr12:121125490:C:T	3.81459e-07	-1.45173	-0.424362
121125583	chr12:121125583:A:T	3.97e-07	-1.38167	-0.454492
121125678	chr12:121125678:C:T	1.33985e-07	-1.57897	-1.3434
121125862	chr12:121125862:G:A	1.39765e-06	-2.2364e-10	-0.577544
121125906	chr12:121125906:G:A	2.78096e-07	-1.44122	-0.750902
121125991	chr12:121125991:G:C	4.93989e-07	-1.61758	-7.29212e-10
121126019	chr12:121126019:G:A	6.58964e-07	-2.2364e-10	-1.32943
121126120	chr12:121126120:G:A	2.83394e-07	-1.40306	-0.770193
121126151	chr12:121126151:A:G	7.15898e-07	-2.2364e-10	-1.24656
121126314	chr12:121126314:A:G	0.000159607	4.70608	-0.545704
121126522	chr12:121126522:T:A	6.92142e-07	-2.2364e-10	-1.2803
121126588	chr12:121126588:C:T	6.60876e-07	-1.3954	0.0688698
121126595	chr12:121126595:T:C	2.90456e-07	-1.38909	-0.759547
121126660	chr12:121126660:C:T	6.14026e-07	-1.42598	0.0259225
121126812	chr12:121126812:C:A	6.34518e-07	-1.4099	0.0426711
121126862	chr12:121126862:G:A	5.67718e-07	-1.47847	-7.29212e-10
121127114	chr12:121127114:T:C	1.66229e-07	-1.39447	-1.31226
121127146	chr12:121127146:C:T	6.07549e-07	-1.41066	-7.29212e-10
121127333	chr12:121127333:T:C	9.07127e-07	-2.2364e-10	-1.00981
121128067	chr12:121128067:C:T	6.41908e-07	-1.42614	0.0704919
121128147	chr12:121128147:G:T	7.7727e-07	-1.16431	-7.29212e-10
121128204	chr12:121128204:A:C	9.57975e-07	-2.2364e-10	-0.955272
121128401	chr12:121128401:C:T	6.48893e-07	-1.33485	-0.00997901
121128742	chr12:121128742:G:A	7.06552e-07	-2.2364e-10	-1.2597
121129287	chr12:121129287:A:C	9.58386e-07	-2.2364e-10	-0.954844
121129382	chr12:121129382:C:T	1.5652e-07	-1.41628	-1.35062
121129567	chr12:121129567:G:A	6.20359e-07	-2.2364e-10	-1.3898
121129928	chr12:121129928:T:G	5.67593e-05	4.08197	-0.955492
121130068	chr12:121130068:G:A	7.1294e-07	-2.2364e-10	-1.2507
121130109	chr12:121130109:C:T	6.95599e-06	1.91452	-0.887256
121130112	chr12:121130112:G:C	4.89031e-07	-1.62767	-7.29212e-10
121130188	chr12:121130188:T:A	1.57354e-06	-2.2364e-10	-0.459011
121130398	chr12:121130398:T:C	0.000141677	4.99178	-0.950567
121130948	chr12:121130948:A:G	6.13623e-07	-2.2364e-10	-1.40071
121131071	chr12:121131071:G:A	1.25855e-07	-1.63046	-1.3545
121131079	chr12:121131079:G:C	1.10623e-06	-2.2364e-10	-0.811379
121131093	chr12:121131093:A:G	4.88516e-07	-1.62872	-7.29212e-10
121131102	chr12:121131102:C:T	1.13677e-06	-2.2364e-10	-0.784148
121131142	chr12:121131142:C:G	1.39445e-07	-1.5412	-1.34122
121131322	chr12:121131322:C:T	1.99276e-05	1.17496	0.90481
121131652	chr12:121131652:T:C	2.27522e-06	-2.2364e-10	-0.0902641
121131831	chr12:121131831:T:C	1.3195e-07	-1.63026	-1.30741
121132133	chr12:121132133:A:C	1.27232e-07	-1.63048	-1.3436
121132143	chr12:121132143:GT:G	7.15534e-07	-2.2364e-10	-1.24707
121132344	chr12:121132344:A:G	4.89058e-07	-1.62761	-7.29212e-10
121132540	chr12:121132540:A:G	1.30614e-07	-1.55628	-1.39157
121132673	chr12:121132673:A:G	7.8763e-07	0.136909	-1.28797
121133653	chr12:121133653:C:A	1.27654e-06	-2.2364e-10	-0.668188
121133662	chr12:121133662:C:A	1.11581e-06	0.304818	-1.10758
121133843	chr12:121133843:C:T	4.87957e-07	-1.62987	-7.29212e-10
121133976	chr12:121133976:G:A	1.2321e-07	-1.61341	-1.39279
121134333	chr12:121134333:A:G	7.05859e-07	-2.2364e-10	-1.26068
121134542	chr12:121134542:T:C	1.24584e-06	-2.2364e-10	-0.692529
121134783	chr12:121134783:CT:C	1.33272e-06	-2.2364e-10	-0.625118
121135106	chr12:121135106:C:T	1.45495e-06	-2.2364e-10	-0.537368
121135107	chr12:121135107:A:G	7.08201e-07	-2.2364e-10	-1.25737
121135286	chr12:121135286:C:T	7.88413e-07	-2.2364e-10	-1.15007
121135287	chr12:121135287:A:G	7.2636e-07	-2.2364e-10	-1.23205
121135818	chr12:121135818:C:T	4.89156e-07	-1.46114	-0.166269
121135833	chr12:121135833:A:G	1.17018e-06	0.458356	-1.21354
121136532	chr12:121136532:G:A	9.4296e-07	-2.2364e-10	-0.971071
121136607	chr12:121136607:C:T	1.67813e-07	-1.54726	-1.14999
121136669	chr12:121136669:T:A	3.95479e-06	-2.2364e-10	0.462589
121137179	chr12:121137179:G:A	6.12065e-07	-2.2364e-10	-1.40326
121137801	chr12:121137801:C:T	6.19123e-07	-2.2364e-10	-1.39179
121138121	chr12:121138121:G:A	7.33182e-05	4.77013	-1.38766
121138184	chr12:121138184:G:A	6.03135e-05	4.52525	-1.33803
121138503	chr12:121138503:G:A	6.11434e-07	-2.2364e-10	-1.40429
121138641	chr12:121138641:G:A	3.06302e-06	-2.2364e-10	0.207063
121138849	chr12:121138849:C:A	7.84616e-07	0.227458	-1.38236
121139090	chr12:121139090:T:C	1.87695e-06	-2.2364e-10	-0.282692
121139509	chr12:121139509:G:A	6.65466e-07	-2.2364e-10	-1.31961
121139809	chr12:121139809:A:G	1.26213e-07	-1.59294	-1.38918
121139831	chr12:121139831:T:C	1.65688e-06	-2.2364e-10	-0.407403
121139900	chr12:121139900:G:T	1.22599e-06	-2.2364e-10	-0.708593
121139975	chr12:121139975:G:A	1.36254e-06	0.317374	-0.920362
121140044	chr12:121140044:T:C	1.42893e-07	-1.56152	-1.29648
121140089	chr12:121140089:C:T	1.48712e-07	-1.47509	-1.34299
121140184	chr12:121140184:T:C	1.5405e-07	-1.47167	-1.31115
121140318	chr12:121140318:C:T	2.9653e-06	-2.2364e-10	0.17464
121140548	chr12:121140548:T:C	4.87644e-07	-1.63051	-7.29212e-10
121140584	chr12:121140584:T:C	1.433e-07	-1.59508	-1.26007
121140647	chr12:121140647:G:A	4.88004e-07	-1.62977	-7.29212e-10
121140919	chr12:121140919:C:A	1.44846e-07	-1.58629	-1.25813
121140922	chr12:121140922:C:A	1.443e-07	-1.59069	-1.25751
121141221	chr12:121141221:T:G	2.07945e-07	-1.08347	-1.39935
121141275	chr12:121141275:A:G	1.43639e-07	-1.59476	-1.25803
121141337	chr12:121141337:G:A	1.08118e-06	-0.834284	-7.29212e-10
121141487	chr12:121141487:G:C	8.17469e-05	4.89526	-1.40397
121141609	chr12:121141609:T:C	0.000146854	5.46055	-1.38345
121141870	chr12:121141870:C:T	1.44068e-07	-1.58432	-1.26548
121142152	chr12:121142152:G:A	1.39466e-07	-1.63063	-1.25164
121142307	chr12:121142307:A:G	6.12076e-07	-2.2364e-10	-1.40324
121142592	chr12:121142592:T:C	7.87307e-07	-2.2364e-10	-1.15148
121142772	chr12:121142772:C:A	6.11458e-07	-2.2364e-10	-1.40425
121142950	chr12:121142950:G:A	1.28656e-07	-1.63006	-1.3329
121143182	chr12:121143182:G:A	1.45813e-07	-1.62535	-1.21242
121143424	chr12:121143424:C:T	8.09871e-07	-2.2364e-10	-1.12322
121143590	chr12:121143590:C:G	6.83426e-07	-2.2364e-10	-1.29298
121143815	chr12:121143815:G:A	3.42278e-06	0.318114	-7.29212e-10
121143878	chr12:121143878:T:C	5.38494e-07	-1.53132	-7.29212e-10
121143935	chr12:121143935:T:C	1.48113e-07	-1.59654	-1.22558
121144179	chr12:121144179:G:T	1.41892e-07	-1.57392	-1.2911
121144180	chr12:121144180:C:T	1.42592e-07	-1.57327	-1.28684
121144245	chr12:121144245:T:C	1.44125e-07	-1.58425	-1.26516
121144437	chr12:121144437:G:A	1.103e-06	0.0823007	-0.896602
121145546	chr12:121145546:G:A	2.74946e-06	-2.2364e-10	0.0990672
121146025	chr12:121146025:G:A	9.22688e-05	4.46184	-0.849472
121146134	chr12:121146134:A:G	5.04741e-07	-1.59605	-7.29212e-10
121146190	chr12:121146190:C:T	0.000117784	4.9243	-1.06779
121146357	chr12:121146357:A:G	1.23985e-07	-1.63059	-1.36935
121146571	chr12:121146571:G:A	1.48209e-06	-2.2364e-10	-0.518887
121146595	chr12:121146595:C:T	1.68119e-06	-2.2364e-10	-0.392837
121146718	chr12:121146718:G:A	6.3081e-07	-2.2364e-10	-1.37309
121147187	chr12:121147187:G:A	5.12254e-07	-1.58127	-7.29212e-10
121147313	chr12:121147313:A:AG	6.37763e-07	-2.2364e-10	-1.36213
121147425	chr12:121147425:A:C	7.5964e-05	4.82182	-1.4039
121147661	chr12:121147661:A:G	6.71092e-07	-2.2364e-10	-1.31119
121148592	chr12:121148592:A:G	4.34448e-07	-1.29675	-0.449264
121149024	chr12:121149024:G:A	1.68104e-06	-2.2364e-10	-0.392927
121149097	chr12:121149097:C:T	8.03807e-07	-2.2364e-10	-1.13074
121149231	chr12:121149231:C:T	4.97223e-07	-1.61106	-7.29212e-10
121149550	chr12:121149550:T:C	2.83589e-06	0.721845	-0.591828
121150285	chr12:121150285:G:C	1.29878e-07	-1.62276	-1.33074
121150322	chr12:121150322:C:T	0.000199715	5.78519	-1.40064
121150453	chr12:121150453:T:C	1.53853e-06	-0.481509	-7.29212e-10
121150498	chr12:121150498:G:A	6.42328e-07	-2.2364e-10	-1.355
121150742	chr12:121150742:T:C	2.87272e-06	0.691189	-0.548269
121150903	chr12:121150903:C:T	6.87999e-07	-2.2364e-10	-1.28631
121151600	chr12:121151600:TA:T	1.52009e-07	-1.60351	-1.19265
121151659	chr12:121151659:A:G	3.37075e-07	-1.3664	-0.633391
121151712	chr12:121151712:C:G	6.1164e-07	-2.2364e-10	-1.40395
121151917	chr12:121151917:G:T	5.03227e-07	-1.59905	-7.29212e-10
121152551	chr12:121152551:T:C	2.24745e-06	0.457868	-0.560412
121153008	chr12:121153008:T:C	1.43199e-07	-1.5242	-1.33166
121153139	chr12:121153139:A:T	1.00972e-06	-2.2364e-10	-0.902663
121153146	chr12:121153146:C:T	1.21105e-07	-1.62329	-1.40015
121153829	chr12:121153829:G:A	1.50384e-07	-1.60177	-1.20513
121153945	chr12:121153945:C:G	4.40524e-05	2.87304	-7.29212e-10
121154289	chr12:121154289:T:TC	8.16336e-07	-2.2364e-10	-1.11527
121154463	chr12:121154463:G:A	6.30418e-07	-2.2364e-10	-1.37371
121154774	chr12:121154774:C:T	2.52963e-06	-2.2364e-10	0.0157342
121154886	chr12:121154886:T:C	1.55037e-07	-1.63054	-1.1459
121155216	chr12:121155216:C:T	1.82629e-07	-1.54279	-1.06985
121155259	chr12:121155259:G:A	1.09055e-06	-2.2364e-10	-0.825657
121155544	chr12:121155544:G:A	2.21763e-06	-2.2364e-10	-0.115899
121155552	chr12:121155552:C:A	1.20261e-07	-1.62586	-1.40458
121156253	chr12:121156253:G:A	2.58966e-06	0.347287	-0.308098
121156367	chr12:121156367:G:A	3.35404e-05	2.58667	0.0137375
121157189	chr12:121157189:G:A	7.31156e-07	-2.2364e-10	-1.22547
121157383	chr12:121157383:A:G	5.09672e-07	-1.58633	-7.29212e-10
121157650	chr12:121157650:T:C	4.9535e-07	-1.61483	-7.29212e-10
121158336	chr12:121158336:G:A	4.89222e-07	-1.62728	-7.29212e-10
121158388	chr12:121158388:A:G	2.64455e-07	-1.2934	-0.949019
121158609	chr12:121158609:C:T	6.5395e-07	-2.2364e-10	-1.33706
121158734	chr12:121158734:A:T	7.08035e-07	-2.2364e-10	-1.2576
121158841	chr12:121158841:A:G	2.94408e-07	-1.21423	-0.9209
121158983	chr12:121158983:C:T	3.58535e-05	2.74319	-0.0760931
121159080	chr12:121159080:AC:A	1.56906e-06	-2.2364e-10	-0.461861
121159603	chr12:121159603:A:T	6.14102e-07	-2.2364e-10	-1.39993
121159610	chr12:121159610:G:A	8.21943e-06	2.49528	-1.30112
121159895	chr12:121159895:C:T	1.23473e-06	-2.2364e-10	-0.701487
121160090	chr12:121160090:CTTCT:C	7.78356e-07	-2.2364e-10	-1.16291
121160439	chr12:121160439:G:A	6.53189e-07	-2.2364e-10	-1.33823
121160684	chr12:121160684:C:A	4.91397e-07	-1.62284	-7.29212e-10
121160849	chr12:121160849:G:A	1.21752e-07	-1.62881	-1.38931
121160988	chr12:121160988:C:A	7.15922e-07	-2.2364e-10	-1.24652
121161697	chr12:121161697:C:T	6.70171e-07	-2.2364e-10	-1.31256
121161834	chr12:121161834:AT:A	1.4616e-06	-2.2364e-10	-0.532807
121162023	chr12:121162023:C:T	6.43367e-07	-2.2364e-10	-1.35338
121162026	chr12:121162026:G:C	4.971e-07	-1.6113	-7.29212e-10
121162337	chr12:121162337:G:A	1.19677e-06	-0.732714	-7.29212e-10
121162377	chr12:121162377:C:T	1.39042e-06	0.538449	-1.12118
121162449	chr12:121162449:G:A	8.02425e-07	-2.2364e-10	-1.13246
121162450	chr12:121162450:T:C	1.02429e-05	2.78182	-1.36757
121162491	chr12:121162491:C:T	4.89368e-07	-1.62698	-7.29212e-10
121162559	chr12:121162559:G:A	1.08048e-06	-2.2364e-10	-0.834936
121162578	chr12:121162578:G:C	6.1183e-07	-2.2364e-10	-1.40364
121162662	chr12:121162662:T:G	7.7519e-07	-1.16699	-7.29212e-10
121162887	chr12:121162887:A:G	8.13705e-06	-2.2364e-10	1.18409
121162889	chr12:121162889:G:A	4.8764e-07	-1.63052	-7.29212e-10
121162928	chr12:121162928:A:G	1.15264e-06	-2.2364e-10	-0.770282
121162935	chr12:121162935:A:G	1.31876e-07	-1.57197	-1.36626
121162999	chr12:121162999:G:A	2.31694e-07	-1.51916	-0.855519
121163150	chr12:121163150:G:A	2.64804e-07	-1.19958	-1.04153
121163218	chr12:121163218:C:T	2.27524e-06	-0.0902528	-7.29212e-10
121163496	chr12:121163496:A:G	4.87607e-07	-1.63058	-7.29212e-10
121163652	chr12:121163652:T:C	1.30426e-07	-1.61982	-1.32947
121163945	chr12:121163945:C:T	1.95818e-06	-0.240324	-7.29212e-10
121164026	chr12:121164026:GTCACAGAA:G	1.82038e-07	-1.56997	-1.0459
121164090	chr12:121164090:A:C	2.67454e-07	-1.59612	-0.635032
121164224	chr12:121164224:C:T	6.38772e-07	-2.2364e-10	-1.36055
121164332	chr12:121164332:C:A	1.21631e-07	-1.63011	-1.389
121164435	chr12:121164435:G:A	1.75249e-07	-1.58291	-1.07097
121164578	chr12:121164578:C:T	1.71663e-07	-1.59139	-1.08317
121164617	chr12:121164617:C:T	1.75706e-07	-1.58927	-1.06201
121164666	chr12:121164666:C:T	7.05238e-07	-0.277917	-0.983643
121164712	chr12:121164712:G:A	7.29464e-07	-0.306906	-0.920878
121164731	chr12:121164731:A:G	1.70732e-07	-1.57937	-1.10063
121164825	chr12:121164825:T:C	7.00833e-07	-0.309349	-0.958476
121164957	chr12:121164957:G:A	1.78444e-07	-1.3324	-1.30342
121165022	chr12:121165022:A:G	1.77906e-07	-1.58383	-1.05501
121165319	chr12:121165319:C:A	1.70403e-07	-1.59272	-1.08921
121165491	chr12:121165491:T:C	2.00486e-06	-0.216766	-7.29212e-10
121165666	chr12:121165666:A:C	1.63599e-07	-1.58469	-1.13799
121165915	chr12:121165915:C:T	2.69373e-06	-2.2364e-10	0.0785894
121166053	chr12:121166053:C:G	1.68533e-07	-1.59078	-1.10218
121166319	chr12:121166319:C:T	1.15205e-06	-0.770797	-7.29212e-10
121166323	chr12:121166323:A:G	1.67819e-07	-1.58793	-1.10928
121166332	chr12:121166332:A:T	1.67536e-07	-1.5817	-1.1172
121166344	chr12:121166344:A:C	1.65872e-07	-1.58337	-1.12551
121166449	chr12:121166449:A:G	1.88313e-06	-0.279403	-7.29212e-10
121166522	chr12:121166522:C:T	8.21993e-07	-0.284961	-0.823402
121166921	chr12:121166921:A:G	4.93171e-07	-0.753073	-0.866164
121166923	chr12:121166923:G:A	1.24839e-06	-0.690485	-7.29212e-10
121167292	chr12:121167292:G:A	7.31213e-07	-2.2364e-10	-1.22539
121167386	chr12:121167386:C:T	3.2804e-07	-1.07049	-0.956465
121167551	chr12:121167551:C:T	2.04783e-06	-2.2364e-10	-0.19556
121167552	chr12:121167552:G:A	1.71391e-07	-1.56372	-1.11243
121167570	chr12:121167570:G:A	1.06851e-06	-0.846077	-7.29212e-10
121167705	chr12:121167705:A:G	2.38758e-06	-0.0420608	-7.29212e-10
121167787	chr12:121167787:A:G	1.29612e-06	-2.2364e-10	-0.652961
121167796	chr12:121167796:C:T	2.30631e-06	-1.37314	1.29645
121167806	chr12:121167806:A:AT	6.50905e-07	-2.2364e-10	-1.34173
121167899	chr12:121167899:G:A	1.31717e-06	-2.2364e-10	-0.636856
121167953	chr12:121167953:T:C	1.27976e-06	-1.35633	0.690666
121168023	chr12:121168023:A:G	8.67016e-07	-1.05504	-7.29212e-10
121168064	chr12:121168064:C:T	1.35286e-06	-2.2364e-10	-0.610121
121168116	chr12:121168116:A:C	1.77599e-07	-1.47652	-1.16405
121168151	chr12:121168151:G:A	1.33643e-06	-1.31694	0.694603
121168202	chr12:121168202:T:C	7.25277e-07	-2.2364e-10	-1.23354
121168256	chr12:121168256:C:A	1.50843e-06	-1.30418	0.802909
121168516	chr12:121168516:G:A	1.37151e-06	-1.3163	0.719874
121168547	chr12:121168547:G:T	1.38135e-06	-1.30843	0.719155
121168844	chr12:121168844:A:C	6.23017e-07	-2.2364e-10	-1.38552
121168957	chr12:121168957:A:G	1.32898e-06	-1.29149	0.663569
121169087	chr12:121169087:T:C	6.48292e-07	-2.2364e-10	-1.34575
121169249	chr12:121169249:A:G	1.44321e-06	-1.2801	0.734632
121169253	chr12:121169253:C:T	4.60781e-07	-1.19694	-0.490228
121169541	chr12:121169541:A:G	1.42962e-06	-1.27486	0.719927
121169844	chr12:121169844:G:T	1.21598e-07	-1.62402	-1.39535
121169992	chr12:121169992:A:G	1.40303e-06	-1.27495	0.701251
121170058	chr12:121170058:G:A	1.34515e-06	-1.27918	0.663346
121170184	chr12:121170184:G:A	1.33335e-06	-1.27689	0.652242
121170470	chr12:121170470:C:T	1.39476e-06	-1.29899	0.719375
121170513	chr12:121170513:G:A	6.31436e-07	-2.2364e-10	-1.3721
121170514	chr12:121170514:C:G	1.21075e-06	-2.2364e-10	-0.721097
121170639	chr12:121170639:G:A	1.26906e-05	2.9646	-1.33608
121170782	chr12:121170782:A:T	6.08317e-07	-0.807393	-0.602006
121171053	chr12:121171053:C:T	4.42277e-07	-1.19602	-0.532137
121171105	chr12:121171105:G:A	4.56462e-07	-1.18106	-0.515532
121171320	chr12:121171320:C:T	1.44585e-06	-2.2364e-10	-0.543643
121171585	chr12:121171585:T:G	1.46969e-06	-2.2364e-10	-0.52729
121171691	chr12:121171691:C:T	6.14988e-07	-0.776744	-0.621747
121171805	chr12:121171805:A:G	4.74102e-07	-1.13195	-0.526722
121171930	chr12:121171930:C:T	5.98063e-07	-1.4264	-7.29212e-10
121172010	chr12:121172010:C:T	4.32787e-07	-1.22905	-0.520796
121172141	chr12:121172141:G:A	2.42064e-07	-1.24677	-1.08412
121172232	chr12:121172232:G:C	1.39461e-06	-2.2364e-10	-0.579724
121172358	chr12:121172358:G:A	1.3468e-06	-0.614606	-7.29212e-10
121172489	chr12:121172489:G:A	9.45942e-06	-2.2364e-10	1.33467
121172686	chr12:121172686:A:G	4.91186e-07	-1.14054	-0.482737
121172952	chr12:121172952:CA:C	4.96202e-07	-1.14412	-0.468991
121173081	chr12:121173081:T:C	1.3867e-06	-2.2364e-10	-0.585415
121173398	chr12:121173398:T:C	1.94354e-07	-1.38538	-1.16503
121173478	chr12:121173478:A:G	1.48082e-06	-1.29583	0.776083
121173688	chr12:121173688:G:A	6.13747e-07	-2.2364e-10	-1.40051
121173832	chr12:121173832:A:G	1.44052e-06	-1.2807	0.733365
121174111	chr12:121174111:G:A	1.28374e-06	-2.2364e-10	-0.662563
121174126	chr12:121174126:T:C	2.20127e-06	-1.20331	1.08
121174344	chr12:121174344:G:A	6.55613e-07	-2.2364e-10	-1.33452
121174561	chr12:121174561:T:A	1.29921e-07	-1.63062	-1.32254
121174640	chr12:121174640:C:A	2.16012e-06	-2.2364e-10	-0.142175
121174794	chr12:121174794:T:C	4.16609e-06	-2.2364e-10	0.514639
121174843	chr12:121174843:G:T	6.88134e-07	-2.2364e-10	-1.28611
121175172	chr12:121175172:ACGG:A	1.35231e-06	-2.2364e-10	-0.610524
121175243	chr12:121175243:C:T	3.07412e-07	-0.952513	-1.13939
121175426	chr12:121175426:G:A	1.0571e-06	-0.856813	-7.29212e-10
121175465	chr12:121175465:T:C	9.04494e-07	-2.2364e-10	-1.01272
121175686	chr12:121175686:C:A	9.04203e-07	-2.2364e-10	-1.01304
121175800	chr12:121175800:A:T	1.29338e-07	-1.62918	-1.32849
121175802	chr12:121175802:A:G	6.94314e-07	-2.2364e-10	-1.27717
121175892	chr12:121175892:T:C	1.49784e-06	-1.27562	0.767307
121176445	chr12:121176445:C:T	1.62515e-07	-1.554	-1.17533
121176481	chr12:121176481:G:A	1.06338e-06	-0.850889	-7.29212e-10
121176521	chr12:121176521:G:A	1.61505e-07	-1.5583	-1.17726
121176534	chr12:121176534:T:C	1.53966e-06	-1.267	0.786221
121176535	chr12:121176535:G:A	4.43012e-07	-1.18615	-0.540349
121176581	chr12:121176581:T:A	1.42198e-06	-2.2364e-10	-0.560286
121176731	chr12:121176731:A:G	2.22474e-06	-1.22405	1.11136
121176733	chr12:121176733:G:A	5.67884e-07	-1.49104	0.0128666
121176874	chr12:121176874:G:T	5.84282e-07	-1.44971	-7.29212e-10
121177131	chr12:121177131:C:T	1.93299e-07	-1.63054	-0.925322
121177328	chr12:121177328:C:G	1.56405e-07	-1.62537	-1.14227
121177480	chr12:121177480:T:C	4.73751e-07	-1.22769	-0.431724
121177566	chr12:121177566:T:C	4.27678e-07	-1.25756	-0.504163
121177826	chr12:121177826:C:G	1.51576e-07	-1.58697	-1.21204
121177838	chr12:121177838:C:T	4.21486e-07	-0.463325	-1.31298
121177983	chr12:121177983:G:C	4.70793e-07	-1.23894	-0.426739
121178661	chr12:121178661:G:A	3.90931e-07	-0.452249	-1.39931
121178664	chr12:121178664:T:C	4.56186e-07	-1.26938	-0.427815
121179457	chr12:121179457:G:A	4.68653e-07	-1.22479	-0.445445
121179469	chr12:121179469:C:T	5.14107e-07	-1.24142	-0.336239
121179575	chr12:121179575:C:G	5.46033e-07	-0.870994	-0.646421
121179583	chr12:121179583:T:C	4.65241e-07	-1.23124	-0.446295
121179904	chr12:121179904:C:T	4.60877e-07	-1.29153	-0.395434
121180107	chr12:121180107:C:T	7.54544e-07	-2.2364e-10	-1.19398
121180187	chr12:121180187:A:G	7.97258e-07	-1.13892	-7.29212e-10
121180200	chr12:121180200:C:T	6.64167e-07	-2.2364e-10	-1.32156
121180338	chr12:121180338:A:C	7.08417e-07	-2.2364e-10	-1.25706
121180527	chr12:121180527:C:T	4.16959e-06	-2.2364e-10	0.51548
121180588	chr12:121180588:A:G	2.36581e-06	-0.0512204	-7.29212e-10
121180635	chr12:121180635:C:T	4.57092e-07	-1.26763	-0.427581
121180761	chr12:121180761:G:A	1.05718e-06	-2.2364e-10	-0.856736
121180765	chr12:121180765:C:G	6.54741e-06	2.34425	-1.37752
121180819	chr12:121180819:C:T	4.30983e-06	-2.2364e-10	0.54856
121180862	chr12:121180862:G:A	4.72684e-07	-1.24013	-0.42154
121180912	chr12:121180912:C:T	8.34677e-07	-1.09305	-7.29212e-10
121180959	chr12:121180959:A:G	4.37042e-07	-1.25177	-0.488294
121181717	chr12:121181717:C:T	6.20141e-07	-2.2364e-10	-1.39015
121181718	chr12:121181718:A:G	4.79937e-07	-1.22232	-0.424116
121181726	chr12:121181726:G:A	6.28939e-07	-2.2364e-10	-1.37606
121182031	chr12:121182031:T:C	3.67466e-07	-0.508776	-1.40469
121182342	chr12:121182342:C:T	5.65578e-07	-0.748515	-0.733731
121182503	chr12:121182503:C:T	7.00549e-06	1.03435	-7.29212e-10
121182963	chr12:121182963:A:G	5.1813e-07	-1.23585	-0.334016
121183726	chr12:121183726:C:T	6.57571e-07	-2.2364e-10	-1.33154
121183865	chr12:121183865:C:G	6.57817e-07	-2.2364e-10	-1.33117
121183866	chr12:121183866:C:A	6.57817e-07	-2.2364e-10	-1.33117
121183896	chr12:121183896:C:T	7.98646e-07	-1.13718	-7.29212e-10
121183934	chr12:121183934:A:G	4.94778e-07	-1.22398	-0.392001
121184014	chr12:121184014:A:G	1.17029e-06	-1.29007	0.534977
121184204	chr12:121184204:A:G	4.08456e-07	-0.698745	-1.10896
121184220	chr12:121184220:C:T	2.50487e-07	-1.31342	-0.983267
121184221	chr12:121184221:G:A	1.87343e-07	-1.20956	-1.3776
121184312	chr12:121184312:C:T	9.96126e-07	-2.2364e-10	-0.916221
121184393	chr12:121184393:A:G	3.18378e-07	-1.58669	-0.47017
121184436	chr12:121184436:C:T	1.65015e-07	-1.61214	-1.10192
121184501	chr12:121184501:A:C	2.20179e-07	-1.02763	-1.39802
121184578	chr12:121184578:G:A	8.76634e-07	-2.2364e-10	-1.044
121184616	chr12:121184616:G:T	1.79709e-07	-1.59159	-1.03716
121184717	chr12:121184717:T:A	4.90476e-07	-1.62472	-7.29212e-10
121184872	chr12:121184872:G:A	6.79183e-07	-2.2364e-10	-1.2992
121185084	chr12:121185084:A:C	7.45404e-07	-0.635675	-0.570492
121186305	chr12:121186305:C:G	3.27489e-07	-0.955598	-1.07304
121186552	chr12:121186552:A:G	6.3956e-07	-2.2364e-10	-1.35931
121186777	chr12:121186777:G:A	3.03544e-06	0.198017	-7.29212e-10
121187288	chr12:121187288:G:A	3.15347e-07	-1.28541	-0.781013
121187645	chr12:121187645:TG:T	6.78949e-07	-1.29955	-7.29212e-10
121187712	chr12:121187712:G:A	6.17152e-07	-2.2364e-10	-1.39498
121188418	chr12:121188418:G:A	1.53655e-07	-1.53905	-1.24634
121189242	chr12:121189242:C:T	5.31826e-06	-2.2364e-10	0.758807
121189265	chr12:121189265:C:T	9.03938e-07	-1.01333	-7.29212e-10
121189357	chr12:121189357:T:C	8.27626e-07	-2.2364e-10	-1.10153
121189465	chr12:121189465:A:G	2.25053e-07	-1.01786	-1.3859
121189639	chr12:121189639:AC:A	3.11688e-06	0.224494	-7.29212e-10
121189655	chr12:121189655:A:G	1.95645e-07	-1.1479	-1.39589
121189661	chr12:121189661:T:A	1.44045e-07	-1.62751	-1.22246
121189945	chr12:121189945:C:G	1.93739e-07	-1.56034	-0.993246
121190069	chr12:121190069:G:A	8.31857e-07	-1.09643	-7.29212e-10
121190202	chr12:121190202:T:TG	1.54391e-06	-2.2364e-10	-0.478021
121190224	chr12:121190224:T:C	7.47713e-07	-0.822236	-0.380839
121190377	chr12:121190377:A:G	9.52695e-07	-2.2364e-10	-0.960799
121190464	chr12:121190464:C:T	8.48102e-07	-1.07709	-7.29212e-10
121190485	chr12:121190485:C:T	6.95539e-07	-1.27541	-7.29212e-10
121190906	chr12:121190906:G:T	1.51858e-07	-1.57925	-1.2179
121191229	chr12:121191229:G:A	2.53815e-07	-1.2556	-1.02789
121191316	chr12:121191316:G:A	1.5525e-07	-1.60267	-1.17239
121191404	chr12:121191404:A:G	3.10769e-06	-2.2364e-10	0.22154
121192536	chr12:121192536:G:A	5.95939e-06	0.872629	-7.29212e-10
121192545	chr12:121192545:A:G	1.95123e-07	-1.58757	-0.958889
121192635	chr12:121192635:A:G	2.31348e-07	-1.19066	-1.18551
121192759	chr12:121192759:G:A	1.04077e-06	-0.872383	-7.29212e-10
121192960	chr12:121192960:A:G	5.98942e-07	-1.42493	-7.29212e-10
121192968	chr12:121192968:A:G	6.18332e-07	-1.39307	-7.29212e-10
121192980	chr12:121192980:T:A	6.14677e-07	-1.399	-7.29212e-10
121193300	chr12:121193300:T:G	6.18186e-07	-2.2364e-10	-1.3933
121194166	chr12:121194166:T:G	1.37533e-07	-1.62947	-1.26676
121194269	chr12:121194269:G:A	1.19873e-06	-2.2364e-10	-0.731077
121194425	chr12:121194425:T:C	7.16735e-07	-2.2364e-10	-1.24539
121195479	chr12:121195479:C:T	1.51766e-07	-1.45871	-1.33904
121195634	chr12:121195634:A:G	3.86887e-07	-0.596735	-1.26523
121195754	chr12:121195754:C:G	5.3731e-06	-2.2364e-10	0.769065
121195820	chr12:121195820:C:T	7.01059e-07	-2.2364e-10	-1.2675
121196483	chr12:121196483:A:G	2.47068e-06	-2.2364e-10	-0.00784632
121196593	chr12:121196593:G:A	6.11293e-07	-2.2364e-10	-1.40452
121196608	chr12:121196608:G:A	5.71985e-07	-1.47098	-7.29212e-10
121197126	chr12:121197126:C:G	1.07559e-06	-2.2364e-10	-0.839472
121197162	chr12:121197162:T:C	2.50642e-07	-0.891736	-1.40433
121197394	chr12:121197394:C:T	1.23203e-07	-1.62109	-1.38517
121197702	chr12:121197702:T:C	2.52912e-07	-0.882672	-1.40438
121198078	chr12:121198078:A:G	5.693e-07	-1.47569	-7.29212e-10
121198092	chr12:121198092:A:G	1.5153e-07	-1.45886	-1.34045
121198301	chr12:121198301:T:C	2.88286e-07	-0.889028	-1.26711
121198387	chr12:121198387:C:T	2.62322e-07	-0.845669	-1.40485
121198789	chr12:121198789:G:C	1.47031e-07	-1.48668	-1.34277
121198924	chr12:121198924:C:T	6.81948e-07	-2.2364e-10	-1.29514
121199238	chr12:121199238:G:A	7.10087e-07	-1.25471	-7.29212e-10
121199254	chr12:121199254:G:C	3.76391e-07	-0.771652	-1.11781
121199260	chr12:121199260:T:C	7.89422e-07	-2.2364e-10	-1.14879
121199330	chr12:121199330:C:T	1.66417e-07	-1.30405	-1.40155
121199430	chr12:121199430:A:G	4.01853e-07	-0.787346	-1.03666
121200089	chr12:121200089:T:C	1.40956e-06	-2.2364e-10	-0.569064
121200159	chr12:121200159:C:T	8.89449e-07	-2.2364e-10	-1.02949
121200583	chr12:121200583:C:T	3.37887e-07	-0.816008	-1.18137
121200618	chr12:121200618:C:A	6.27564e-07	-2.2364e-10	-1.37825
121200752	chr12:121200752:T:C	1.35936e-06	-2.2364e-10	-0.605321
121200754	chr12:121200754:G:T	9.90538e-07	-2.2364e-10	-0.921846
121200788	chr12:121200788:T:C	1.29189e-06	-2.2364e-10	-0.65623
121200922	chr12:121200922:T:C	1.32675e-06	-2.2364e-10	-0.629608
121201046	chr12:121201046:A:G	4.87817e-07	-1.63015	-7.29212e-10
121201145	chr12:121201145:T:C	2.96101e-06	-2.2364e-10	0.173191
121201399	chr12:121201399:TC:T	3.47883e-07	-1.61731	-0.350921
121201419	chr12:121201419:A:G	5.55646e-07	-1.49996	-7.29212e-10
121201723	chr12:121201723:T:A	1.58329e-07	-1.40473	-1.35069
121201796	chr12:121201796:C:T	3.72362e-07	-0.53355	-1.36668
121201854	chr12:121201854:C:T	6.56965e-07	-0.460356	-0.872108
121201895	chr12:121201895:GAAAC:G	6.75362e-06	-2.2364e-10	0.99774
121202112	chr12:121202112:G:A	3.81834e-07	-0.531853	-1.34325
121202705	chr12:121202705:G:T	1.95174e-06	-2.2364e-10	-0.243616
121202747	chr12:121202747:A:G	3.34667e-06	-2.2364e-10	0.295628
121203072	chr12:121203072:C:T	1.21086e-06	-2.2364e-10	-0.721006
121203231	chr12:121203231:C:T	2.64712e-07	-0.838463	-1.40299
121203515	chr12:121203515:C:T	4.22953e-07	-0.466583	-1.30625
121203685	chr12:121203685:T:C	5.49705e-07	-1.51071	-7.29212e-10
121203706	chr12:121203706:A:G	4.48785e-07	-0.895773	-0.817778
121203822	chr12:121203822:G:A	2.45708e-07	-0.921854	-1.3941
121203865	chr12:121203865:G:A	1.28073e-07	-1.59327	-1.37422
121204396	chr12:121204396:C:T	6.28706e-07	-2.2364e-10	-1.37643
121204740	chr12:121204740:A:C	2.60719e-07	-0.851732	-1.40492
121205058	chr12:121205058:A:G	7.52483e-06	-2.2364e-10	1.10587
121205214	chr12:121205214:CAT:C	7.38333e-07	-2.2364e-10	-1.2157
121205479	chr12:121205479:C:T	4.91385e-07	-1.62287	-7.29212e-10
121205595	chr12:121205595:C:T	7.34604e-07	-2.2364e-10	-1.22076
121206046	chr12:121206046:T:C	1.11643e-06	-2.2364e-10	-0.802204
121206053	chr12:121206053:C:T	1.34413e-07	-1.58691	-1.33227
121206799	chr12:121206799:G:A	1.60173e-07	-1.4751	-1.26874
121207101	chr12:121207101:A:C	5.42576e-07	-1.52377	-7.29212e-10
121207564	chr12:121207564:G:C	1.04229e-06	-2.2364e-10	-0.870915
121207802	chr12:121207802:G:A	2.03088e-06	-2.2364e-10	-0.20387
121207917	chr12:121207917:C:T	3.19228e-06	-2.2364e-10	0.248397
121208213	chr12:121208213:G:A	4.14909e-07	-0.476377	-1.31566
121208604	chr12:121208604:C:T	6.54883e-07	-2.2364e-10	-1.33564
121208977	chr12:121208977:T:G	1.23077e-06	-2.2364e-10	-0.704696
121209176	chr12:121209176:C:T	1.17246e-06	-2.2364e-10	-0.753236
121209437	chr12:121209437:T:G	2.16308e-06	-2.2364e-10	-0.140808
121209461	chr12:121209461:A:G	3.32163e-06	-2.2364e-10	0.288115
121209632	chr12:121209632:A:G	1.79909e-07	-1.24219	-1.38545
121210067	chr12:121210067:G:T	3.49377e-07	-0.662777	-1.30116
121210487	chr12:121210487:A:G	3.00143e-07	-0.950113	-1.16572
121210552	chr12:121210552:G:A	3.28736e-06	-2.2364e-10	0.277747
121211067	chr12:121211067:C:G	2.40861e-07	-1.03348	-1.30239
121211085	chr12:121211085:G:T	1.09523e-06	-2.2364e-10	-0.821379
121212281	chr12:121212281:C:A	2.25796e-06	-2.2364e-10	-0.0978786
121212659	chr12:121212659:A:G	4.55425e-07	-0.977243	-0.721619
121213000	chr12:121213000:G:A	5.81975e-06	-2.2364e-10	0.848918
121213388	chr12:121213388:A:G	2.85704e-06	-2.2364e-10	0.137448
121213456	chr12:121213456:A:T	3.68084e-07	-1.0554	-0.856388
121214017	chr12:121214017:G:A	4.89856e-07	-1.04527	-0.580718
121214238	chr12:121214238:G:T	5.25102e-07	-1.04246	-0.514044
121214474	chr12:121214474:G:A	4.82426e-07	-1.04154	-0.59973
121214670	chr12:121214670:A:T	2.93852e-07	-0.967475	-1.16954
121214701	chr12:121214701:G:C	5.17465e-07	-1.57115	-7.29212e-10
121214738	chr12:121214738:G:A	1.68677e-07	-1.61551	-1.0766
121214909	chr12:121214909:C:T	2.75702e-06	-2.2364e-10	0.10181
121215575	chr12:121215575:C:A	2.48989e-06	-2.2364e-10	-0.000101452
121215960	chr12:121215960:G:A	2.17485e-06	-2.2364e-10	-0.135378
121216057	chr12:121216057:T:G	6.32659e-07	-2.2364e-10	-1.37016
121216086	chr12:121216086:G:A	2.03812e-06	-2.2364e-10	-0.200312
121216208	chr12:121216208:A:G	8.54452e-07	-0.873092	-0.196542
121216231	chr12:121216231:G:C	6.78624e-07	-2.2364e-10	-1.30003
121216433	chr12:121216433:G:C	1.75676e-06	-2.2364e-10	-0.34887
121216581	chr12:121216581:G:A	2.34571e-06	-2.2364e-10	-0.0597493
121216586	chr12:121216586:C:T	1.88308e-06	-2.2364e-10	-0.279428
121216917	chr12:121216917:C:T	1.32008e-06	-0.634643	-7.29212e-10
121217260	chr12:121217260:G:A	5.96677e-07	-1.42872	-7.29212e-10
121217861	chr12:121217861:C:T	6.16724e-07	-2.2364e-10	-1.39567
121218000	chr12:121218000:C:T	5.2223e-07	-1.56199	-7.29212e-10
121218086	chr12:121218086:A:G	1.86866e-06	-2.2364e-10	-0.287118
121218167	chr12:121218167:A:T	2.67249e-07	-1.01068	-1.22124
121218242	chr12:121218242:C:T	3.92776e-07	-0.46441	-1.38244
121218601	chr12:121218601:G:A	2.87945e-07	-0.774894	-1.38243
121218811	chr12:121218811:G:T	5.473e-07	-1.5151	-7.29212e-10
121219311	chr12:121219311:G:A	4.89663e-07	-1.62638	-7.29212e-10
121219354	chr12:121219354:C:T	4.8817e-07	-1.62943	-7.29212e-10
121219457	chr12:121219457:G:A	1.65829e-06	-2.2364e-10	-0.406555
121219559	chr12:121219559:A:ATCTTGAT	2.65191e-06	-2.2364e-10	0.0629414
121219952	chr12:121219952:T:C	1.76527e-06	-2.2364e-10	-0.344034
121220179	chr12:121220179:G:C	6.78624e-07	-2.2364e-10	-1.30003
121220495	chr12:121220495:G:T	1.60777e-06	-2.2364e-10	-0.437489
121221092	chr12:121221092:C:T	5.85523e-07	-0.976345	-0.471244
121221172	chr12:121221172:G:T	1.02821e-06	-0.884517	-7.29212e-10
121221486	chr12:121221486:C:T	6.02373e-07	-1.41922	-7.29212e-10
121221575	chr12:121221575:G:A	6.15056e-07	-2.2364e-10	-1.39838
121221586	chr12:121221586:G:A	9.58646e-07	-2.2364e-10	-0.954572
121221625	chr12:121221625:C:T	4.01808e-06	-2.2364e-10	0.478465
121221640	chr12:121221640:G:A	2.09599e-06	-2.2364e-10	-0.172311
121222030	chr12:121222030:C:T	6.11548e-07	-2.2364e-10	-1.4041
121222062	chr12:121222062:G:A	6.46534e-07	-2.2364e-10	-1.34847
121222114	chr12:121222114:G:A	5.10758e-07	-1.5842	-7.29212e-10
121222183	chr12:121222183:T:C	5.39062e-07	-1.59984	0.0695778
121222196	chr12:121222196:G:A	6.86235e-07	-0.911576	-0.377297
121222318	chr12:121222318:C:T	6.17655e-07	-2.2364e-10	-1.39417
121222376	chr12:121222376:G:T	2.07268e-07	-1.36298	-1.1231
121222458	chr12:121222458:A:G	4.06726e-07	-1.57325	-0.238704
121222469	chr12:121222469:A:C	4.05495e-07	-1.56951	-0.245479
121222474	chr12:121222474:A:G	4.08219e-07	-1.58864	-0.219652
121222499	chr12:121222499:A:C	4.01138e-07	-1.58223	-0.243555
121222705	chr12:121222705:C:A	6.23077e-07	-1.38542	-7.29212e-10
121222984	chr12:121222984:T:C	3.5046e-07	-1.04372	-0.917126
121223260	chr12:121223260:G:A	9.86386e-07	-2.2364e-10	-0.926046
121223439	chr12:121223439:T:C	1.42803e-06	-2.2364e-10	-0.556042
121223465	chr12:121223465:G:T	2.76007e-06	-2.2364e-10	0.102916
121223562	chr12:121223562:C:G	1.38993e-07	-1.5544	-1.33128
121223841	chr12:121223841:G:A	3.71181e-06	-2.2364e-10	0.39918
121223897	chr12:121223897:A:G	3.08988e-07	-0.709134	-1.37766
121223901	chr12:121223901:A:T	6.50499e-07	-1.34236	-7.29212e-10
121224163	chr12:121224163:G:A	2.56679e-07	-1.61259	-0.659678
121224378	chr12:121224378:C:T	4.13498e-05	-2.2364e-10	2.80973
121224379	chr12:121224379:G:A	4.55646e-07	-0.314426	-1.38395
121224474	chr12:121224474:T:C	7.59592e-07	-0.974303	-0.21301
121224551	chr12:121224551:G:A	3.70325e-06	-2.2364e-10	0.396873
121224567	chr12:121224567:A:C	3.38006e-07	-0.599811	-1.39722
121224624	chr12:121224624:T:A	4.37137e-07	-1.59239	-0.147455
121224804	chr12:121224804:C:T	8.49942e-07	-2.2364e-10	-1.07493
121225141	chr12:121225141:T:C	9.57883e-07	-0.576034	-0.379335
121225308	chr12:121225308:A:G	3.34746e-07	-0.643981	-1.36274
121225468	chr12:121225468:T:C	6.18531e-07	-2.2364e-10	-1.39275
121225497	chr12:121225497:G:A	5.15527e-07	-1.5749	-7.29212e-10
121226023	chr12:121226023:C:T	5.12533e-07	-1.58073	-7.29212e-10
121226314	chr12:121226314:C:T	1.34527e-07	-1.62197	-1.29637
121226508	chr12:121226508:G:A	8.36789e-07	-1.09052	-7.29212e-10
121227208	chr12:121227208:A:G	7.4167e-07	-0.76166	-0.449531
121227281	chr12:121227281:C:A	1.32213e-06	0.736452	-1.36955
121227531	chr12:121227531:C:T	6.10306e-07	-0.88345	-0.522684
121227550	chr12:121227550:G:A	2.65618e-07	-1.62088	-0.617159
121227917	chr12:121227917:G:C	9.96068e-07	-1.53188	0.615606
121227941	chr12:121227941:T:A	1.20521e-06	-0.725684	-7.29212e-10
121228095	chr12:121228095:A:G	5.02569e-07	-1.52719	-0.07317
121228210	chr12:121228210:T:C	8.10924e-07	-2.2364e-10	-1.12192
121228457	chr12:121228457:A:G	1.25579e-07	-1.62882	-1.35833
121228843	chr12:121228843:A:G	3.90183e-07	-1.58641	-0.267065
121229358	chr12:121229358:C:G	2.48366e-06	-2.2364e-10	-0.00260617
121229624	chr12:121229624:C:T	3.83762e-07	-1.5606	-0.309474
121229848	chr12:121229848:T:C	2.76653e-07	-1.59262	-0.604711
121230210	chr12:121230210:T:C	2.09677e-07	-1.41128	-1.06325
121230451	chr12:121230451:T:C	2.14707e-06	-0.98139	0.833155
121230492	chr12:121230492:G:T	1.62681e-06	-2.2364e-10	-0.425716
121230671	chr12:121230671:A:C	4.52147e-07	-0.973449	-0.732638
121230911	chr12:121230911:CTCATA:C	6.1752e-07	-2.2364e-10	-1.39438
121231120	chr12:121231120:TG:T	5.54256e-07	-1.50247	-7.29212e-10
121231122	chr12:121231122:G:C	5.54789e-07	-1.50151	-7.29212e-10
121231136	chr12:121231136:C:T	5.16311e-07	-1.57339	-7.29212e-10
121231342	chr12:121231342:A:G	3.57288e-07	-0.60649	-1.33506
121231379	chr12:121231379:C:T	1.21748e-06	-1.50972	0.794168
121231550	chr12:121231550:C:T	2.21438e-07	-1.59484	-0.825114
121231808	chr12:121231808:A:G	1.25002e-07	-1.58684	-1.40492
121231828	chr12:121231828:A:G	3.91785e-07	-0.449532	-1.39985
121232034	chr12:121232034:T:G	1.89962e-06	-2.2364e-10	-0.270688
121232037	chr12:121232037:T:C	6.98757e-07	-2.2364e-10	-1.27079
121232198	chr12:121232198:G:A	6.76421e-07	-1.30328	-7.29212e-10
121232261	chr12:121232261:C:T	7.53318e-07	-1.56334	0.367731
121232296	chr12:121232296:G:A	1.99391e-06	-2.2364e-10	-0.22224
121232473	chr12:121232473:A:G	5.97604e-07	-1.42717	-7.29212e-10
121232987	chr12:121232987:C:G	1.68873e-06	-2.2364e-10	-0.38836
121232989	chr12:121232989:A:G	4.98164e-07	-1.60917	-7.29212e-10
121233190	chr12:121233190:C:G	5.04023e-07	-1.59747	-7.29212e-10
121233222	chr12:121233222:C:T	8.43238e-07	-1.08284	-7.29212e-10
121233310	chr12:121233310:G:A	6.67543e-07	-2.2364e-10	-1.31649
121233330	chr12:121233330:T:A	2.30867e-07	-1.57612	-0.802134
121233467	chr12:121233467:C:T	1.29463e-07	-1.56608	-1.39062
121233709	chr12:121233709:T:C	4.89264e-07	-1.62719	-7.29212e-10
121234286	chr12:121234286:G:C	1.58883e-07	-1.61099	-1.14094
121234420	chr12:121234420:C:T	2.2951e-06	-2.2364e-10	-0.0815618
121234508	chr12:121234508:T:C	4.31741e-07	-1.48638	-0.265892
121234648	chr12:121234648:C:T	1.2558e-06	-2.2364e-10	-0.684566
121234880	chr12:121234880:C:CTGTT	1.80635e-06	-2.2364e-10	-0.321032
121234943	chr12:121234943:T:C	4.95567e-07	-1.61439	-7.29212e-10
121235109	chr12:121235109:C:T	5.38029e-07	-1.53218	-7.29212e-10
121235239	chr12:121235239:G:A	6.24567e-07	-2.2364e-10	-1.38304
121235518	chr12:121235518:A:T	2.12848e-06	-2.2364e-10	-0.156929
121235574	chr12:121235574:C:T	6.70836e-07	-2.2364e-10	-1.31157
121235608	chr12:121235608:C:T	6.67432e-07	-2.2364e-10	-1.31666
121235697	chr12:121235697:G:A	1.72414e-07	-1.61046	-1.05974
121235851	chr12:121235851:G:GTGA	4.957e-07	-1.61412	-7.29212e-10
121235939	chr12:121235939:G:A	6.67878e-07	-2.2364e-10	-1.31599
121235958	chr12:121235958:C:T	1.69362e-07	-1.62832	-1.05974
121236274	chr12:121236274:G:A	3.9465e-06	-2.2364e-10	0.460489
121236367	chr12:121236367:G:C	2.28081e-07	-1.57823	-0.812166
121236384	chr12:121236384:G:A	6.67191e-07	-2.2364e-10	-1.31702
121236589	chr12:121236589:G:A	3.74468e-06	-2.2364e-10	0.407997
121236795	chr12:121236795:G:A	6.13337e-07	-2.2364e-10	-1.40118
121237098	chr12:121237098:A:G	1.28747e-07	-1.62146	-1.34079
121237465	chr12:121237465:G:A	2.75377e-07	-1.03157	-1.17039
121237504	chr12:121237504:G:A	4.44541e-07	-1.56359	-0.159459
121237676	chr12:121237676:C:T	2.2282e-06	-2.2364e-10	-0.111144
121237772	chr12:121237772:G:T	1.28743e-07	-1.62202	-1.34025
121237911	chr12:121237911:A:G	1.65998e-07	-1.62809	-1.08003
121238429	chr12:121238429:A:G	1.67586e-07	-1.62903	-1.06957
121238718	chr12:121238718:AG:A	6.51319e-07	-1.34109	-7.29212e-10
121239210	chr12:121239210:G:A	5.26863e-07	-1.55315	-7.29212e-10
121239659	chr12:121239659:C:T	1.08278e-06	-2.2364e-10	-0.832808
121239735	chr12:121239735:C:T	1.69464e-07	-1.63021	-1.05724
121239863	chr12:121239863:C:T	5.27243e-07	-1.55243	-7.29212e-10
121239907	chr12:121239907:C:T	3.0506e-06	-2.2364e-10	0.203
121239969	chr12:121239969:G:A	1.66063e-07	-1.62855	-1.07918
121240495	chr12:121240495:G:A	5.29607e-07	-1.54796	-7.29212e-10
121240961	chr12:121240961:A:G	5.14186e-07	-1.57751	-7.29212e-10
121241034	chr12:121241034:C:T	1.39043e-06	-2.2364e-10	-0.582724
121241522	chr12:121241522:G:A	1.49e-06	-2.2364e-10	-0.513564
121241525	chr12:121241525:G:A	2.45313e-07	-1.62001	-0.697544
121241784	chr12:121241784:T:C	1.02677e-06	-2.2364e-10	-0.885917
121242058	chr12:121242058:A:G	1.55714e-06	0.848908	-1.31839
121242115	chr12:121242115:C:T	1.96549e-07	-1.63013	-0.909047
121242148	chr12:121242148:A:G	1.93952e-07	-1.63027	-0.922217
121242657	chr12:121242657:G:C	2.78786e-07	-0.792734	-1.39691
121242984	chr12:121242984:C:T	3.62871e-07	-0.618501	-1.30754
121243007	chr12:121243007:G:A	1.35987e-06	-2.2364e-10	-0.604948
121243222	chr12:121243222:G:A	3.49125e-06	-2.2364e-10	0.337921
121243335	chr12:121243335:A:G	4.25497e-06	1.34622	-0.810474
121243372	chr12:121243372:CT:C	2.73087e-06	1.42529	-1.33301
121243485	chr12:121243485:C:A	1.2094e-07	-1.63053	-1.39427
121243733	chr12:121243733:C:T	2.42283e-06	1.22315	-1.25055
121243884	chr12:121243884:T:C	2.09495e-06	1.11163	-1.28443
121244135	chr12:121244135:C:T	1.48528e-06	-2.2364e-10	-0.516735
121244404	chr12:121244404:G:A	2.47702e-07	-1.62295	-0.684918
121244490	chr12:121244490:G:A	1.04209e-06	-2.2364e-10	-0.87111
121244677	chr12:121244677:C:A	3.38384e-06	-2.2364e-10	0.306671
121244897	chr12:121244897:C:A	1.83995e-06	-2.2364e-10	-0.302601
121244916	chr12:121244916:T:C	1.22954e-07	-1.61404	-1.39424
121245417	chr12:121245417:G:T	1.25734e-06	-2.2364e-10	-0.68334
121245446	chr12:121245446:A:G	2.48829e-07	-0.983456	-1.31987
121245710	chr12:121245710:T:C	2.10521e-06	-2.2364e-10	-0.167922
121245956	chr12:121245956:C:T	5.01422e-07	-1.60265	-7.29212e-10
121246117	chr12:121246117:C:T	3.06232e-07	-0.851634	-1.24412
121246325	chr12:121246325:C:A	4.97325e-07	-1.61085	-7.29212e-10
121246750	chr12:121246750:C:A	5.13124e-07	-1.57958	-7.29212e-10
121246782	chr12:121246782:C:T	3.32935e-06	-2.2364e-10	0.290439
121247110	chr12:121247110:ACCCAGTGTGTTAGCC:A	6.65898e-07	-2.2364e-10	-1.31896
121247130	chr12:121247130:C:T	5.10562e-07	-1.58458	-7.29212e-10
121247385	chr12:121247385:T:A	2.2209e-05	1.16382	1.02434
121247519	chr12:121247519:C:T	3.67654e-06	-2.2364e-10	0.389633
121247591	chr12:121247591:G:A	4.31713e-07	-1.51293	-0.2394
121247611	chr12:121247611:C:A	8.88891e-07	-2.2364e-10	-1.03012
121247981	chr12:121247981:T:C	3.29821e-07	-1.51776	-0.503784
121248275	chr12:121248275:C:T	3.59547e-07	-0.648145	-1.28711
121248305	chr12:121248305:G:A	9.1979e-07	0.292687	-1.28864
121248782	chr12:121248782:G:A	1.60823e-06	-2.2364e-10	-0.437207
121248802	chr12:121248802:G:A	1.91742e-06	-2.2364e-10	-0.261358
121249126	chr12:121249126:G:A	2.08145e-07	-1.1725	-1.30936
121249212	chr12:121249212:T:C	1.42638e-07	-1.51449	-1.34529
121249371	chr12:121249371:A:G	2.3082e-06	-2.2364e-10	-0.0758691
121249466	chr12:121249466:G:A	5.1507e-07	-1.51991	-0.0558812
121249512	chr12:121249512:C:T	1.45893e-07	-1.48035	-1.35687
121249609	chr12:121249609:T:C	1.39924e-07	-1.5138	-1.36519
121249671	chr12:121249671:G:A	5.02785e-07	-1.59993	-7.29212e-10
121249761	chr12:121249761:C:T	1.00429e-05	-2.2364e-10	1.39453
121249958	chr12:121249958:C:T	2.38517e-06	-2.2364e-10	-0.043069
121250223	chr12:121250223:G:A	1.99527e-07	-1.32535	-1.19879
121250264	chr12:121250264:CT:C	5.57152e-07	-1.49726	-7.29212e-10
121250441	chr12:121250441:T:A	2.23368e-07	-1.05552	-1.35575
121250444	chr12:121250444:C:T	6.12232e-07	-2.2364e-10	-1.40298
121250620	chr12:121250620:G:A	2.28276e-07	-1.04477	-1.34477
121250637	chr12:121250637:T:TC	7.12714e-07	-2.2364e-10	-1.25101
121251169	chr12:121251169:C:G	2.55816e-07	-1.00021	-1.27542
121251227	chr12:121251227:C:G	6.30547e-06	-2.2364e-10	0.929078
121251298	chr12:121251298:T:C	3.91248e-07	-1.53215	-0.318604
121251306	chr12:121251306:T:C	1.51012e-07	-1.53323	-1.2695
121251397	chr12:121251397:G:C	4.88506e-07	-1.62874	-7.29212e-10
121251533	chr12:121251533:C:T	2.30984e-06	-2.2364e-10	-0.0751616
121251995	chr12:121251995:C:T	1.36413e-07	-1.51912	-1.38529
121252109	chr12:121252109:TA:T	1.43956e-07	-1.497	-1.35359
121252589	chr12:121252589:TC:T	2.54586e-06	-2.2364e-10	0.0221298
121252651	chr12:121252651:G:A	2.12456e-06	-2.2364e-10	-0.158776
121252745	chr12:121252745:T:C	1.03745e-06	0.0885691	-0.964145
121252752	chr12:121252752:T:C	1.02447e-06	0.0759833	-0.964145
121252784	chr12:121252784:G:A	3.74027e-07	-1.55923	-0.336537
121252997	chr12:121252997:C:T	8.84418e-07	-2.2364e-10	-1.03516
121253098	chr12:121253098:C:T	9.79227e-07	-2.2364e-10	-0.93333
121253285	chr12:121253285:G:T	5.0465e-07	-1.59623	-7.29212e-10
121253293	chr12:121253293:G:A	4.63227e-07	-1.51097	-0.170911
121253327	chr12:121253327:G:A	2.55048e-06	-2.2364e-10	0.0239443
121253876	chr12:121253876:T:C	7.52471e-07	-2.2364e-10	-1.19673
121254049	chr12:121254049:C:A	8.9376e-07	-2.2364e-10	-1.02466
121254168	chr12:121254168:T:G	3.90166e-07	-1.5551	-0.298418
121254414	chr12:121254414:C:T	2.16233e-06	-2.2364e-10	-0.141153
121254415	chr12:121254415:G:A	6.11339e-07	-2.2364e-10	-1.40444
121254578	chr12:121254578:T:C	4.15473e-06	-2.2364e-10	0.511909
121255038	chr12:121255038:T:A	2.01364e-07	-1.16913	-1.34585
121255749	chr12:121255749:T:C	2.92453e-06	-2.2364e-10	0.160793
121255963	chr12:121255963:G:A	4.43128e-06	-2.2364e-10	0.576348
121256074	chr12:121256074:G:A	4.78461e-07	-1.60282	-0.046701
121256145	chr12:121256145:G:A	7.23083e-07	-2.2364e-10	-1.23657
121256222	chr12:121256222:T:C	2.65583e-06	-2.2364e-10	0.0644176
121256316	chr12:121256316:T:C	2.72947e-06	-2.2364e-10	0.0917695
121256336	chr12:121256336:A:G	1.37921e-07	-1.62026	-1.27315
121258094	chr12:121258094:G:A	3.78245e-07	-1.55808	-0.326477
121258347	chr12:121258347:T:C	1.87229e-06	-2.2364e-10	-0.285177
121258883	chr12:121258883:C:T	3.96569e-07	-0.571269	-1.26597
121258904	chr12:121258904:G:A	4.29658e-06	-2.2364e-10	0.54548
121259307	chr12:121259307:G:A	7.62602e-07	-2.2364e-10	-1.18336
121259441	chr12:121259441:G:A	6.12449e-07	-2.2364e-10	-1.40263
121259603	chr12:121259603:C:T	4.40848e-06	-2.2364e-10	0.57119
121259616	chr12:121259616:C:A	1.11226e-06	-2.2364e-10	-0.805949
121259666	chr12:121259666:AT:A	6.14927e-07	-2.2364e-10	-1.39859
121259679	chr12:121259679:G:A	6.11085e-07	-2.2364e-10	-1.40486
121260034	chr12:121260034:G:A	1.56815e-07	-1.57575	-1.18928
121260548	chr12:121260548:G:A	1.35532e-06	-2.2364e-10	-0.608299
121260591	chr12:121260591:C:T	7.62799e-07	-2.2364e-10	-1.1831
121260982	chr12:121260982:C:T	5.30924e-07	-1.17394	-0.371539
121261039	chr12:121261039:ACTCCACGAAGC:A	9.10538e-07	-1.00606	-7.29212e-10
121261381	chr12:121261381:A:T	2.57685e-06	-2.2364e-10	0.03423
121261382	chr12:121261382:G:C	2.5793e-06	-2.2364e-10	0.0351786
121261418	chr12:121261418:G:A	7.47071e-07	-2.2364e-10	-1.20393
121261426	chr12:121261426:T:C	9.72342e-07	-0.317286	-0.623101
121261875	chr12:121261875:T:G	1.29884e-06	-2.2364e-10	-0.650864
121261971	chr12:121261971:A:C	6.5702e-07	-0.693498	-0.638883
121262196	chr12:121262196:T:C	6.14607e-07	-2.2364e-10	-1.39911
121262302	chr12:121262302:G:C	1.45145e-07	-1.55523	-1.28713
121262316	chr12:121262316:T:G	8.45877e-07	-2.2364e-10	-1.07972
121262415	chr12:121262415:C:T	1.01096e-06	-2.2364e-10	-0.901437
121262703	chr12:121262703:C:T	6.48998e-07	-2.2364e-10	-1.34467
121262739	chr12:121262739:T:C	6.66409e-07	-2.2364e-10	-1.31819
121263020	chr12:121263020:A:G	5.02995e-07	-0.210658	-1.38886
121263055	chr12:121263055:G:A	3.46219e-06	0.417616	-0.0880531
121263193	chr12:121263193:C:T	6.52342e-07	-1.33953	-7.29212e-10
121263234	chr12:121263234:G:C	7.41761e-07	-2.2364e-10	-1.21107
121263630	chr12:121263630:G:A	2.21024e-06	-0.119239	-7.29212e-10
121263634	chr12:121263634:A:G	6.11899e-07	-2.2364e-10	-1.40353
121263790	chr12:121263790:G:A	7.44832e-07	-2.2364e-10	-1.20694
121263797	chr12:121263797:C:G	3.97917e-06	-2.2364e-10	0.468735
121263878	chr12:121263878:G:A	1.48514e-07	-1.51259	-1.30682
121264322	chr12:121264322:C:T	2.15715e-07	-1.52185	-0.924285
121264480	chr12:121264480:C:T	2.92294e-07	-1.53971	-0.602622
121264544	chr12:121264544:A:G	1.52404e-07	-1.51758	-1.27598
121264557	chr12:121264557:A:G	1.42602e-07	-1.56624	-1.2938
121264599	chr12:121264599:A:C	1.46051e-07	-1.50131	-1.33483
121264833	chr12:121264833:T:A	7.07723e-07	-2.2364e-10	-1.25804
121265117	chr12:121265117:A:G	1.03418e-06	-2.2364e-10	-0.878727
121265336	chr12:121265336:G:A	6.11071e-07	-2.2364e-10	-1.40488
121265396	chr12:121265396:G:A	7.65932e-07	-1.179	-7.29212e-10
121265730	chr12:121265730:C:T	6.13235e-07	-2.2364e-10	-1.40135
121265798	chr12:121265798:CA:C	3.95152e-07	-0.823092	-1.01773
121265815	chr12:121265815:A:G	4.7563e-07	-1.45241	-0.203049
121265832	chr12:121265832:T:C	6.13202e-07	-2.2364e-10	-1.4014
121265842	chr12:121265842:G:A	2.68252e-07	-1.15143	-1.07674
121266169	chr12:121266169:G:A	6.26265e-07	-2.2364e-10	-1.38032
121266347	chr12:121266347:G:A	1.0921e-06	-0.107015	-0.717225
121266348	chr12:121266348:TAAG:T	1.17627e-06	-2.2364e-10	-0.749992
121266410	chr12:121266410:G:A	6.94718e-06	-2.2364e-10	1.026
121266432	chr12:121266432:G:A	7.04807e-06	-2.2364e-10	1.04041
121266636	chr12:121266636:C:T	6.13289e-07	-2.2364e-10	-1.40126
121266711	chr12:121266711:C:T	6.13189e-07	-2.2364e-10	-1.40142
121266857	chr12:121266857:A:G	7.69079e-07	-2.2364e-10	-1.1749
121266881	chr12:121266881:T:C	2.57452e-07	-1.19831	-1.07096
121266882	chr12:121266882:A:G	5.30513e-07	-0.372088	-1.17416
121267202	chr12:121267202:T:C	2.02212e-07	-1.1631	-1.34767
121267219	chr12:121267219:C:G	6.82583e-07	-2.2364e-10	-1.29421
121267677	chr12:121267677:A:G	1.51887e-07	-1.45292	-1.34404
121267721	chr12:121267721:T:C	3.52226e-06	-2.2364e-10	0.346762
121268439	chr12:121268439:G:C	6.06458e-07	-1.41246	-7.29212e-10
121268730	chr12:121268730:T:G	1.53609e-07	-1.42733	-1.35835
121268929	chr12:121268929:C:A	6.53904e-07	-2.2364e-10	-1.33713
121268930	chr12:121268930:G:A	1.72958e-07	-1.59447	-1.07257
121268989	chr12:121268989:C:T	5.02082e-07	-1.60133	-7.29212e-10
121269233	chr12:121269233:C:T	5.33302e-07	-1.44573	-0.0952797
121269665	chr12:121269665:G:A	6.53174e-07	-2.2364e-10	-1.33825
121269685	chr12:121269685:T:A	6.7843e-07	-1.30031	-7.29212e-10
121270359	chr12:121270359:C:G	1.59051e-06	-2.2364e-10	-0.448282
121270402	chr12:121270402:A:C	1.60289e-06	-2.2364e-10	-0.440532
121270468	chr12:121270468:T:C	1.45864e-07	-1.45365	-1.38377
121270617	chr12:121270617:C:T	1.5591e-06	-2.2364e-10	-0.468233
121270685	chr12:121270685:G:A	8.0367e-07	-1.13091	-7.29212e-10
121271018	chr12:121271018:A:G	1.60411e-06	-2.2364e-10	-0.439769
121271104	chr12:121271104:A:G	1.50881e-06	-2.2364e-10	-0.501019
121271328	chr12:121271328:T:C	1.18359e-06	-2.2364e-10	-0.743789
121271446	chr12:121271446:T:C	2.12428e-06	-2.2364e-10	-0.158908
121271497	chr12:121271497:A:AT	2.8222e-07	-0.904057	-1.27335
121271552	chr12:121271552:T:C	1.55756e-06	-2.2364e-10	-0.469217
121271627	chr12:121271627:C:T	6.86456e-07	-1.28855	-7.29212e-10
121271967	chr12:121271967:C:T	1.68022e-07	-1.46915	-1.22685
121271969	chr12:121271969:C:T	7.02734e-07	-2.2364e-10	-1.26512
121272088	chr12:121272088:G:A	6.212e-07	-2.2364e-10	-1.38844
121272121	chr12:121272121:A:G	1.49366e-06	-2.2364e-10	-0.511112
121272181	chr12:121272181:C:T	1.48953e-06	-2.2364e-10	-0.513877
121272575	chr12:121272575:C:T	6.25027e-07	-2.2364e-10	-1.3823
121272887	chr12:121272887:A:C	1.61843e-06	-2.2364e-10	-0.430885
121273065	chr12:121273065:G:C	7.60095e-07	-2.2364e-10	-1.18665
121273118	chr12:121273118:T:G	1.45106e-06	-2.2364e-10	-0.540041
121273123	chr12:121273123:T:C	1.1076e-06	-2.2364e-10	-0.810143
121273178	chr12:121273178:G:A	5.11049e-07	-1.58363	-7.29212e-10
121273264	chr12:121273264:A:G	1.47082e-06	-2.2364e-10	-0.526516
121273712	chr12:121273712:T:C	1.4407e-06	-0.586859	0.03965
121273855	chr12:121273855:T:C	7.87265e-07	-2.2364e-10	-1.15153
121274128	chr12:121274128:G:A	7.2571e-07	-2.2364e-10	-1.23294
121274173	chr12:121274173:G:A	6.11899e-07	-2.2364e-10	-1.40353
121274274	chr12:121274274:T:A	1.20187e-06	-0.813445	0.084982
121274461	chr12:121274461:G:A	7.05722e-07	-2.2364e-10	-1.26087
121274498	chr12:121274498:C:T	5.19723e-07	-1.5668	-7.29212e-10
121274589	chr12:121274589:C:A	6.11961e-07	-2.2364e-10	-1.40343
121274647	chr12:121274647:C:T	2.58217e-07	-1.24039	-1.02591
121274656	chr12:121274656:T:C	6.52458e-07	-2.2364e-10	-1.33935
121274932	chr12:121274932:C:T	6.25998e-07	-2.2364e-10	-1.38075
121275156	chr12:121275156:CCTGA:C	6.11504e-07	-2.2364e-10	-1.40417
121275270	chr12:121275270:A:G	1.42372e-07	-1.52269	-1.33897
121275301	chr12:121275301:T:C	6.60885e-07	-1.32651	-7.29212e-10
121275302	chr12:121275302:G:A	7.42085e-07	-2.2364e-10	-1.21063
121275933	chr12:121275933:G:A	6.43817e-07	-2.2364e-10	-1.35268
121276091	chr12:121276091:C:T	1.45706e-06	-0.905898	0.369978
121276240	chr12:121276240:G:C	6.11269e-07	-2.2364e-10	-1.40456
121276355	chr12:121276355:C:G	6.32843e-07	-2.2364e-10	-1.36987
121276763	chr12:121276763:A:G	7.82111e-06	-2.2364e-10	1.14449
121277078	chr12:121277078:G:A	6.15874e-07	-2.2364e-10	-1.39705
121277592	chr12:121277592:G:A	1.59725e-06	-0.571078	0.127022
121277726	chr12:121277726:G:C	1.61555e-06	-2.2364e-10	-0.432667
121277769	chr12:121277769:T:C	1.78701e-07	-1.28827	-1.34611
121277953	chr12:121277953:C:A	7.02792e-07	-2.2364e-10	-1.26503
121278188	chr12:121278188:A:G	9.39391e-07	0.406373	-1.38124
121278551	chr12:121278551:G:A	1.85706e-06	-2.2364e-10	-0.293346
121278554	chr12:121278554:G:A	5.26465e-07	-1.55391	-7.29212e-10
121279183	chr12:121279183:T:A	2.69586e-07	-0.818578	-1.40463
121279762	chr12:121279762:A:G	6.31456e-07	-2.2364e-10	-1.37207
121280021	chr12:121280021:CACA:C	6.25541e-07	-2.2364e-10	-1.38148
121280153	chr12:121280153:C:T	2.85331e-07	-0.799285	-1.36716
121280308	chr12:121280308:G:A	5.40146e-07	-0.814031	-0.714223
121280572	chr12:121280572:A:T	2.21205e-06	-2.2364e-10	-0.118417
121280808	chr12:121280808:C:T	2.1812e-06	-2.2364e-10	-0.132465
121280875	chr12:121280875:A:T	6.472e-07	-2.2364e-10	-1.34744
121280994	chr12:121280994:A:G	2.80065e-06	0.117514	-7.29212e-10
121281091	chr12:121281091:C:T	6.3086e-07	-2.2364e-10	-1.37301
121281102	chr12:121281102:A:C	6.11581e-07	-2.2364e-10	-1.40405
121281274	chr12:121281274:G:A	6.11712e-07	-2.2364e-10	-1.40383
121281819	chr12:121281819:G:A	8.73978e-07	-2.2364e-10	-1.04704
121281863	chr12:121281863:T:C	6.11658e-07	-2.2364e-10	-1.40392
121281882	chr12:121281882:G:A	6.85572e-07	-2.2364e-10	-1.28984
121282057	chr12:121282057:G:A	6.11047e-07	-2.2364e-10	-1.40492
121282117	chr12:121282117:T:C	5.53454e-06	-2.2364e-10	0.798669
121282192	chr12:121282192:G:A	7.19829e-07	-2.2364e-10	-1.24108
121282237	chr12:121282237:G:A	2.23607e-07	-1.35831	-1.05189
121282304	chr12:121282304:T:C	6.34065e-07	-2.2364e-10	-1.36794
121282340	chr12:121282340:T:G	1.91023e-06	-2.2364e-10	-0.265113
121282424	chr12:121282424:C:T	6.21353e-07	-2.2364e-10	-1.3882
121282738	chr12:121282738:C:G	8.66245e-07	-2.2364e-10	-1.05593
121282978	chr12:121282978:C:G	1.81115e-06	-2.2364e-10	-0.318378
121283082	chr12:121283082:G:T	1.84258e-06	-2.2364e-10	-0.30117
121283152	chr12:121283152:A:G	8.04471e-07	-2.2364e-10	-1.12991
121283657	chr12:121283657:A:T	6.11688e-07	-2.2364e-10	-1.40387
121284028	chr12:121284028:G:A	7.59137e-07	-0.299993	-0.88792
121284069	chr12:121284069:G:A	2.47614e-06	-2.2364e-10	-0.00564015
121284260	chr12:121284260:C:T	6.16361e-07	-2.2364e-10	-1.39626
121285101	chr12:121285101:T:C	5.06326e-07	-1.59291	-7.29212e-10
121285229	chr12:121285229:G:A	1.8349e-07	-1.35362	-1.25431
121285465	chr12:121285465:T:C	1.10123e-06	-2.2364e-10	-0.815914
121285626	chr12:121285626:T:C	1.96671e-07	-1.15562	-1.38295
121286168	chr12:121286168:C:G	6.5644e-07	-2.2364e-10	-1.33326
121286184	chr12:121286184:C:T	2.44832e-07	-1.26924	-1.05028
121286690	chr12:121286690:C:T	6.29001e-07	-1.37596	-7.29212e-10
121287246	chr12:121287246:A:T	5.89385e-06	-2.2364e-10	0.861571
121287430	chr12:121287430:A:C	6.14254e-07	-2.2364e-10	-1.39969
121288247	chr12:121288247:T:C	5.32161e-07	-1.54315	-7.29212e-10
121288392	chr12:121288392:CAAG:C	6.24922e-07	-2.2364e-10	-1.38247
121288603	chr12:121288603:T:C	1.47204e-07	-1.63043	-1.19784
121288662	chr12:121288662:C:T	2.20128e-07	-1.37262	-1.05327
121289754	chr12:121289754:G:A	9.98352e-07	-2.2364e-10	-0.913988
121289812	chr12:121289812:G:A	6.38706e-07	-0.494939	-0.865711
121289815	chr12:121289815:C:T	7.13604e-07	-2.2364e-10	-1.24977
121290120	chr12:121290120:C:T	8.33999e-07	-2.2364e-10	-1.09386
121290121	chr12:121290121:G:A	1.54793e-07	-1.4656	-1.3124
121290571	chr12:121290571:G:T	1.30102e-06	-2.2364e-10	-0.649188
121290671	chr12:121290671:G:C	9.76641e-07	0.353497	-1.28947
121290739	chr12:121290739:C:T	1.432e-06	-2.2364e-10	-0.553264
121290871	chr12:121290871:T:G	4.93905e-07	-0.729034	-0.888717
121291021	chr12:121291021:C:T	2.85745e-07	-1.12041	-1.04459
121291063	chr12:121291063:AC:A	4.04032e-07	-0.680305	-1.1383
121291188	chr12:121291188:G:A	9.36925e-07	-2.2364e-10	-0.977491
121291310	chr12:121291310:G:A	4.00562e-07	-0.690557	-1.13667
121291322	chr12:121291322:C:T	3.66906e-06	0.387596	-7.29212e-10
121291440	chr12:121291440:G:A	2.47744e-06	-2.2364e-10	-0.00511376
121291706	chr12:121291706:G:A	5.99894e-07	-1.42334	-7.29212e-10
121291839	chr12:121291839:T:C	1.82283e-07	-1.20974	-1.40479
121292164	chr12:121292164:C:T	4.72506e-06	-2.2364e-10	0.640542
121292253	chr12:121292253:G:A	2.28459e-06	-2.2364e-10	-0.0861513
121292443	chr12:121292443:T:A	1.85399e-06	-2.2364e-10	-0.295
121292444	chr12:121292444:A:G	3.43057e-07	-0.793089	-1.18911
121292686	chr12:121292686:T:C	7.48503e-07	-2.2364e-10	-1.20202
121292754	chr12:121292754:G:C	7.07579e-07	-2.2364e-10	-1.25825
121292802	chr12:121292802:T:C	9.21032e-07	-2.2364e-10	-0.9946
121292803	chr12:121292803:A:G	1.08179e-06	-2.2364e-10	-0.833718
121293042	chr12:121293042:G:A	6.9804e-07	-2.2364e-10	-1.27182
121293416	chr12:121293416:G:A	6.3011e-07	-2.2364e-10	-1.3742
121293425	chr12:121293425:GGAA:G	2.67132e-06	0.070232	-7.29212e-10
121293488	chr12:121293488:G:GC	2.82012e-07	-0.88824	-1.28991
121293489	chr12:121293489:G:C	2.81384e-07	-0.887214	-1.29316
121293846	chr12:121293846:G:A	4.95033e-07	-1.61547	-7.29212e-10
121294284	chr12:121294284:T:C	4.74081e-06	-2.2364e-10	0.643868
121294823	chr12:121294823:G:T	6.29143e-07	-2.2364e-10	-1.37574
121294868	chr12:121294868:C:T	8.67779e-07	-2.2364e-10	-1.05416
121295013	chr12:121295013:T:C	3.0748e-07	-1.05091	-1.04077
121295017	chr12:121295017:G:A	6.2091e-07	-2.2364e-10	-1.38891
121295060	chr12:121295060:C:T	4.89914e-07	-1.62586	-7.29212e-10
121295452	chr12:121295452:T:C	5.62417e-07	-1.48785	-7.29212e-10
121295935	chr12:121295935:AATGCTGAGAGGGGCT:A	1.92331e-07	-1.31855	-1.24233
121296496	chr12:121296496:C:G	1.87128e-06	-2.2364e-10	-0.285717
121296804	chr12:121296804:C:T	2.51557e-07	-1.16543	-1.127
121296856	chr12:121296856:C:G	5.67229e-06	-2.2364e-10	0.823254
121297397	chr12:121297397:G:A	7.21799e-07	-2.2364e-10	-1.23835
121297604	chr12:121297604:A:G	3.84822e-07	-1.30507	-0.562241
121297794	chr12:121297794:T:G	5.55134e-07	-0.28132	-1.21957
121298111	chr12:121298111:G:T	2.31084e-06	-2.2364e-10	-0.074729
121298538	chr12:121298538:G:A	4.81926e-07	-0.472801	-1.1695
121299178	chr12:121299178:C:A	2.5592e-07	-1.01529	-1.25994
121299312	chr12:121299312:A:G	6.28788e-07	-1.3763	-7.29212e-10
121299624	chr12:121299624:T:C	2.28841e-06	-2.2364e-10	-0.0844813
121300379	chr12:121300379:A:G	6.35009e-07	-2.2364e-10	-1.36646
121300438	chr12:121300438:A:G	2.74612e-07	-0.900812	-1.30393
121301716	chr12:121301716:C:T	4.9212e-07	-1.62137	-7.29212e-10
121301843	chr12:121301843:T:C	1.71915e-07	-1.47916	-1.19393
121301955	chr12:121301955:T:C	9.77424e-07	-2.2364e-10	-0.935174
121302185	chr12:121302185:A:G	6.52289e-07	-2.2364e-10	-1.33961
121302718	chr12:121302718:A:G	6.17056e-07	-2.2364e-10	-1.39513
121302761	chr12:121302761:G:A	5.62195e-07	-1.48824	-7.29212e-10
121302903	chr12:121302903:AAAAAAAAAAAAAT:A	6.92569e-07	-2.2364e-10	-1.27969
121302998	chr12:121302998:A:G	4.12503e-07	-0.955556	-0.842294
121303212	chr12:121303212:G:A	6.38519e-07	-2.2364e-10	-1.36094
121303250	chr12:121303250:G:A	2.90366e-06	-2.2364e-10	0.153632
121303610	chr12:121303610:G:A	6.59786e-07	-2.2364e-10	-1.32818
121303621	chr12:121303621:A:C	6.15075e-07	-2.2364e-10	-1.39835
121304050	chr12:121304050:C:A	1.48663e-06	-2.2364e-10	-0.515829
121304138	chr12:121304138:T:C	8.22204e-07	-0.0686964	-1.03941
121304916	chr12:121304916:G:A	1.48232e-06	-2.2364e-10	-0.518733
121305024	chr12:121305024:G:A	1.12983e-06	-2.2364e-10	-0.790272
121305182	chr12:121305182:T:C	6.21457e-07	-2.2364e-10	-1.38803
121305210	chr12:121305210:G:A	1.47254e-06	-2.2364e-10	-0.525352
121305314	chr12:121305314:A:T	1.46788e-07	-1.62723	-1.20387
121305339	chr12:121305339:C:A	9.49886e-07	-2.2364e-10	-0.963753
121305527	chr12:121305527:TCTG:T	1.51471e-07	-1.39507	-1.40463
121305755	chr12:121305755:T:C	7.24439e-07	-0.201855	-1.03284
121305807	chr12:121305807:G:A	7.36415e-07	-0.82895	-0.38935
121305850	chr12:121305850:C:A	1.34054e-07	-1.59763	-1.32422
121305879	chr12:121305879:C:T	2.98301e-07	-1.35169	-0.770301
121306217	chr12:121306217:T:C	6.19473e-07	-2.2364e-10	-1.39123
121306413	chr12:121306413:G:A	5.85841e-07	-1.44705	-7.29212e-10
121306599	chr12:121306599:T:C	2.60737e-07	-1.05084	-1.20574
121306811	chr12:121306811:A:G	1.48872e-07	-1.47701	-1.34
121306984	chr12:121306984:C:T	6.11173e-07	-2.2364e-10	-1.40471
121307129	chr12:121307129:T:C	9.42566e-07	-2.2364e-10	-0.971489
121307362	chr12:121307362:A:C	6.49174e-07	-2.2364e-10	-1.34439
121307493	chr12:121307493:C:T	5.94349e-07	-0.144338	-1.28829
121307516	chr12:121307516:G:A	9.02806e-07	-2.2364e-10	-1.01459
121307687	chr12:121307687:G:A	6.55037e-07	-2.2364e-10	-1.3354
121307748	chr12:121307748:G:A	6.11172e-07	-2.2364e-10	-1.40472
121308612	chr12:121308612:G:A	1.58863e-06	-2.2364e-10	-0.449467
121308739	chr12:121308739:G:A	5.30182e-07	-1.54687	-7.29212e-10
121310070	chr12:121310070:G:A	6.13936e-07	-2.2364e-10	-1.4002
121310548	chr12:121310548:G:A	1.04183e-06	-2.2364e-10	-0.871356
121310602	chr12:121310602:G:A	8.81664e-07	-2.2364e-10	-1.03828
121310900	chr12:121310900:C:T	2.04113e-06	-2.2364e-10	-0.198836
121311496	chr12:121311496:T:C	3.99749e-07	-0.495841	-1.33342
121311758	chr12:121311758:A:G	9.13701e-07	0.165578	-1.16817
121312115	chr12:121312115:A:C	2.90366e-06	-2.2364e-10	0.153632
121312263	chr12:121312263:T:C	8.32753e-07	-2.2364e-10	-1.09536
121312285	chr12:121312285:T:C	5.49715e-07	-1.51069	-7.29212e-10
121313186	chr12:121313186:C:T	1.4477e-06	-2.2364e-10	-0.542363
121314620	chr12:121314620:T:C	1.73873e-06	-2.2364e-10	-0.359183
121315274	chr12:121315274:T:G	3.36268e-07	-0.967234	-1.03495
121315910	chr12:121315910:T:C	8.38321e-07	0.00646181	-1.09516
121316088	chr12:121316088:T:G	6.29019e-07	-2.2364e-10	-1.37593
121316140	chr12:121316140:T:C	8.2566e-06	-2.2364e-10	1.19867
121316452	chr12:121316452:C:G	3.74407e-07	-0.552634	-1.34212
121316608	chr12:121316608:C:T	6.29134e-07	-2.2364e-10	-1.37575
121316686	chr12:121316686:T:C	9.06107e-07	-2.2364e-10	-1.01094
121316914	chr12:121316914:C:G	9.14706e-07	-1.42072	0.419228
121317323	chr12:121317323:G:A	8.44278e-07	-2.2364e-10	-1.08161
121317473	chr12:121317473:T:C	6.74621e-07	-1.30594	-7.29212e-10
121317549	chr12:121317549:G:A	6.28917e-07	-2.2364e-10	-1.3761
121317718	chr12:121317718:T:C	1.10558e-06	-2.2364e-10	-0.811967
121317758	chr12:121317758:A:G	7.68677e-07	0.0327256	-1.20815
121318164	chr12:121318164:C:T	9.41281e-07	-2.2364e-10	-0.972852
121318255	chr12:121318255:A:G	4.87582e-07	-1.63063	-7.29212e-10
121318747	chr12:121318747:G:A	1.43477e-07	-1.62366	-1.23026
121318839	chr12:121318839:G:T	7.49855e-07	0.0466948	-1.24691
121318881	chr12:121318881:G:A	2.62232e-07	-1.09095	-1.15992
121319297	chr12:121319297:A:C	9.6292e-07	-2.2364e-10	-0.950124
121319857	chr12:121319857:G:A	7.79817e-07	0.0705337	-1.23157
121319954	chr12:121319954:T:A	7.64918e-07	0.0180556	-1.19838
121320403	chr12:121320403:A:T	8.08615e-07	-2.2364e-10	-1.12477
121320479	chr12:121320479:T:C	1.39318e-06	-2.2364e-10	-0.580749
121320559	chr12:121320559:G:C	6.20058e-07	-2.2364e-10	-1.39028
121320662	chr12:121320662:G:T	4.89366e-07	-1.62698	-7.29212e-10
121320710	chr12:121320710:C:T	8.41685e-07	-2.2364e-10	-1.08469
121320752	chr12:121320752:G:A	8.39821e-07	-2.2364e-10	-1.08691
121320810	chr12:121320810:A:C	8.77094e-07	-2.2364e-10	-1.04348
121321047	chr12:121321047:C:T	4.35157e-07	-0.611319	-1.13307
121321261	chr12:121321261:T:A	6.45634e-07	-2.2364e-10	-1.34986
121321269	chr12:121321269:T:A	4.95353e-07	-1.61482	-7.29212e-10
121321853	chr12:121321853:G:A	1.37099e-07	-1.62065	-1.27874
121322048	chr12:121322048:G:T	3.85329e-07	-0.523441	-1.34255
121322585	chr12:121322585:C:T	4.91209e-07	-1.62322	-7.29212e-10
121322647	chr12:121322647:ATT:A	2.84739e-07	-1.00889	-1.15964
121322671	chr12:121322671:A:G	1.27637e-07	-1.60931	-1.36159
121322848	chr12:121322848:C:A	1.27982e-07	-1.60123	-1.36698
121323054	chr12:121323054:A:G	1.47975e-06	-2.2364e-10	-0.520463
121323973	chr12:121323973:G:A	3.99365e-07	-0.674251	-1.15597
121324124	chr12:121324124:C:T	8.88133e-07	-2.2364e-10	-1.03097
121324327	chr12:121324327:G:T	1.25289e-06	-2.2364e-10	-0.686887
121324811	chr12:121324811:G:GTT	6.55777e-07	-2.2364e-10	-1.33427
121325190	chr12:121325190:C:T	7.93297e-07	-2.2364e-10	-1.1439
121325441	chr12:121325441:TGACA:T	8.81418e-07	-2.2364e-10	-1.03856
121325810	chr12:121325810:T:G	1.23367e-07	-1.60666	-1.39827
121325978	chr12:121325978:C:T	6.80758e-07	-2.2364e-10	-1.29689
121326361	chr12:121326361:T:C	6.9641e-07	0.125716	-1.39987
121327472	chr12:121327472:G:A	6.38178e-07	-2.2364e-10	-1.36148
121327952	chr12:121327952:C:A	7.47973e-07	-2.2364e-10	-1.20273
121329465	chr12:121329465:A:C	1.60738e-07	-1.53628	-1.20404
121329685	chr12:121329685:G:A	6.51559e-07	-1.34073	-7.29212e-10
121329687	chr12:121329687:C:T	6.36765e-07	-2.2364e-10	-1.36369
121330445	chr12:121330445:C:T	1.09266e-06	0.541179	-1.36491
121331462	chr12:121331462:T:C	8.53733e-07	-1.07048	-7.29212e-10
121331945	chr12:121331945:G:A	7.325e-07	-2.2364e-10	-1.22363
121332201	chr12:121332201:G:A	2.55933e-07	-0.983122	-1.29206
121332621	chr12:121332621:T:C	3.27386e-07	-0.650964	-1.37799
121332724	chr12:121332724:C:T	6.1471e-07	-2.2364e-10	-1.39894
121332967	chr12:121332967:G:C	5.63445e-07	-1.48602	-7.29212e-10
121332996	chr12:121332996:T:C	6.43459e-07	-2.2364e-10	-1.35324
121333129	chr12:121333129:G:A	2.71285e-07	-1.05784	-1.15908
121333411	chr12:121333411:C:G	1.17351e-06	-2.2364e-10	-0.752339
121333544	chr12:121333544:T:C	1.07028e-06	-2.2364e-10	-0.844415
121333829	chr12:121333829:T:C	2.17631e-07	-1.5881	-0.849188
121334219	chr12:121334219:C:T	5.14482e-07	-1.57693	-7.29212e-10
121334507	chr12:121334507:A:G	6.97162e-07	-2.2364e-10	-1.27308
121334568	chr12:121334568:T:C	6.70418e-07	-2.2364e-10	-1.31219
121334986	chr12:121334986:TC:T	1.35907e-07	-1.58408	-1.32405
121335078	chr12:121335078:T:A	2.51982e-07	-1.10811	-1.18263
121335413	chr12:121335413:G:A	7.25984e-07	-2.2364e-10	-1.23257
121335685	chr12:121335685:A:G	7.4009e-07	-2.2364e-10	-1.21332
121335749	chr12:121335749:T:C	8.56717e-07	0.131252	-1.19824
121336015	chr12:121336015:T:G	3.51666e-07	-1.13538	-0.822032
121336709	chr12:121336709:G:C	2.32817e-07	-1.19594	-1.1739
121337208	chr12:121337208:C:T	8.0363e-07	-2.2364e-10	-1.13096
121337209	chr12:121337209:T:G	1.66654e-06	-2.2364e-10	-0.40159
121337218	chr12:121337218:A:C	5.71554e-07	-1.47174	-7.29212e-10
121337581	chr12:121337581:C:A	6.43641e-07	-2.2364e-10	-1.35295
121337693	chr12:121337693:T:C	6.15389e-07	-2.2364e-10	-1.39784
121338017	chr12:121338017:C:T	6.25741e-07	-2.2364e-10	-1.38116
121338130	chr12:121338130:T:C	1.4137e-07	-1.52447	-1.34425
121338160	chr12:121338160:G:A	6.44666e-07	-2.2364e-10	-1.35136
121338512	chr12:121338512:T:C	2.32961e-07	-1.18381	-1.18541
121338654	chr12:121338654:T:C	2.33358e-07	-1.21011	-1.15741
121338739	chr12:121338739:G:GTATATTATAAAGTA	6.22193e-07	-2.2364e-10	-1.38684
121338945	chr12:121338945:A:G	5.50816e-07	-1.50869	-7.29212e-10
121339312	chr12:121339312:A:C	6.18951e-07	-2.2364e-10	-1.39207
121339513	chr12:121339513:CA:C	1.37055e-07	-1.59694	-1.30277
121339560	chr12:121339560:T:C	2.40359e-07	-1.16305	-1.17491
121339619	chr12:121339619:T:C	2.26993e-07	-1.2186	-1.17657
121339657	chr12:121339657:C:T	2.62168e-07	-1.06543	-1.18568
121339749	chr12:121339749:A:G	4.39767e-07	-0.394724	-1.33913
121340445	chr12:121340445:G:A	1.67095e-06	-2.2364e-10	-0.398947
121340637	chr12:121340637:C:T	2.70173e-07	-1.04385	-1.17719
121340997	chr12:121340997:T:G	2.48255e-07	-1.14917	-1.15646
121341102	chr12:121341102:T:G	2.33481e-07	-1.05983	-1.30716
121341198	chr12:121341198:G:A	1.21814e-07	-1.61365	-1.40395
121341625	chr12:121341625:A:C	6.14146e-07	-2.2364e-10	-1.39986
121341857	chr12:121341857:G:A	6.14345e-07	-2.2364e-10	-1.39954
121342157	chr12:121342157:G:A	6.14345e-07	-2.2364e-10	-1.39954
121342196	chr12:121342196:G:T	1.01017e-06	-2.2364e-10	-0.902224
121342790	chr12:121342790:T:C	2.08396e-07	-1.34263	-1.13802
121342808	chr12:121342808:A:G	2.17145e-07	-1.2933	-1.14623
121342816	chr12:121342816:G:A	6.11217e-07	-2.2364e-10	-1.40464
121342979	chr12:121342979:A:G	6.30199e-07	-2.2364e-10	-1.37406
121343210	chr12:121343210:A:T	3.40875e-07	-0.697361	-1.29122
121343267	chr12:121343267:A:G	7.67913e-07	-2.2364e-10	-1.17642
121343389	chr12:121343389:T:C	6.60831e-07	-2.2364e-10	-1.3266
121343722	chr12:121343722:T:C	7.05565e-07	-2.2364e-10	-1.26109
121343998	chr12:121343998:G:A	6.19021e-07	-2.2364e-10	-1.39196
121344184	chr12:121344184:A:G	6.44752e-07	-2.2364e-10	-1.35123
121344626	chr12:121344626:C:T	2.25917e-06	-2.2364e-10	-0.0973423
121344905	chr12:121344905:G:C	6.18513e-07	-2.2364e-10	-1.39278
121344980	chr12:121344980:T:C	1.12484e-06	-2.2364e-10	-0.7947
121345150	chr12:121345150:G:A	3.74856e-05	-2.2364e-10	2.71162
121345418	chr12:121345418:A:C	2.49673e-07	-1.3703	-0.92964
121346171	chr12:121346171:C:T	7.95184e-07	-2.2364e-10	-1.14152
121347094	chr12:121347094:A:T	6.93511e-07	-2.2364e-10	-1.27833
121347170	chr12:121347170:G:A	9.95429e-07	-2.2364e-10	-0.916921
121347373	chr12:121347373:T:C	8.74872e-07	-2.2364e-10	-1.04602
121348370	chr12:121348370:G:A	2.26349e-07	-1.38219	-1.01583
121348669	chr12:121348669:A:T	9.69381e-07	-0.546637	-0.3968
121348684	chr12:121348684:C:T	3.11011e-06	-2.2364e-10	0.222317
121348936	chr12:121348936:C:T	5.64782e-07	-1.48365	-7.29212e-10
121348980	chr12:121348980:T:C	2.4404e-06	-0.86739	0.847212
121349039	chr12:121349039:C:T	8.31748e-07	-0.585	-0.511565
121349040	chr12:121349040:A:G	3.33751e-06	-0.403707	0.696593
121349165	chr12:121349165:A:C	5.74545e-07	-0.835095	-0.631421
121349273	chr12:121349273:G:A	7.66211e-07	-2.2364e-10	-1.17864
121349565	chr12:121349565:C:G	1.30122e-06	-2.2364e-10	-0.649033
121349576	chr12:121349576:A:T	1.4251e-06	0.799835	-1.35793
121349768	chr12:121349768:T:A	2.02153e-06	-2.2364e-10	-0.208487
121349852	chr12:121349852:G:A	6.18951e-07	-2.2364e-10	-1.39207
121349988	chr12:121349988:G:A	1.31488e-06	-2.2364e-10	-0.638591
121349993	chr12:121349993:G:A	8.16472e-07	-2.2364e-10	-1.1151
121350005	chr12:121350005:C:A	2.3578e-07	-1.34342	-1.01378
121350210	chr12:121350210:A:T	6.11128e-07	-2.2364e-10	-1.40479
121350299	chr12:121350299:A:G	2.55095e-06	-0.85788	0.882008
121350310	chr12:121350310:G:A	1.07618e-06	-0.935915	0.0969906
121350405	chr12:121350405:G:C	6.11487e-07	-2.2364e-10	-1.4042
121350419	chr12:121350419:T:C	5.36597e-07	-0.994387	-0.54046
121350488	chr12:121350488:C:T	3.58554e-07	-1.16724	-0.770777
121350663	chr12:121350663:G:A	6.1457e-07	-1.06965	-0.329525
121351757	chr12:121351757:C:A	1.21643e-06	-0.466903	-0.249515
121352084	chr12:121352084:T:A	1.27061e-06	-0.431904	-0.240934
121352124	chr12:121352124:C:A	1.40133e-07	-1.6293	-1.2482
121352455	chr12:121352455:A:T	6.32743e-07	-2.2364e-10	-1.37003
121354101	chr12:121354101:G:A	1.45477e-07	-1.54502	-1.29506
121354262	chr12:121354262:T:G	5.2244e-07	-1.56158	-7.29212e-10
121355666	chr12:121355666:C:T	6.16166e-07	-2.2364e-10	-1.39658
121355680	chr12:121355680:T:C	6.35223e-07	-2.2364e-10	-1.36612
121355688	chr12:121355688:T:C	1.23149e-06	-0.59911	-0.105006
121355884	chr12:121355884:T:C	1.39286e-07	-1.54564	-1.33792
121356311	chr12:121356311:G:A	2.44552e-07	-1.318	-1.00267
121356932	chr12:121356932:C:T	2.39979e-07	-1.32238	-1.01716
121356945	chr12:121356945:A:G	5.71976e-07	-0.870309	-0.600688
121356951	chr12:121356951:G:T	8.35509e-07	-2.2364e-10	-1.09205
121356974	chr12:121356974:T:C	4.71162e-07	-0.884617	-0.780275
121357023	chr12:121357023:G:C	6.45792e-07	-2.2364e-10	-1.34962
121357264	chr12:121357264:G:A	6.14521e-07	-2.2364e-10	-1.39925
121357542	chr12:121357542:GAGAA:G	8.20181e-07	-2.2364e-10	-1.11057
121358560	chr12:121358560:G:A	2.47937e-06	-2.2364e-10	-0.00433455
121358725	chr12:121358725:G:A	7.86733e-07	-0.419801	-0.732404
121359173	chr12:121359173:T:G	6.34806e-07	-2.2364e-10	-1.36677
121359375	chr12:121359375:G:A	8.3602e-07	-2.2364e-10	-1.09144
121360102	chr12:121360102:G:A	1.65002e-07	-1.62979	-1.08435
121360180	chr12:121360180:G:A	2.58437e-07	-1.26044	-1.00501
121360251	chr12:121360251:AC:A	2.3863e-06	-2.2364e-10	-0.0425968
121360651	chr12:121360651:G:A	1.01991e-06	-2.2364e-10	-0.892623
121361241	chr12:121361241:A:G	7.97416e-07	-2.2364e-10	-1.13872
121361922	chr12:121361922:G:C	1.152e-06	-2.2364e-10	-0.770837
121362385	chr12:121362385:A:G	5.24993e-07	-1.09675	-0.459956
121362456	chr12:121362456:G:A	4.88681e-07	-1.62838	-7.29212e-10
121362732	chr12:121362732:C:T	1.11471e-06	-2.2364e-10	-0.803741
121362828	chr12:121362828:A:T	2.54773e-07	-1.26115	-1.01857
121363114	chr12:121363114:G:C	2.30351e-07	-1.47363	-0.906858
121363124	chr12:121363124:A:C	3.17959e-07	-1.61394	-0.444227
121363158	chr12:121363158:T:C	1.66579e-06	-2.2364e-10	-0.402039
121363253	chr12:121363253:T:C	6.8426e-07	-2.2364e-10	-1.29176
121363295	chr12:121363295:T:C	3.93262e-07	-1.14404	-0.701574
121363507	chr12:121363507:C:T	1.27735e-06	-2.2364e-10	-0.667551
121363574	chr12:121363574:G:A	6.12393e-07	-2.2364e-10	-1.40272
121363587	chr12:121363587:G:A	6.59047e-07	-2.2364e-10	-1.3293
121363623	chr12:121363623:A:G	9.87263e-07	-2.2364e-10	-0.925158
121363702	chr12:121363702:T:C	6.12207e-07	-2.2364e-10	-1.40302
121363709	chr12:121363709:A:G	1.51418e-06	-2.2364e-10	-0.497468
121363785	chr12:121363785:C:T	6.79035e-07	-1.29942	-7.29212e-10
121364177	chr12:121364177:G:A	1.13237e-06	-2.2364e-10	-0.788023
121364241	chr12:121364241:T:C	9.26534e-07	-1.12107	0.132425
121364759	chr12:121364759:C:T	9.10278e-07	-2.2364e-10	-1.00634
121364852	chr12:121364852:G:A	6.14563e-07	-2.2364e-10	-1.39918
121365190	chr12:121365190:CT:C	6.6202e-07	-2.2364e-10	-1.3248
121366747	chr12:121366747:A:G	1.23643e-06	-2.2364e-10	-0.700112
121366869	chr12:121366869:G:A	2.58342e-07	-1.24749	-1.01832
121367227	chr12:121367227:G:A	1.61646e-07	-1.6105	-1.12418
121367263	chr12:121367263:A:G	6.13281e-07	-2.2364e-10	-1.40127
121368161	chr12:121368161:T:C	1.53902e-06	-0.287088	-0.194103
121368381	chr12:121368381:C:T	7.66508e-07	-2.2364e-10	-1.17825
121368448	chr12:121368448:C:T	6.37128e-07	-2.2364e-10	-1.36312
121368681	chr12:121368681:C:T	2.59882e-07	-1.2427	-1.01716
121369241	chr12:121369241:A:T	2.41119e-06	-0.289125	0.256905
121369622	chr12:121369622:C:T	8.35509e-07	-2.2364e-10	-1.09205
121369627	chr12:121369627:G:T	2.21723e-06	-0.338991	0.222911
121369940	chr12:121369940:C:G	2.45034e-06	-2.2364e-10	-0.0161118
121370042	chr12:121370042:A:G	6.12039e-07	-2.2364e-10	-1.4033
121370751	chr12:121370751:G:A	1.1077e-06	-2.2364e-10	-0.810055
121370842	chr12:121370842:A:C	1.26177e-07	-1.60255	-1.37986
121371009	chr12:121371009:G:A	1.34865e-06	-2.2364e-10	-0.613233
121371095	chr12:121371095:C:T	6.46405e-07	-2.2364e-10	-1.34867
121371264	chr12:121371264:C:T	6.66032e-07	-2.2364e-10	-1.31876
121371275	chr12:121371275:C:T	6.35833e-07	-1.36516	-7.29212e-10
121371316	chr12:121371316:T:C	1.24035e-07	-1.61433	-1.3852
121371351	chr12:121371351:A:G	3.37969e-07	-0.593277	-1.40386
121372189	chr12:121372189:G:A	6.29335e-07	-2.2364e-10	-1.37543
121372391	chr12:121372391:C:T	5.10653e-07	-0.518063	-1.06634
121372429	chr12:121372429:A:C	4.16251e-07	-0.724412	-1.06439
121372686	chr12:121372686:T:C	8.50856e-07	-2.2364e-10	-1.07385
121372704	chr12:121372704:A:T	2.84444e-07	-1.62749	-0.542064
121373068	chr12:121373068:G:A	7.48727e-07	-2.2364e-10	-1.20172
121373433	chr12:121373433:C:T	4.29442e-07	-0.692867	-1.06474
121373641	chr12:121373641:C:T	5.22892e-07	-0.645845	-0.914874
121373898	chr12:121373898:TGTGACCCATCAAGTGTCTCCAGCCTGCTTTAACAGTTGTCGGCATGG:CGTGACCCATCAAGTGTCTCCAGCCTGCTTTAACAGTTGTCGGCATGG	1.59014e-07	-1.45292	-1.29819
121373983	chr12:121373983:G:A	6.26524e-07	-2.2364e-10	-1.37991
121374050	chr12:121374050:T:C	1.23924e-07	-1.61619	-1.38424
121374320	chr12:121374320:A:G	5.11537e-07	-0.897177	-0.685498
121374330	chr12:121374330:G:A	6.66913e-07	-1.63047	0.313033
121374332	chr12:121374332:C:T	6.52657e-07	-2.2364e-10	-1.33904
121374350	chr12:121374350:A:G	5.14259e-07	-0.911272	-0.666095
121374352	chr12:121374352:C:T	2.45034e-06	-2.2364e-10	-0.0161118
121374389	chr12:121374389:G:A	6.13356e-07	-2.2364e-10	-1.40115
121374427	chr12:121374427:C:T	8.78947e-07	-2.2364e-10	-1.04137
121374434	chr12:121374434:G:A	6.94778e-07	-2.2364e-10	-1.2765
121374471	chr12:121374471:C:T	1.28141e-07	-1.56575	-1.40121
121374483	chr12:121374483:A:C	4.09896e-07	-1.15844	-0.645748
121374513	chr12:121374513:T:C	1.28598e-07	-1.56497	-1.39844
121374574	chr12:121374574:G:A	1.45098e-06	-1.62987	1.08977
121374581	chr12:121374581:T:C	3.90672e-07	-1.15249	-0.699732
121374821	chr12:121374821:C:T	6.38825e-07	-2.2364e-10	-1.36046
121375001	chr12:121375001:G:A	9.01788e-07	-2.2364e-10	-1.01572
121375409	chr12:121375409:C:T	1.42534e-07	-1.45715	-1.40337
121375446	chr12:121375446:G:A	1.13232e-06	-1.14258	0.354505
121375514	chr12:121375514:G:A	6.27519e-07	-2.2364e-10	-1.37832
121375864	chr12:121375864:C:T	2.72083e-07	-0.99833	-1.21566
121375899	chr12:121375899:G:A	1.3038e-06	-2.2364e-10	-0.647056
121376008	chr12:121376008:G:C	1.71545e-06	-0.824189	0.451523
121376030	chr12:121376030:T:G	2.59402e-07	-1.05777	-1.20395
121376109	chr12:121376109:C:T	6.44471e-07	-2.2364e-10	-1.35166
121377463	chr12:121377463:T:G	4.51947e-07	-1.24699	-0.459539
121378246	chr12:121378246:A:G	6.11143e-07	-2.2364e-10	-1.40476
121378459	chr12:121378459:A:G	2.52293e-06	0.0130831	-7.29212e-10
121378891	chr12:121378891:A:T	4.99364e-07	-1.14715	-0.459606
121379383	chr12:121379383:G:T	9.20413e-07	-1.63063	0.635358
121379696	chr12:121379696:A:G	7.063e-07	-1.18049	-0.0795684
121379722	chr12:121379722:T:C	1.00326e-06	-0.741477	-0.167605
121379836	chr12:121379836:A:T	1.11849e-06	-0.800364	-7.29212e-10
121379875	chr12:121379875:T:G	2.12421e-06	0.718915	-0.877853
121380039	chr12:121380039:C:CTG	2.2825e-06	0.779344	-0.86641
121380042	chr12:121380042:G:T	2.23357e-06	0.747666	-0.856405
121380043	chr12:121380043:A:ATC	2.19791e-06	0.734334	-0.859166
121380224	chr12:121380224:A:G	2.20667e-06	0.743808	-0.864661
121380372	chr12:121380372:G:A	6.37516e-07	-2.2364e-10	-1.36251
121380470	chr12:121380470:C:T	2.47957e-06	0.872957	-0.87721
121380475	chr12:121380475:G:A	6.2863e-07	-2.2364e-10	-1.37655
121380903	chr12:121380903:G:A	2.51129e-06	0.814464	-0.806005
121381033	chr12:121381033:G:A	1.33272e-06	-2.2364e-10	-0.625117
121381034	chr12:121381034:G:C	6.59225e-07	-2.2364e-10	-1.32903
121381365	chr12:121381365:G:A	9.26355e-07	-2.2364e-10	-0.988837
121381465	chr12:121381465:C:T	4.88434e-07	-1.62889	-7.29212e-10
121381510	chr12:121381510:C:T	1.88945e-06	-1.6136	1.33755
121381647	chr12:121381647:T:A	6.77899e-07	-0.881514	-0.419583
121381796	chr12:121381796:A:G	1.55344e-06	-0.446498	-0.0253661
121381801	chr12:121381801:T:C	1.65112e-06	-0.34012	-0.0707657
121382048	chr12:121382048:T:C	2.23321e-06	0.8146	-0.923497
121382071	chr12:121382071:T:C	2.26645e-06	0.83612	-0.930247
121382265	chr12:121382265:T:C	2.6813e-06	0.910313	-0.836349
121382307	chr12:121382307:C:T	2.62904e-06	0.886372	-0.832091
121382517	chr12:121382517:G:A	7.30387e-07	-2.2364e-10	-1.22652
121382520	chr12:121382520:C:T	6.67604e-07	-2.2364e-10	-1.3164
121382568	chr12:121382568:A:G	1.28855e-07	-1.6224	-1.339
121382616	chr12:121382616:C:T	6.40897e-07	-2.2364e-10	-1.35723
121382977	chr12:121382977:A:G	1.51402e-05	-1.42255	3.22757
121383000	chr12:121383000:C:T	8.34001e-07	-2.2364e-10	-1.09386
121383173	chr12:121383173:C:T	3.89751e-06	1.14514	-0.697139
121383506	chr12:121383506:A:G	6.95307e-07	-2.2364e-10	-1.27574
121383758	chr12:121383758:T:C	4.38396e-06	-2.2364e-10	0.565613
121383851	chr12:121383851:G:A	3.50124e-06	1.14692	-0.806145
121384064	chr12:121384064:A:G	1.46222e-07	-1.60718	-1.22779
121384113	chr12:121384113:G:T	1.19136e-06	-0.866422	0.12918
121384292	chr12:121384292:G:A	3.23965e-06	1.08423	-0.821106
121384621	chr12:121384621:A:G	5.10188e-07	-1.58532	-7.29212e-10
121384878	chr12:121384878:A:G	6.42622e-07	-2.2364e-10	-1.35454
121384889	chr12:121384889:G:C	3.79372e-06	1.19	-0.768992
121385166	chr12:121385166:C:T	6.14922e-07	-2.2364e-10	-1.3986
121385167	chr12:121385167:G:A	4.50862e-07	-0.455648	-1.25328
121385711	chr12:121385711:C:A	6.28304e-06	0.925515	-7.29212e-10
121385891	chr12:121385891:A:AT	1.2287e-07	-1.6041	-1.40487
121386206	chr12:121386206:T:C	2.2261e-07	-1.02803	-1.38664
121386663	chr12:121386663:T:C	6.9896e-07	-2.2364e-10	-1.2705
121386712	chr12:121386712:C:T	8.32399e-07	-2.2364e-10	-1.09578
121386808	chr12:121386808:A:G	1.32696e-06	0.655753	-1.2852
121386999	chr12:121386999:T:C	6.14884e-07	-2.2364e-10	-1.39866
121387033	chr12:121387033:G:A	7.94463e-07	-2.2364e-10	-1.14243
121387222	chr12:121387222:A:C	1.68831e-06	0.960527	-1.34914
121387644	chr12:121387644:G:A	1.26071e-07	-1.58172	-1.40153
121388145	chr12:121388145:C:T	1.13172e-06	-2.2364e-10	-0.788605
121388212	chr12:121388212:A:G	1.81973e-06	1.02837	-1.34202
121388259	chr12:121388259:T:C	1.76678e-06	0.998848	-1.34203
121389171	chr12:121389171:G:A	3.72781e-06	0.403482	-7.29212e-10
121389516	chr12:121389516:A:G	1.21299e-07	-1.62435	-1.39748
121389518	chr12:121389518:C:T	1.16488e-06	0.577692	-1.33741
121389626	chr12:121389626:G:A	1.2811e-06	0.680327	-1.34495
121389671	chr12:121389671:T:A	2.55377e-07	-0.941292	-1.33606
121389998	chr12:121389998:A:T	3.57329e-06	0.361147	-7.29212e-10
121390390	chr12:121390390:C:G	6.45569e-07	-1.34996	-7.29212e-10
121390845	chr12:121390845:C:G	1.18874e-06	0.590497	-1.32994
121390935	chr12:121390935:C:T	1.479e-06	-0.520973	-7.29212e-10
121390967	chr12:121390967:G:A	2.70012e-07	-0.851539	-1.37009
121391330	chr12:121391330:A:G	1.13454e-06	0.52856	-1.31467
121391338	chr12:121391338:A:G	1.16655e-06	0.560989	-1.31928
121391347	chr12:121391347:G:A	1.19059e-06	0.603968	-1.34185
121391398	chr12:121391398:C:G	8.83075e-07	-1.03668	-7.29212e-10
121391404	chr12:121391404:C:T	2.60655e-07	-0.917428	-1.33947
121391586	chr12:121391586:A:G	1.03814e-06	0.443806	-1.31872
121391749	chr12:121391749:G:A	6.43514e-07	-2.2364e-10	-1.35315
121392140	chr12:121392140:C:T	1.20243e-07	-1.63049	-1.40009
121392169	chr12:121392169:T:C	1.27508e-07	-1.56721	-1.4047
121392726	chr12:121392726:T:G	1.25705e-06	0.653693	-1.33726
121392956	chr12:121392956:A:G	1.21016e-07	-1.62703	-1.39714
121393173	chr12:121393173:C:T	4.46837e-07	-1.21372	-0.504182
121393208	chr12:121393208:C:T	1.20731e-06	-2.2364e-10	-0.723943
121393281	chr12:121393281:C:T	1.90269e-06	-2.2364e-10	-0.269073
121393342	chr12:121393342:GA:G	6.85598e-07	-2.2364e-10	-1.2898
121393622	chr12:121393622:C:T	6.39947e-07	-2.2364e-10	-1.35871
121393720	chr12:121393720:A:T	1.14115e-06	0.565713	-1.34601
121393873	chr12:121393873:G:A	4.28512e-06	0.0269331	0.515877
121394124	chr12:121394124:C:T	6.42037e-07	-2.2364e-10	-1.35545
121394725	chr12:121394725:G:T	1.13521e-06	0.559479	-1.345
121394865	chr12:121394865:G:A	1.12837e-06	0.552746	-1.34431
121394877	chr12:121394877:C:T	6.58241e-07	-2.2364e-10	-1.33052
121395099	chr12:121395099:G:T	7.75382e-07	-2.2364e-10	-1.16674
121395254	chr12:121395254:G:A	8.16787e-07	-2.2364e-10	-1.11472
121395414	chr12:121395414:A:G	1.07258e-06	0.555671	-1.39794
121395714	chr12:121395714:T:A	1.21187e-06	0.605303	-1.32548
121396172	chr12:121396172:A:G	1.20422e-07	-1.63064	-1.39846
121396217	chr12:121396217:T:A	6.20336e-07	-2.2364e-10	-1.38983
121396274	chr12:121396274:C:T	3.33271e-06	-0.0312966	0.322742
121396771	chr12:121396771:C:T	1.1237e-06	0.50395	-1.29966
121397075	chr12:121397075:C:A	6.28123e-07	-2.2364e-10	-1.37736
121397104	chr12:121397104:G:A	1.1785e-06	0.637211	-1.38531
121397123	chr12:121397123:C:T	6.13357e-07	-2.2364e-10	-1.40115
121397969	chr12:121397969:T:C	2.684e-06	-2.2364e-10	0.0749688
121398176	chr12:121398176:A:G	2.67607e-07	-0.872019	-1.35856
121398223	chr12:121398223:C:T	1.20288e-07	-1.63053	-1.39968
121398302	chr12:121398302:A:G	1.24674e-07	-1.59732	-1.39708
121398377	chr12:121398377:AAAAAAAATT:A	6.16388e-07	-2.2364e-10	-1.39622
121398486	chr12:121398486:T:C	1.1119e-06	0.577175	-1.38344
121398658	chr12:121398658:C:T	6.72458e-07	-2.2364e-10	-1.30915
121398838	chr12:121398838:T:C	6.12409e-07	-2.2364e-10	-1.40269
121399306	chr12:121399306:A:T	2.66548e-06	-2.2364e-10	0.0680465
121399338	chr12:121399338:G:A	1.20784e-06	0.661604	-1.38511
121399643	chr12:121399643:AC:A	1.71612e-05	-2.2364e-10	1.93031
121399908	chr12:121399908:G:T	6.27729e-07	-2.2364e-10	-1.37799
121400120	chr12:121400120:TCAC:T	1.38255e-05	1.71418	-7.29212e-10
121400757	chr12:121400757:A:C	1.07486e-06	0.551343	-1.39149
121400818	chr12:121400818:C:T	1.84264e-06	-2.2364e-10	-0.301139
121400932	chr12:121400932:C:G	1.42924e-06	-0.555193	-7.29212e-10
121401153	chr12:121401153:A:G	1.04204e-06	0.521711	-1.39287
121401157	chr12:121401157:G:A	2.69482e-06	-2.2364e-10	0.0789906
121402001	chr12:121402001:T:C	1.03893e-06	0.512985	-1.38713
121402254	chr12:121402254:A:G	7.0972e-07	-2.2364e-10	-1.25522
121402831	chr12:121402831:T:C	1.064e-06	0.527776	-1.37808
121402927	chr12:121402927:A:G	6.16526e-07	-2.2364e-10	-1.39599
121402983	chr12:121402983:C:T	6.97281e-07	-1.27291	-7.29212e-10
121403123	chr12:121403123:G:A	7.37412e-07	-2.2364e-10	-1.21695
121403128	chr12:121403128:G:A	8.15051e-07	-2.2364e-10	-1.11684
121403297	chr12:121403297:G:A	6.36671e-07	-2.2364e-10	-1.36384
121403321	chr12:121403321:G:A	6.1581e-07	-2.2364e-10	-1.39716
121403345	chr12:121403345:A:G	7.4991e-07	0.202078	-1.40222
121403600	chr12:121403600:C:T	1.08238e-06	0.555078	-1.38826
121403614	chr12:121403614:G:C	6.26253e-07	-2.2364e-10	-1.38034
121404249	chr12:121404249:C:T	2.69057e-06	-2.2364e-10	0.0774155
121404590	chr12:121404590:C:T	6.19411e-07	-2.2364e-10	-1.39133
121404784	chr12:121404784:T:G	1.05111e-06	0.525034	-1.38752
121405109	chr12:121405109:T:G	6.24928e-07	-2.2364e-10	-1.38246
121405405	chr12:121405405:C:CTTG	1.05952e-06	0.528361	-1.38288
121405506	chr12:121405506:C:A	1.53754e-06	-2.2364e-10	-0.482152
121405588	chr12:121405588:G:A	1.04397e-06	0.518593	-1.3879
121405956	chr12:121405956:G:A	6.28842e-07	-2.2364e-10	-1.37621
121405973	chr12:121405973:T:C	6.11089e-07	-2.2364e-10	-1.40485
121406348	chr12:121406348:C:T	6.11683e-07	-2.2364e-10	-1.40388
121406453	chr12:121406453:A:AT	1.50556e-06	-2.2364e-10	-0.503177
121406489	chr12:121406489:G:A	3.08986e-07	-0.742492	-1.34431
121407031	chr12:121407031:T:G	9.71639e-07	-0.94111	-7.29212e-10
121407309	chr12:121407309:A:G	1.35116e-05	-2.2364e-10	1.69121
121408127	chr12:121408127:A:G	1.08694e-06	0.555583	-1.38455
121408206	chr12:121408206:T:C	1.07846e-06	0.546268	-1.38307
121408814	chr12:121408814:G:A	2.78316e-06	-2.2364e-10	0.111247
121409219	chr12:121409219:A:G	6.32993e-07	-1.36964	-7.29212e-10
121409332	chr12:121409332:A:G	1.23606e-07	-1.59814	-1.40486
121409477	chr12:121409477:C:T	7.60745e-07	0.216399	-1.4022
121409567	chr12:121409567:C:A	1.08723e-06	0.555265	-1.38397
121409776	chr12:121409776:A:G	2.78736e-07	-0.808882	-1.38095
121409918	chr12:121409918:A:G	1.09536e-06	0.556834	-1.37809
121410253	chr12:121410253:C:G	9.98983e-07	0.472971	-1.38633
121410445	chr12:121410445:G:A	3.12261e-06	-2.2364e-10	0.226329
121410687	chr12:121410687:G:A	1.08554e-06	0.553637	-1.38389
121411512	chr12:121411512:A:T	2.80022e-07	-0.807962	-1.37726
121411756	chr12:121411756:A:G	1.03685e-06	0.509658	-1.38581
121412270	chr12:121412270:C:T	6.87836e-07	-2.2364e-10	-1.28654
121412388	chr12:121412388:C:T	1.03147e-06	0.438798	-1.32015
121412645	chr12:121412645:A:C	1.10572e-06	0.44761	-1.25946
121412850	chr12:121412850:A:G	1.13265e-06	0.616142	-1.40392
121413112	chr12:121413112:G:A	1.00516e-06	0.482319	-1.38951
121413136	chr12:121413136:CT:C	1.0747e-06	0.542585	-1.38288
121413224	chr12:121413224:G:A	8.35331e-07	-2.2364e-10	-1.09227
121413466	chr12:121413466:C:T	8.02457e-07	-1.13242	-7.29212e-10
121413702	chr12:121413702:C:T	3.08583e-06	-2.2364e-10	0.214482
121414102	chr12:121414102:G:T	4.90453e-07	-1.62476	-7.29212e-10
121414270	chr12:121414270:A:C	8.98658e-07	-1.01919	-7.29212e-10
121414327	chr12:121414327:G:A	1.02344e-06	0.49919	-1.38836
121414821	chr12:121414821:C:T	1.08037e-06	-2.2364e-10	-0.835034
121415083	chr12:121415083:T:A	2.6945e-07	-0.835765	-1.38795
121415089	chr12:121415089:T:TC	2.38789e-07	-0.962279	-1.38224
121415361	chr12:121415361:T:C	3.05767e-07	-0.709575	-1.38769
121415367	chr12:121415367:T:C	6.11379e-07	-2.2364e-10	-1.40438
121415412	chr12:121415412:C:T	6.16798e-07	-2.2364e-10	-1.39555
121415570	chr12:121415570:T:C	1.26076e-07	-1.5792	-1.40401
121416797	chr12:121416797:C:A	1.1116e-06	0.58981	-1.39635
121418115	chr12:121418115:G:A	1.02601e-06	-0.886657	-7.29212e-10
121418456	chr12:121418456:T:C	6.16526e-07	-2.2364e-10	-1.39599
121418897	chr12:121418897:G:T	6.26454e-07	-2.2364e-10	-1.38002
121418926	chr12:121418926:C:T	8.26834e-07	-2.2364e-10	-1.10249
121419018	chr12:121419018:A:G	9.97842e-07	0.474243	-1.38874
121419085	chr12:121419085:CTAA:C	3.24579e-06	-2.2364e-10	0.26502
121419336	chr12:121419336:G:A	9.31835e-07	-2.2364e-10	-0.982939
121419610	chr12:121419610:G:C	3.4021e-06	-0.22326	0.535313
121420405	chr12:121420405:A:T	9.74318e-07	0.44919	-1.38755
121421197	chr12:121421197:A:G	3.29236e-06	-0.105802	0.385067
121421488	chr12:121421488:G:A	1.5931e-06	-0.446659	-7.29212e-10
121422041	chr12:121422041:A:C	2.75864e-07	-0.825644	-1.37454
121422074	chr12:121422074:T:C	2.77838e-06	-2.2364e-10	0.10953
121422116	chr12:121422116:C:T	9.97354e-07	0.477999	-1.39299
121422454	chr12:121422454:C:T	8.83279e-07	-1.03645	-7.29212e-10
121422518	chr12:121422518:G:A	7.67769e-07	-2.2364e-10	-1.17661
121422544	chr12:121422544:C:T	8.58021e-07	-2.2364e-10	-1.06547
121423621	chr12:121423621:C:A	9.04758e-07	0.377659	-1.39009
121424268	chr12:121424268:T:C	1.03257e-06	0.511807	-1.3921
121424434	chr12:121424434:A:G	9.94678e-07	-2.2364e-10	-0.917675
121424452	chr12:121424452:C:T	9.89144e-07	-2.2364e-10	-0.923254
121425490	chr12:121425490:G:A	9.68108e-07	0.447298	-1.39205
121425583	chr12:121425583:GTT:G	2.89398e-07	-0.802549	-1.34974
121425809	chr12:121425809:C:T	6.38662e-07	-2.2364e-10	-1.36072
121425889	chr12:121425889:C:T	7.70589e-07	-2.2364e-10	-1.17294
121425979	chr12:121425979:G:A	9.84077e-07	0.273952	-1.20234
121426120	chr12:121426120:C:G	6.43365e-07	-2.2364e-10	-1.35338
121426765	chr12:121426765:A:C	6.65636e-07	-2.2364e-10	-1.31935
121427057	chr12:121427057:T:C	8.56905e-07	-2.2364e-10	-1.06677
121427374	chr12:121427374:T:C	7.33545e-07	-2.2364e-10	-1.22221
121427440	chr12:121427440:G:C	1.49306e-06	-0.13311	-0.378402
121427498	chr12:121427498:T:C	1.20132e-07	-1.62939	-1.40211
121427671	chr12:121427671:C:G	9.9012e-07	0.462143	-1.38441
121427720	chr12:121427720:TC:T	2.71921e-07	-0.831646	-1.38294
121428062	chr12:121428062:C:T	2.92024e-07	-0.745254	-1.398
121428279	chr12:121428279:G:A	6.79371e-07	-2.2364e-10	-1.29893
121428454	chr12:121428454:T:C	3.44108e-06	0.323446	-7.29212e-10
121428481	chr12:121428481:TAATTA:T	4.76013e-06	0.197786	0.450151
121429043	chr12:121429043:G:A	6.11075e-07	-2.2364e-10	-1.40487
121429058	chr12:121429058:C:T	1.00779e-06	-2.2364e-10	-0.904578
121429454	chr12:121429454:A:C	1.28488e-06	0.736205	-1.39788
121429689	chr12:121429689:G:A	4.68526e-06	0.158662	0.473421
121429890	chr12:121429890:T:C	8.0535e-07	-2.2364e-10	-1.12882
121430129	chr12:121430129:A:G	6.15628e-07	-2.2364e-10	-1.39745
121430537	chr12:121430537:C:T	6.74042e-07	0.063597	-1.3704
121431162	chr12:121431162:G:A	7.45878e-07	-2.2364e-10	-1.20553
121431734	chr12:121431734:T:G	3.95086e-07	-1.28763	-0.553361
121431741	chr12:121431741:C:A	6.87701e-07	-2.2364e-10	-1.28674
121431753	chr12:121431753:G:A	6.4907e-07	-2.2364e-10	-1.34455
121431953	chr12:121431953:G:A	6.75437e-07	-2.2364e-10	-1.30473
121432101	chr12:121432101:T:A	2.75336e-07	-0.80068	-1.40142
121432122	chr12:121432122:T:TC	8.58704e-07	-1.06467	-7.29212e-10
121432263	chr12:121432263:C:T	5.13223e-07	-1.57938	-7.29212e-10
121432268	chr12:121432268:T:A	8.528e-07	-1.07157	-7.29212e-10
121432736	chr12:121432736:C:T	2.49445e-07	-0.931428	-1.36943
121433311	chr12:121433311:G:A	9.7692e-07	-0.93569	-7.29212e-10
121433901	chr12:121433901:C:T	2.66214e-07	-0.837452	-1.39834
121433905	chr12:121433905:C:T	6.93304e-07	-2.2364e-10	-1.27863
121433917	chr12:121433917:T:G	6.11054e-07	-2.2364e-10	-1.40491
121433989	chr12:121433989:A:T	7.41077e-07	-2.2364e-10	-1.21199
121434096	chr12:121434096:T:C	2.12491e-07	-1.34563	-1.11556
121434100	chr12:121434100:T:C	2.865e-07	-0.761853	-1.4005
121434161	chr12:121434161:CAG:C	8.37853e-07	-2.2364e-10	-1.08925
121434262	chr12:121434262:G:A	6.73279e-07	-2.2364e-10	-1.30793
121434684	chr12:121434684:G:A	2.58672e-07	-0.863811	-1.40072
121434758	chr12:121434758:C:T	6.86062e-07	-2.2364e-10	-1.28913
121434889	chr12:121434889:G:A	2.76767e-06	-2.2364e-10	0.105667
121434954	chr12:121434954:G:C	8.6895e-07	-1.05281	-7.29212e-10
121435813	chr12:121435813:G:C	2.7267e-07	-0.810885	-1.40095
121435983	chr12:121435983:A:G	3.05669e-07	-0.700284	-1.39731
121436216	chr12:121436216:C:T	2.84872e-07	-0.780873	-1.38718
121436377	chr12:121436377:T:C	2.76954e-07	-0.893556	-1.30269
121436381	chr12:121436381:C:T	9.30834e-07	-2.2364e-10	-0.984013
121436427	chr12:121436427:G:A	6.73814e-07	-2.2364e-10	-1.30714
121436587	chr12:121436587:T:C	2.13772e-06	-2.2364e-10	-0.152601
121436823	chr12:121436823:A:G	6.12478e-07	-2.2364e-10	-1.40258
121436860	chr12:121436860:G:A	7.96802e-07	-2.2364e-10	-1.13949
121437200	chr12:121437200:A:C	1.53448e-06	-2.2364e-10	-0.484147
121437216	chr12:121437216:G:A	6.12556e-07	-2.2364e-10	-1.40245
121437260	chr12:121437260:A:G	9.24698e-07	-2.2364e-10	-0.990627
121437325	chr12:121437325:C:T	6.79825e-07	-2.2364e-10	-1.29826
121437979	chr12:121437979:C:T	2.4081e-06	-2.2364e-10	-0.033501
121437998	chr12:121437998:A:G	1.88517e-06	-2.2364e-10	-0.278323
121438122	chr12:121438122:C:G	2.8275e-07	-0.780753	-1.39478
121438755	chr12:121438755:T:C	3.1194e-07	-0.97649	-1.10079
121439063	chr12:121439063:G:A	2.78502e-07	-0.799338	-1.39133
121439160	chr12:121439160:G:A	6.16262e-07	-2.2364e-10	-1.39642
121439270	chr12:121439270:G:A	7.41471e-07	-1.21146	-7.29212e-10
121439306	chr12:121439306:C:T	1.20713e-06	-2.2364e-10	-0.72409
121439470	chr12:121439470:G:T	2.54054e-07	-0.887095	-1.39545
121439643	chr12:121439643:G:A	2.12284e-06	-2.2364e-10	-0.159582
121439684	chr12:121439684:G:A	2.4342e-07	-0.945794	-1.37951
121439759	chr12:121439759:C:T	2.02772e-07	-1.10908	-1.39893
121439936	chr12:121439936:G:A	6.6012e-07	-2.2364e-10	-1.32767
121440856	chr12:121440856:C:T	2.53366e-07	-0.881925	-1.40333
121440904	chr12:121440904:C:A	6.66382e-07	-2.2364e-10	-1.31823
121441008	chr12:121441008:G:A	6.78416e-07	-2.2364e-10	-1.30033
121441347	chr12:121441347:C:T	8.06249e-07	-2.2364e-10	-1.1277
121441703	chr12:121441703:G:A	6.77179e-07	-2.2364e-10	-1.30216
121441899	chr12:121441899:C:A	2.68397e-07	-0.827652	-1.39997
121442267	chr12:121442267:G:A	6.57588e-07	-2.2364e-10	-1.33152
121442717	chr12:121442717:G:A	2.7387e-07	-0.807375	-1.40006
121443082	chr12:121443082:T:TG	1.09972e-06	0.582552	-1.39984
121443097	chr12:121443097:C:T	4.66019e-06	0.626718	-7.29212e-10
121443420	chr12:121443420:A:G	1.87294e-07	-1.1851	-1.40231
121443988	chr12:121443988:C:T	3.24634e-06	-2.2364e-10	0.265189
121444045	chr12:121444045:G:A	1.92551e-07	-1.15619	-1.40355
121444295	chr12:121444295:T:G	2.34345e-07	-0.965583	-1.39772
121444510	chr12:121444510:G:A	6.78416e-07	-2.2364e-10	-1.30033
121444569	chr12:121444569:G:A	8.85719e-07	-1.03369	-7.29212e-10
121444607	chr12:121444607:C:T	1.18554e-06	-2.2364e-10	-0.742144
121444858	chr12:121444858:G:C	2.52618e-07	-0.890656	-1.39756
121444920	chr12:121444920:G:A	2.46768e-07	-0.910961	-1.40069
121444929	chr12:121444929:G:A	1.08511e-06	-2.2364e-10	-0.83066
121444974	chr12:121444974:T:C	2.62881e-07	-0.849667	-1.39872
121445466	chr12:121445466:G:A	6.40725e-07	-2.2364e-10	-1.35749
121445515	chr12:121445515:C:A	2.24387e-07	-1.03116	-1.37556
121445727	chr12:121445727:A:G	6.41959e-07	-2.2364e-10	-1.35557
121445839	chr12:121445839:C:T	2.54457e-07	-0.927845	-1.35312
121446011	chr12:121446011:G:A	7.66498e-07	-2.2364e-10	-1.17826
121446093	chr12:121446093:C:T	6.41011e-07	-2.2364e-10	-1.35705
121446330	chr12:121446330:A:G	1.20383e-07	-1.62606	-1.40335
121446544	chr12:121446544:G:A	1.70132e-07	-1.33684	-1.34669
121446546	chr12:121446546:G:A	1.13174e-06	-0.788579	-7.29212e-10
121446690	chr12:121446690:T:C	9.78973e-07	-2.2364e-10	-0.93359
121446911	chr12:121446911:A:G	6.8265e-07	-2.2364e-10	-1.29411
121447109	chr12:121447109:A:G	8.3797e-07	-2.2364e-10	-1.08911
121447193	chr12:121447193:A:T	2.08235e-06	-2.2364e-10	-0.178844
121447574	chr12:121447574:A:C	8.02767e-07	-2.2364e-10	-1.13203
121447625	chr12:121447625:G:A	1.04974e-06	-2.2364e-10	-0.863795
121447672	chr12:121447672:A:G	6.54495e-07	-2.2364e-10	-1.33623
121447949	chr12:121447949:G:A	6.32659e-07	-2.2364e-10	-1.37016
121448123	chr12:121448123:A:G	1.27087e-06	0.10978	-0.782415
121448459	chr12:121448459:G:A	2.59435e-07	-0.940495	-1.3211
121449821	chr12:121449821:G:A	8.00144e-07	-2.2364e-10	-1.1353
121449944	chr12:121449944:C:T	7.76603e-07	-2.2364e-10	-1.16516
121450000	chr12:121450000:C:G	1.47132e-06	-2.2364e-10	-0.526177
121450082	chr12:121450082:G:A	7.65641e-06	-2.2364e-10	1.1232
121450213	chr12:121450213:C:T	7.72567e-07	-2.2364e-10	-1.17038
121450352	chr12:121450352:T:A	7.82807e-07	-2.2364e-10	-1.15721
121450459	chr12:121450459:A:T	1.08846e-06	-2.2364e-10	-0.827572
121450498	chr12:121450498:A:C	8.06333e-07	-2.2364e-10	-1.1276
121450686	chr12:121450686:C:T	7.07564e-07	-2.2364e-10	-1.25827
121451076	chr12:121451076:A:G	1.31617e-06	-2.2364e-10	-0.637611
121451491	chr12:121451491:T:C	3.13253e-07	-0.697374	-1.37571
121451544	chr12:121451544:A:G	1.28166e-06	-2.2364e-10	-0.664185
121452342	chr12:121452342:C:A	8.54196e-07	-2.2364e-10	-1.06993
121452636	chr12:121452636:C:G	8.40319e-07	-2.2364e-10	-1.08631
121453616	chr12:121453616:G:A	2.69769e-07	-0.825807	-1.39672
121453961	chr12:121453961:C:A	6.21476e-07	-2.2364e-10	-1.388
121454063	chr12:121454063:G:A	1.35149e-06	-2.2364e-10	-0.611134
121454191	chr12:121454191:C:T	2.86111e-07	-0.759525	-1.40419
121454422	chr12:121454422:GC:G	2.0533e-06	-0.19289	-7.29212e-10
121454983	chr12:121454983:A:G	1.28928e-07	-1.60094	-1.3599
121455053	chr12:121455053:G:A	7.91489e-06	-2.2364e-10	1.15641
121455181	chr12:121455181:C:G	1.53436e-06	0.28297	-0.767194
121455217	chr12:121455217:G:A	2.96584e-07	-0.734623	-1.39314
121455242	chr12:121455242:C:T	7.04076e-07	-2.2364e-10	-1.26321
121455745	chr12:121455745:C:T	7.00044e-07	-2.2364e-10	-1.26895
121455788	chr12:121455788:C:A	1.25309e-06	-2.2364e-10	-0.686729
121455837	chr12:121455837:C:T	7.39496e-07	-2.2364e-10	-1.21412
121455967	chr12:121455967:G:A	3.14696e-07	-0.669822	-1.39867
121456462	chr12:121456462:T:C	6.33475e-07	-2.2364e-10	-1.36887
121456682	chr12:121456682:G:A	1.36322e-06	-2.2364e-10	-0.602488
121456753	chr12:121456753:C:G	7.26152e-07	-2.2364e-10	-1.23234
121457055	chr12:121457055:C:T	1.25839e-06	-0.682503	-7.29212e-10
121457309	chr12:121457309:C:T	6.32693e-07	-2.2364e-10	-1.37011
121457323	chr12:121457323:G:A	1.08969e-06	0.105888	-0.93233
121457495	chr12:121457495:C:T	6.17562e-07	-2.2364e-10	-1.39432
121457627	chr12:121457627:CCAGA:C	6.88808e-07	-2.2364e-10	-1.28513
121458602	chr12:121458602:G:C	1.81346e-06	0.417071	-0.734173
121458835	chr12:121458835:C:A	6.30894e-07	-2.2364e-10	-1.37296
121458849	chr12:121458849:A:G	2.30517e-06	-2.2364e-10	-0.0771865
121458853	chr12:121458853:C:T	6.11573e-07	-2.2364e-10	-1.40406
121458854	chr12:121458854:A:G	2.00369e-07	-1.16257	-1.35736
121459295	chr12:121459295:C:T	3.43178e-07	-0.595818	-1.38603
121459454	chr12:121459454:T:TG	1.56649e-07	-1.56702	-1.19907
121459489	chr12:121459489:C:T	6.63648e-07	-2.2364e-10	-1.32234
121460169	chr12:121460169:T:C	6.11099e-07	-2.2364e-10	-1.40484
121460410	chr12:121460410:T:G	7.74434e-07	-2.2364e-10	-1.16796
121460430	chr12:121460430:G:A	8.38358e-07	-2.2364e-10	-1.08865
121460596	chr12:121460596:C:T	5.2794e-07	-1.55111	-7.29212e-10
121460970	chr12:121460970:G:A	1.0484e-06	-0.865076	-7.29212e-10
121461233	chr12:121461233:G:A	1.10473e-06	0.134502	-0.947242
121461563	chr12:121461563:T:C	2.40824e-06	-2.2364e-10	-0.0334447
121461694	chr12:121461694:G:C	7.87644e-07	-2.2364e-10	-1.15105
121461724	chr12:121461724:C:T	7.70362e-07	-2.2364e-10	-1.17323
121461843	chr12:121461843:C:G	6.63194e-07	-2.2364e-10	-1.32303
121462102	chr12:121462102:C:T	7.54775e-07	-2.2364e-10	-1.19368
121462197	chr12:121462197:T:C	3.43276e-07	-0.579919	-1.40164
121462269	chr12:121462269:AAC:A	5.63014e-06	-2.2364e-10	0.815795
121463025	chr12:121463025:A:G	1.73665e-05	1.9422	-7.29212e-10
121463436	chr12:121463436:G:A	6.38495e-07	-2.2364e-10	-1.36098
121463452	chr12:121463452:C:T	3.70672e-07	-0.542958	-1.36182
121463455	chr12:121463455:G:C	6.2833e-07	-2.2364e-10	-1.37703
121464067	chr12:121464067:A:AT	6.13401e-07	-2.2364e-10	-1.40108
121464159	chr12:121464159:G:C	6.53789e-07	-2.2364e-10	-1.33731
121464229	chr12:121464229:A:T	7.85641e-07	-2.2364e-10	-1.15359
121464511	chr12:121464511:G:A	2.40932e-06	-2.2364e-10	-0.0329955
121464605	chr12:121464605:C:T	7.71546e-07	-2.2364e-10	-1.1717
121464828	chr12:121464828:G:A	3.82908e-07	-0.510774	-1.36152
121464922	chr12:121464922:T:C	1.20895e-07	-1.62426	-1.40091
121465435	chr12:121465435:T:C	6.95651e-07	-2.2364e-10	-1.27525
121465812	chr12:121465812:T:G	1.40382e-06	-2.2364e-10	-0.57314
121465903	chr12:121465903:G:T	1.40184e-06	-2.2364e-10	-0.574551
121465965	chr12:121465965:C:T	7.24666e-07	-2.2364e-10	-1.23438
121466567	chr12:121466567:G:A	6.11216e-07	-2.2364e-10	-1.40464
121466693	chr12:121466693:C:T	6.34971e-07	-2.2364e-10	-1.36652
121466722	chr12:121466722:C:G	7.23616e-07	-2.2364e-10	-1.23583
121467876	chr12:121467876:C:T	6.14736e-07	-2.2364e-10	-1.3989
121468183	chr12:121468183:T:A	1.28998e-06	-0.657716	-7.29212e-10
121468361	chr12:121468361:G:C	1.2988e-06	-0.650899	-7.29212e-10
121468544	chr12:121468544:T:C	7.99753e-07	-2.2364e-10	-1.13579
121468717	chr12:121468717:G:A	7.87026e-07	-2.2364e-10	-1.15183
121468908	chr12:121468908:C:CCT	1.2332e-07	-1.6004	-1.40491
121469083	chr12:121469083:G:C	3.76536e-07	-0.540396	-1.34868
121469533	chr12:121469533:A:G	1.69509e-07	-1.28319	-1.40399
121470013	chr12:121470013:C:A	7.63733e-07	-2.2364e-10	-1.18188
121470298	chr12:121470298:T:C	7.75081e-07	-2.2364e-10	-1.16713
121470706	chr12:121470706:A:G	4.28123e-07	-0.369608	-1.39108
121471090	chr12:121471090:G:C	6.24137e-07	-2.2364e-10	-1.38372
121471525	chr12:121471525:G:A	5.52528e-07	-1.50559	-7.29212e-10
121471770	chr12:121471770:T:C	3.76235e-07	-0.645125	-1.24476
121472736	chr12:121472736:T:C	7.39359e-07	-2.2364e-10	-1.21431
121472993	chr12:121472993:T:C	6.65858e-07	-2.2364e-10	-1.31902
121473040	chr12:121473040:C:T	6.47078e-07	-2.2364e-10	-1.34763
121473161	chr12:121473161:C:T	1.25311e-06	-0.686713	-7.29212e-10
121473492	chr12:121473492:G:A	7.70148e-07	-2.2364e-10	-1.17351
121473865	chr12:121473865:G:A	2.01192e-06	-2.2364e-10	-0.213248
121474240	chr12:121474240:A:G	1.70536e-07	-1.44509	-1.23606
121474459	chr12:121474459:TG:T	6.33862e-07	-2.2364e-10	-1.36826
121474768	chr12:121474768:A:G	6.61365e-07	-2.2364e-10	-1.32579
121474998	chr12:121474998:T:C	8.71961e-07	-2.2364e-10	-1.04935
121475756	chr12:121475756:T:A	3.54349e-07	-0.761575	-1.18824
121475891	chr12:121475891:C:T	8.01089e-07	-2.2364e-10	-1.13412
121476487	chr12:121476487:A:T	6.52534e-07	-2.2364e-10	-1.33923
121476680	chr12:121476680:G:A	7.3914e-07	-2.2364e-10	-1.21461
121476954	chr12:121476954:G:A	2.56147e-06	0.0282434	-7.29212e-10
121476973	chr12:121476973:C:A	8.22168e-07	-2.2364e-10	-1.10815
121477005	chr12:121477005:T:A	2.57556e-07	-1.02304	-1.24581
121477527	chr12:121477527:G:C	3.63541e-06	-2.2364e-10	0.378383
121477545	chr12:121477545:A:G	6.16559e-07	-2.2364e-10	-1.39594
121477647	chr12:121477647:G:A	6.54965e-07	-2.2364e-10	-1.33551
121477655	chr12:121477655:G:T	8.86416e-07	-2.2364e-10	-1.03291
121477671	chr12:121477671:G:A	2.43575e-07	-0.978336	-1.34633
```
