## Supplementary material for "Characterization of shared and ancestry-specific signals driving complex traits using multi-ancestry fine-mapping": susiex_nc2.cs80.snp

```
BP	SNP	PIP(CS1)	LogBF(CS1,Pop1)	LogBF(CS1,Pop2)
119778806	chr12:119778806:T:C	2.1633e-07	-1.42588	-1.17585
119779102	chr12:119779102:C:T	7.5213e-07	-2.2364e-10	-1.35562
119779342	chr12:119779342:G:A	1.07661e-06	-2.2364e-10	-0.99696
119779682	chr12:119779682:CAG:C	7.17263e-07	-2.2364e-10	-1.40309
119779928	chr12:119779928:G:T	2.11846e-07	-1.62092	-1.00175
119780035	chr12:119780035:C:T	2.61776e-07	-1.41707	-0.993964
119780149	chr12:119780149:T:C	1.84893e-07	-1.49137	-1.26738
119780304	chr12:119780304:G:A	2.08369e-06	-2.2364e-10	-0.336635
119780857	chr12:119780857:C:G	1.64101e-06	-2.2364e-10	-0.575463
119781260	chr12:119781260:G:A	2.56862e-07	-1.44821	-0.981777
119781966	chr12:119781966:GC:G	9.48111e-07	-2.2364e-10	-1.12406
119782108	chr12:119782108:T:C	2.83084e-07	-1.59746	-0.73533
119782785	chr12:119782785:C:T	2.09207e-07	-1.46217	-1.17304
119783648	chr12:119783648:G:A	2.45594e-07	-1.43124	-1.04361
119783738	chr12:119783738:C:T	2.1373e-06	-2.2364e-10	-0.311229
119783832	chr12:119783832:C:T	1.9693e-07	-1.3759	-1.31978
119784452	chr12:119784452:G:A	7.5213e-07	-2.2364e-10	-1.35562
119785518	chr12:119785518:T:G	2.85861e-07	-1.46706	-0.855962
119785643	chr12:119785643:A:T	1.13926e-06	-2.2364e-10	-0.940393
119785757	chr12:119785757:T:G	8.38218e-07	-2.2364e-10	-1.24725
119785964	chr12:119785964:T:G	3.31532e-07	-1.45192	-0.722881
119785978	chr12:119785978:C:T	2.27807e-06	-2.2364e-10	-0.247446
119786320	chr12:119786320:A:T	8.26434e-06	-2.2364e-10	1.04118
119786421	chr12:119786421:G:C	3.45916e-07	-1.4406	-0.691735
119786547	chr12:119786547:T:C	2.75662e-07	-1.44474	-0.914616
119787115	chr12:119787115:C:T	2.15252e-06	-2.2364e-10	-0.304137
119787185	chr12:119787185:A:G	2.3561e-07	-1.4122	-1.10415
119787648	chr12:119787648:A:G	2.97932e-07	-1.35714	-0.924524
119787717	chr12:119787717:T:C	3.12101e-07	-1.46201	-0.773188
119787981	chr12:119787981:C:T	7.26124e-07	-2.2364e-10	-1.39081
119788196	chr12:119788196:C:T	7.76969e-07	-2.2364e-10	-1.32313
119788238	chr12:119788238:A:AC	8.79477e-07	-2.2364e-10	-1.1992
119788269	chr12:119788269:A:G	3.64531e-07	-1.46199	-0.61793
119788408	chr12:119788408:G:C	9.58805e-07	-2.2364e-10	-1.11284
119788451	chr12:119788451:T:C	9.60799e-07	-2.2364e-10	-1.11076
119788593	chr12:119788593:G:C	7.42981e-07	-2.2364e-10	-1.36786
119789114	chr12:119789114:C:T	1.98406e-06	-2.2364e-10	-0.38563
119789119	chr12:119789119:A:G	3.69135e-07	-1.4564	-0.610963
119789206	chr12:119789206:A:G	9.58805e-07	-2.2364e-10	-1.11284
119789526	chr12:119789526:T:C	9.33292e-07	-2.2364e-10	-1.13981
119789578	chr12:119789578:A:C	2.70544e-07	-1.42983	-0.948262
119789614	chr12:119789614:A:T	7.58569e-07	-2.2364e-10	-1.3471
119789616	chr12:119789616:G:A	2.58489e-07	-1.43689	-0.98679
119789731	chr12:119789731:G:A	1.42917e-06	-2.2364e-10	-0.713678
119789743	chr12:119789743:C:T	2.43814e-07	-1.43355	-1.04857
119789758	chr12:119789758:G:A	9.3749e-07	-2.2364e-10	-1.13532
119790006	chr12:119790006:A:G	2.72758e-07	-1.44963	-0.92031
119790010	chr12:119790010:G:A	2.6144e-07	-1.44804	-0.964283
119790089	chr12:119790089:C:A	7.3612e-06	0.925448	-7.29212e-10
119790394	chr12:119790394:T:C	7.41132e-07	-2.2364e-10	-1.37035
119790452	chr12:119790452:T:C	7.21954e-07	-2.2364e-10	-1.39657
119790718	chr12:119790718:TA:T	1.90276e-06	-2.2364e-10	-0.427467
119790740	chr12:119790740:T:C	3.42819e-07	-1.40467	-0.736653
119790899	chr12:119790899:T:C	2.69467e-07	-1.43589	-0.946194
119790988	chr12:119790988:T:C	3.40436e-07	-1.39592	-0.752384
119791438	chr12:119791438:T:C	7.21954e-07	-2.2364e-10	-1.39657
119791867	chr12:119791867:G:A	1.29168e-06	-2.2364e-10	-0.814828
119791876	chr12:119791876:T:C	6.41849e-07	-1.51418	-7.29212e-10
119792019	chr12:119792019:T:A	7.45335e-07	-2.2364e-10	-1.3647
119792325	chr12:119792325:G:GCC	6.542e-07	-1.49512	-7.29212e-10
119792703	chr12:119792703:A:G	7.38498e-07	-2.2364e-10	-1.37391
119792882	chr12:119792882:A:C	7.51083e-07	-2.2364e-10	-1.35701
119792895	chr12:119792895:G:C	6.8782e-07	-1.445	-7.29212e-10
119792905	chr12:119792905:T:C	3.32536e-07	-1.62955	-0.542228
119792939	chr12:119792939:C:T	3.02434e-06	-2.2364e-10	0.0359188
119793275	chr12:119793275:C:T	2.20781e-07	-1.50902	-1.07234
119793293	chr12:119793293:C:CT	8.16649e-07	-1.27332	-7.29212e-10
119793601	chr12:119793601:A:T	8.78993e-07	-2.2364e-10	-1.19975
119793849	chr12:119793849:T:C	7.38498e-07	-2.2364e-10	-1.37391
119794457	chr12:119794457:T:C	8.1462e-07	-2.2364e-10	-1.27581
119794458	chr12:119794458:G:A	7.48478e-07	-2.2364e-10	-1.36049
119794663	chr12:119794663:A:G	3.17151e-07	-1.39643	-0.822725
119794667	chr12:119794667:G:A	7.46399e-07	-2.2364e-10	-1.36327
119794751	chr12:119794751:CG:TG	9.9965e-07	-2.2364e-10	-1.07112
119794769	chr12:119794769:G:A	8.6731e-07	-2.2364e-10	-1.21313
119794842	chr12:119794842:A:G	8.56332e-07	-2.2364e-10	-1.22587
119794981	chr12:119794981:G:A	3.02401e-07	-1.62417	-0.642606
119795147	chr12:119795147:C:T	7.3838e-07	-2.2364e-10	-1.37407
119795148	chr12:119795148:G:A	6.22703e-07	-1.54446	-7.29212e-10
119795177	chr12:119795177:T:C	7.40844e-07	-2.2364e-10	-1.37074
119795349	chr12:119795349:C:T	7.39319e-07	-2.2364e-10	-1.3728
119795366	chr12:119795366:A:G	8.6869e-07	-2.2364e-10	-1.21154
119795442	chr12:119795442:T:C	7.40635e-07	-2.2364e-10	-1.37102
119795469	chr12:119795469:C:T	7.41313e-07	-2.2364e-10	-1.37011
119795526	chr12:119795526:C:A	7.40844e-07	-2.2364e-10	-1.37074
119795797	chr12:119795797:T:C	2.62609e-07	-1.02173	-1.38613
119796067	chr12:119796067:C:T	2.15779e-06	-2.2364e-10	-0.301689
119796128	chr12:119796128:C:T	1.35291e-06	-2.2364e-10	-0.768517
119796224	chr12:119796224:G:A	9.23694e-07	-2.2364e-10	-1.15015
119796337	chr12:119796337:A:T	2.61221e-07	-1.03205	-1.38111
119796424	chr12:119796424:T:C	2.73674e-07	-0.983178	-1.38341
119796572	chr12:119796572:G:C	3.69622e-07	-1.34441	-0.721641
119796665	chr12:119796665:C:T	2.88841e-07	-0.909487	-1.40317
119797066	chr12:119797066:A:G	2.80924e-07	-1.21037	-1.13008
119798336	chr12:119798336:G:A	7.26611e-07	-2.2364e-10	-1.39014
119798678	chr12:119798678:T:C	1.80241e-07	-1.60238	-1.18185
119798950	chr12:119798950:T:C	3.28401e-07	-1.13514	-1.04916
119799501	chr12:119799501:T:C	9.23941e-07	-1.14988	-7.29212e-10
119799987	chr12:119799987:C:T	2.19637e-07	-1.25131	-1.33524
119800038	chr12:119800038:C:G	3.63618e-07	-1.6065	-0.475921
119800470	chr12:119800470:A:C	1.07204e-06	-2.2364e-10	-1.00121
119800693	chr12:119800693:C:T	3.19594e-07	-0.817238	-1.39424
119801493	chr12:119801493:C:T	7.27005e-07	-2.2364e-10	-1.3896
119802128	chr12:119802128:A:G	9.14702e-07	-2.2364e-10	-1.15993
119803760	chr12:119803760:T:A	8.16582e-07	-2.2364e-10	-1.2734
119804081	chr12:119804081:CAAAT:C	7.15966e-07	-2.2364e-10	-1.4049
119804210	chr12:119804210:C:G	2.69936e-07	-1.44295	-0.93739
119804458	chr12:119804458:C:T	2.967e-07	-1.18201	-1.1038
119804513	chr12:119804513:GC:G	1.50666e-07	-1.56513	-1.39833
119804518	chr12:119804518:C:CA	1.49577e-07	-1.57246	-1.39826
119804863	chr12:119804863:G:A	1.59511e-06	-2.2364e-10	-0.603831
119805041	chr12:119805041:A:G	1.50693e-07	-1.62802	-1.33527
119805261	chr12:119805261:C:G	1.5512e-07	-1.62715	-1.30719
119805656	chr12:119805656:T:C	3.47728e-07	-1.28195	-0.845154
119805695	chr12:119805695:A:G	1.49173e-07	-1.59267	-1.38075
119806303	chr12:119806303:G:T	1.17251e-06	-0.911628	-7.29212e-10
119806508	chr12:119806508:A:T	3.74349e-07	-1.05715	-0.996188
119806999	chr12:119806999:C:T	2.80657e-07	-1.4033	-0.938092
119807316	chr12:119807316:A:C	5.775e-07	-1.61982	-7.29212e-10
119807541	chr12:119807541:G:A	7.16589e-07	-2.2364e-10	-1.40403
119807791	chr12:119807791:G:A	1.50777e-07	-1.62225	-1.34048
119807840	chr12:119807840:A:T	2.09207e-07	-1.5521	-1.0831
119809022	chr12:119809022:T:C	7.17003e-07	-2.2364e-10	-1.40345
119809173	chr12:119809173:G:A	9.53882e-07	-2.2364e-10	-1.11799
119809340	chr12:119809340:T:C	6.02999e-07	-1.57661	-7.29212e-10
119809647	chr12:119809647:G:A	9.77674e-07	-2.2364e-10	-1.09335
119810837	chr12:119810837:T:C	1.18498e-06	-2.2364e-10	-0.901048
119811222	chr12:119811222:G:A	1.29719e-05	1.49201	-7.29212e-10
119811585	chr12:119811585:T:A	7.60979e-07	-2.2364e-10	-1.34392
119811735	chr12:119811735:C:T	8.34036e-07	-2.2364e-10	-1.25225
119811846	chr12:119811846:A:C	8.34009e-07	-2.2364e-10	-1.25229
119812173	chr12:119812173:T:C	1.457e-07	-1.61723	-1.37976
119812399	chr12:119812399:C:T	7.82306e-07	-2.2364e-10	-1.31628
119812629	chr12:119812629:G:A	1.54284e-07	-1.62907	-1.31067
119812701	chr12:119812701:A:G	1.77913e-07	-1.62341	-1.17382
119813254	chr12:119813254:C:T	5.95471e-07	-1.58918	-7.29212e-10
119813576	chr12:119813576:A:G	2.18208e-07	-1.62119	-0.971895
119813871	chr12:119813871:G:A	9.55734e-07	-2.2364e-10	-1.11605
119814471	chr12:119814471:C:T	9.50922e-07	-2.2364e-10	-1.1211
119814992	chr12:119814992:C:T	1.52075e-07	-1.6025	-1.35165
119815066	chr12:119815066:G:A	1.51692e-07	-1.62365	-1.33303
119815245	chr12:119815245:A:AT	1.10405e-06	-2.2364e-10	-0.971787
119815336	chr12:119815336:G:GGCCA	1.30901e-06	-2.2364e-10	-0.801505
119815581	chr12:119815581:C:T	1.01212e-06	-2.2364e-10	-1.05873
119815649	chr12:119815649:C:T	1.43493e-07	-1.6291	-1.38315
119815854	chr12:119815854:G:A	1.5466e-07	-1.62984	-1.30746
119815915	chr12:119815915:G:A	9.61241e-07	-2.2364e-10	-1.1103
119816341	chr12:119816341:C:T	5.93957e-07	-1.59172	-7.29212e-10
119816532	chr12:119816532:C:T	7.37591e-07	-2.2364e-10	-1.37514
119816640	chr12:119816640:C:T	9.87599e-07	-2.2364e-10	-1.08325
119817103	chr12:119817103:T:C	1.96014e-07	-1.62407	-1.07628
119817302	chr12:119817302:G:C	1.58931e-07	-1.62515	-1.28491
119817425	chr12:119817425:T:C	1.57248e-06	-2.2364e-10	-0.618118
119818355	chr12:119818355:A:G	1.0285e-06	-2.2364e-10	-1.04268
119818441	chr12:119818441:T:C	1.57534e-07	-1.62886	-1.29003
119818520	chr12:119818520:C:T	1.17441e-06	-2.2364e-10	-0.910005
119818549	chr12:119818549:G:C	5.89708e-07	-1.5989	-7.29212e-10
119818797	chr12:119818797:A:C	1.0286e-06	-2.2364e-10	-1.04257
119819078	chr12:119819078:G:A	1.73139e-07	-1.42291	-1.40152
119819362	chr12:119819362:T:G	1.42542e-07	-1.62482	-1.39407
119819485	chr12:119819485:T:C	1.06607e-06	-2.2364e-10	-1.00679
119819820	chr12:119819820:T:C	1.00516e-06	-2.2364e-10	-1.06563
119820109	chr12:119820109:G:A	1.18544e-06	-2.2364e-10	-0.900663
119820150	chr12:119820150:T:C	9.93632e-07	-2.2364e-10	-1.07716
119820357	chr12:119820357:C:G	1.00672e-06	-2.2364e-10	-1.06408
119820578	chr12:119820578:T:C	1.17181e-06	-2.2364e-10	-0.912225
119820611	chr12:119820611:G:A	1.1163e-06	-2.2364e-10	-0.960753
119821122	chr12:119821122:CCT:C	1.42288e-07	-1.61977	-1.4009
119822120	chr12:119822120:G:A	7.4667e-07	-2.2364e-10	-1.36291
119822737	chr12:119822737:T:C	3.98073e-06	-2.2364e-10	0.31069
119823061	chr12:119823061:C:T	7.15896e-07	-2.2364e-10	-1.40499
119823188	chr12:119823188:C:T	2.52614e-07	-1.6268	-0.819866
119823237	chr12:119823237:A:G	1.42124e-07	-1.62994	-1.39189
119823665	chr12:119823665:T:G	6.06536e-07	-1.57077	-7.29212e-10
119823907	chr12:119823907:G:A	7.16076e-07	-2.2364e-10	-1.40474
119824614	chr12:119824614:C:A	6.39753e-07	-1.60354	0.0860925
119824891	chr12:119824891:C:T	3.18914e-07	-1.21894	-0.994672
119825199	chr12:119825199:G:C	6.06911e-07	-1.57015	-7.29212e-10
119825852	chr12:119825852:G:C	2.65993e-07	-1.52498	-0.870076
119825929	chr12:119825929:G:A	7.16999e-07	-2.2364e-10	-1.40345
119825938	chr12:119825938:C:G	8.16211e-07	-1.55484	0.28098
119826479	chr12:119826479:G:C	8.85259e-07	-2.2364e-10	-1.19265
119826537	chr12:119826537:A:G	2.2932e-07	-1.6235	-0.919909
119826585	chr12:119826585:G:A	3.35298e-06	-2.2364e-10	0.139074
119826797	chr12:119826797:A:G	9.93002e-07	-1.5556	0.477808
119827357	chr12:119827357:T:C	8.32739e-07	-1.3794	0.125592
119828326	chr12:119828326:A:G	1.42106e-07	-1.63051	-1.39145
119828589	chr12:119828589:AG:A	7.12424e-07	-1.40986	-7.29212e-10
119828625	chr12:119828625:C:T	5.76184e-07	-1.6221	-7.29212e-10
119829487	chr12:119829487:A:G	2.23196e-07	-1.60333	-0.967149
119829564	chr12:119829564:C:T	1.11436e-06	-1.39394	0.431444
119829669	chr12:119829669:G:A	7.16977e-07	-2.2364e-10	-1.40349
119829887	chr12:119829887:A:C	2.31766e-07	-1.60625	-0.926546
119830606	chr12:119830606:AC:A	2.80687e-07	-0.944383	-1.39691
119830688	chr12:119830688:G:A	8.14575e-07	-2.2364e-10	-1.27586
119830874	chr12:119830874:A:C	6.51454e-07	-1.49932	-7.29212e-10
119830915	chr12:119830915:G:A	8.20882e-07	-2.2364e-10	-1.26815
119831154	chr12:119831154:G:A	3.53603e-07	-1.1988	-0.911553
119831155	chr12:119831155:G:A	7.15983e-07	-2.2364e-10	-1.40487
119831732	chr12:119831732:G:A	9.21304e-07	-2.2364e-10	-1.15274
119832319	chr12:119832319:G:T	1.14738e-06	-1.55288	0.619579
119832356	chr12:119832356:T:C	5.71397e-07	-1.63045	-7.29212e-10
119832724	chr12:119832724:T:C	2.27186e-07	-1.60004	-0.952717
119832834	chr12:119832834:G:A	9.75384e-07	-1.57477	0.479075
119833296	chr12:119833296:T:A	2.25664e-07	-1.61204	-0.94744
119833533	chr12:119833533:T:C	1.12081e-06	-1.33344	0.376718
119833560	chr12:119833560:G:C	7.16338e-07	-2.2364e-10	-1.40438
119833592	chr12:119833592:C:G	1.53336e-07	-1.62949	-1.31641
119833807	chr12:119833807:T:C	1.55711e-07	-1.62853	-1.30199
119834926	chr12:119834926:C:G	7.16243e-07	-2.2364e-10	-1.40451
119835003	chr12:119835003:G:C	7.16091e-07	-2.2364e-10	-1.40472
119835027	chr12:119835027:C:T	1.49798e-07	-1.62635	-1.34289
119835321	chr12:119835321:T:C	7.20365e-07	-2.2364e-10	-1.39877
119836244	chr12:119836244:A:G	7.9671e-07	-2.2364e-10	-1.29804
119836519	chr12:119836519:T:C	2.79019e-07	-1.2198	-1.12745
119837276	chr12:119837276:T:C	8.5138e-07	-1.29468	0.0630132
119837424	chr12:119837424:T:C	1.23661e-06	-1.55282	0.694421
119838197	chr12:119838197:G:A	7.46974e-07	-2.2364e-10	-1.3625
119838216	chr12:119838216:G:T	1.54565e-07	-1.5445	-1.39341
119838262	chr12:119838262:A:G	1.43836e-07	-1.62365	-1.3862
119838394	chr12:119838394:G:T	1.63394e-07	-1.54493	-1.33744
119839618	chr12:119839618:C:G	1.33551e-06	-2.2364e-10	-0.781464
119839745	chr12:119839745:G:A	7.75276e-07	-2.2364e-10	-1.32531
119839794	chr12:119839794:A:G	2.38765e-06	-2.2364e-10	-0.200464
119840437	chr12:119840437:T:C	3.1047e-07	-0.857699	-1.38274
119841445	chr12:119841445:A:T	1.25525e-06	-2.2364e-10	-0.843439
119842848	chr12:119842848:T:C	2.75398e-07	-1.59489	-0.765425
119843384	chr12:119843384:T:C	2.02588e-06	-2.2364e-10	-0.364769
119843472	chr12:119843472:T:C	1.02677e-06	-2.2364e-10	-1.04436
119843876	chr12:119843876:G:A	9.61168e-07	-2.2364e-10	-1.11038
119844269	chr12:119844269:G:A	1.09019e-06	-2.2364e-10	-0.984424
119844311	chr12:119844311:C:T	9.77112e-07	-2.2364e-10	-1.09393
119844543	chr12:119844543:G:A	6.54903e-07	-1.49404	-7.29212e-10
119844727	chr12:119844727:A:G	1.02699e-06	-2.2364e-10	-1.04414
119845043	chr12:119845043:C:T	1.40127e-06	-2.2364e-10	-0.733397
119845069	chr12:119845069:G:A	9.01372e-07	-2.2364e-10	-1.17461
119845427	chr12:119845427:C:T	4.30049e-07	-1.18206	-0.732573
119845498	chr12:119845498:C:T	7.2845e-07	-1.38761	-7.29212e-10
119845530	chr12:119845530:G:A	7.39792e-07	-2.2364e-10	-1.37216
119845807	chr12:119845807:G:A	2.93655e-07	-0.895913	-1.40021
119845863	chr12:119845863:C:T	1.26971e-06	-2.2364e-10	-0.831984
119846636	chr12:119846636:A:G	1.21409e-06	-1.08213	0.205353
119846917	chr12:119846917:TATCTA:T	9.73931e-07	-2.2364e-10	-1.09719
119847088	chr12:119847088:C:T	2.39562e-06	-2.2364e-10	-0.197131
119847282	chr12:119847282:C:G	6.44458e-06	0.792466	-7.29212e-10
119847331	chr12:119847331:C:T	8.87156e-07	-2.2364e-10	-1.19051
119847457	chr12:119847457:G:A	3.07761e-07	-0.865799	-1.38341
119847712	chr12:119847712:G:A	3.04865e-06	-2.2364e-10	0.0439243
119847853	chr12:119847853:T:C	7.19118e-07	-2.2364e-10	-1.4005
119847946	chr12:119847946:A:C	7.19149e-07	-2.2364e-10	-1.40046
119848388	chr12:119848388:C:T	1.80802e-07	-1.62728	-1.15385
119848426	chr12:119848426:T:C	1.23862e-06	-2.2364e-10	-0.856775
119848456	chr12:119848456:A:T	7.15883e-07	-2.2364e-10	-1.40501
119848607	chr12:119848607:G:A	9.36564e-07	-2.2364e-10	-1.13631
119848693	chr12:119848693:T:C	8.94544e-07	-2.2364e-10	-1.18222
119848813	chr12:119848813:C:G	7.51512e-07	-2.2364e-10	-1.35644
119848851	chr12:119848851:C:A	3.63992e-07	-1.38683	-0.694571
119849011	chr12:119849011:A:G	2.05367e-07	-1.27446	-1.37927
119849140	chr12:119849140:G:A	1.6344e-07	-1.47708	-1.40501
119849363	chr12:119849363:A:C	7.68532e-07	-2.2364e-10	-1.33405
119849488	chr12:119849488:G:A	7.80555e-07	-2.2364e-10	-1.31852
119849835	chr12:119849835:G:A	5.73708e-07	-1.62641	-7.29212e-10
119850238	chr12:119850238:C:T	7.69656e-07	-2.2364e-10	-1.33259
119851365	chr12:119851365:G:A	1.11761e-06	-0.959579	-7.29212e-10
119851775	chr12:119851775:G:A	7.48657e-07	-1.36025	-7.29212e-10
119851809	chr12:119851809:G:A	2.9536e-07	-1.62525	-0.665086
119852602	chr12:119852602:T:A	1.77655e-06	-0.496098	-7.29212e-10
119852914	chr12:119852914:T:C	2.71539e-07	-0.970316	-1.40411
119853203	chr12:119853203:TGTA:T	7.36572e-07	-2.2364e-10	-1.37652
119853205	chr12:119853205:TAATC:T	4.02892e-07	-1.44864	-0.531221
119853534	chr12:119853534:C:A	2.14158e-06	-2.2364e-10	-0.309232
119853659	chr12:119853659:C:A	2.77704e-07	-1.62559	-0.726387
119853702	chr12:119853702:C:A	7.41433e-07	-2.2364e-10	-1.36994
119853878	chr12:119853878:T:A	7.66303e-07	-2.2364e-10	-1.33695
119854058	chr12:119854058:G:A	6.58925e-07	-1.48792	-7.29212e-10
119854362	chr12:119854362:C:G	3.33224e-07	-1.08836	-1.08135
119854404	chr12:119854404:A:G	1.9488e-07	-1.57031	-1.13584
119854623	chr12:119854623:T:C	1.90503e-06	-2.2364e-10	-0.426275
119854852	chr12:119854852:G:C	7.31614e-07	-1.38328	-7.29212e-10
119854885	chr12:119854885:G:A	7.34159e-07	-2.2364e-10	-1.3798
119855388	chr12:119855388:A:G	2.13383e-07	-1.4993	-1.11614
119855571	chr12:119855571:TCCTTC:T	5.70602e-07	-0.907295	-0.724541
119855886	chr12:119855886:C:T	1.21438e-06	-0.927116	0.0505763
119855893	chr12:119855893:C:A	2.73182e-06	-2.2364e-10	-0.0658058
119855942	chr12:119855942:A:G	7.82985e-07	-2.2364e-10	-1.31542
119855945	chr12:119855945:A:G	2.15826e-07	-1.55161	-1.05245
119856044	chr12:119856044:C:T	6.92249e-06	0.864001	-7.29212e-10
119856742	chr12:119856742:TC:T	3.5918e-06	-2.2364e-10	0.207879
119856750	chr12:119856750:C:T	8.25007e-07	-2.2364e-10	-1.26314
119857257	chr12:119857257:C:T	4.79485e-07	-1.45507	-0.350743
119857294	chr12:119857294:A:C	1.21482e-06	-0.876176	-7.29212e-10
119857421	chr12:119857421:G:A	1.99795e-07	-1.28975	-1.39149
119857836	chr12:119857836:T:C	3.17627e-07	-1.49993	-0.717722
119857862	chr12:119857862:G:A	5.77521e-07	-1.61978	-7.29212e-10
119858380	chr12:119858380:T:G	2.983e-07	-1.56208	-0.718351
119858507	chr12:119858507:ACT:A	1.01923e-06	-2.2364e-10	-1.05172
119858543	chr12:119858543:A:G	2.78677e-07	-1.57634	-0.772139
119858838	chr12:119858838:G:A	1.47781e-06	-0.680214	-7.29212e-10
119859028	chr12:119859028:T:C	8.29752e-07	-2.2364e-10	-1.2574
119859062	chr12:119859062:AG:A	4.50044e-07	-0.532432	-1.33675
119859659	chr12:119859659:A:G	9.86393e-07	-2.2364e-10	-1.08447
119859762	chr12:119859762:A:G	2.99099e-07	-1.57575	-0.702006
119859873	chr12:119859873:C:G	3.89042e-06	-2.2364e-10	0.287743
119859957	chr12:119859957:T:C	1.67161e-07	-1.47985	-1.37972
119859963	chr12:119859963:C:T	7.57861e-07	-2.2364e-10	-1.34803
119860131	chr12:119860131:A:G	3.0115e-07	-1.56859	-0.702327
119860277	chr12:119860277:T:C	3.24806e-07	-1.49746	-0.697838
119861536	chr12:119861536:G:A	1.97894e-07	-1.61463	-1.07616
119862114	chr12:119862114:A:C	2.89932e-07	-1.55731	-0.751574
119862180	chr12:119862180:G:A	3.225e-07	-1.53681	-0.665613
119862367	chr12:119862367:C:T	9.50504e-07	-2.2364e-10	-1.12154
119862521	chr12:119862521:A:C	4.48233e-06	-2.2364e-10	0.429369
119862523	chr12:119862523:AG:A	7.56544e-07	-2.2364e-10	-1.34977
119862924	chr12:119862924:G:A	2.15314e-07	-1.20417	-1.40227
119862980	chr12:119862980:G:A	6.47884e-07	-1.50482	-7.29212e-10
119863178	chr12:119863178:G:A	7.53928e-07	-1.35323	-7.29212e-10
119863332	chr12:119863332:A:G	3.29549e-07	-1.53467	-0.646136
119863363	chr12:119863363:G:A	7.15879e-07	-2.2364e-10	-1.40502
119863432	chr12:119863432:G:C	3.10056e-07	-1.48968	-0.752098
119863718	chr12:119863718:G:A	2.79732e-07	-1.54241	-0.802283
119863923	chr12:119863923:T:C	2.01708e-07	-1.53172	-1.13999
119864116	chr12:119864116:T:G	7.15939e-07	-2.2364e-10	-1.40493
119864259	chr12:119864259:C:A	5.86604e-07	-1.60418	-7.29212e-10
119864812	chr12:119864812:A:G	1.85376e-07	-1.36063	-1.39551
119864869	chr12:119864869:TG:T	3.39395e-07	-1.51329	-0.638073
119865122	chr12:119865122:A:C	2.55927e-07	-1.28193	-1.15171
119865591	chr12:119865591:T:C	3.02342e-07	-1.40472	-0.862255
119865899	chr12:119865899:C:T	3.0381e-07	-1.55253	-0.7096
119867484	chr12:119867484:A:G	2.47197e-07	-1.59703	-0.871311
119867578	chr12:119867578:T:C	1.80351e-07	-1.38032	-1.4033
119867619	chr12:119867619:T:C	2.04567e-07	-1.26179	-1.39585
119868148	chr12:119868148:A:C	1.76722e-06	-2.2364e-10	-0.501364
119868429	chr12:119868429:C:T	4.0179e-07	-0.921395	-1.0612
119869001	chr12:119869001:G:A	2.01446e-07	-1.32487	-1.34814
119869082	chr12:119869082:G:A	7.27011e-07	-2.2364e-10	-1.38959
119869854	chr12:119869854:G:A	7.15918e-07	-2.2364e-10	-1.40496
119870137	chr12:119870137:A:C	7.86587e-07	-2.2364e-10	-1.31083
119870275	chr12:119870275:A:G	1.30863e-06	-2.2364e-10	-0.801795
119870277	chr12:119870277:A:G	7.86599e-07	-2.2364e-10	-1.31081
119870395	chr12:119870395:C:G	7.17799e-07	-2.2364e-10	-1.40234
119870426	chr12:119870426:C:T	8.17266e-07	-2.2364e-10	-1.27256
119870449	chr12:119870449:T:C	1.67856e-06	-2.2364e-10	-0.552839
119870634	chr12:119870634:A:G	2.01355e-07	-1.62262	-1.05084
119870839	chr12:119870839:A:G	1.42684e-07	-1.62976	-1.38814
119870901	chr12:119870901:G:A	8.74623e-07	-2.2364e-10	-1.20474
119870980	chr12:119870980:G:A	7.7907e-07	-2.2364e-10	-1.32043
119871088	chr12:119871088:C:T	5.41217e-06	-2.2364e-10	0.617875
119872205	chr12:119872205:T:C	7.58048e-07	-2.2364e-10	-1.34778
119872247	chr12:119872247:C:T	3.83285e-07	-0.860638	-1.16911
119872612	chr12:119872612:A:T	7.8832e-07	-2.2364e-10	-1.30863
119872889	chr12:119872889:G:A	1.44634e-07	-1.62651	-1.37782
119872903	chr12:119872903:GC:G	5.8784e-07	-1.60207	-7.29212e-10
119873337	chr12:119873337:G:A	1.32145e-06	-2.2364e-10	-0.792043
119873428	chr12:119873428:C:T	7.87527e-07	-2.2364e-10	-1.30963
119873497	chr12:119873497:C:A	7.75927e-07	-2.2364e-10	-1.32447
119873899	chr12:119873899:T:A	7.87045e-07	-2.2364e-10	-1.31024
119873947	chr12:119873947:G:T	4.10761e-06	-2.2364e-10	0.342068
119873989	chr12:119873989:C:G	9.3614e-07	-0.98219	-0.154574
119874364	chr12:119874364:T:C	2.20917e-07	-1.27022	-1.31052
119874713	chr12:119874713:C:T	9.79786e-07	-2.2364e-10	-1.0912
119874768	chr12:119874768:C:T	1.68758e-06	-2.2364e-10	-0.547478
119875060	chr12:119875060:G:T	7.7785e-07	-2.2364e-10	-1.32199
119875425	chr12:119875425:T:C	1.27934e-06	-2.2364e-10	-0.824426
119875707	chr12:119875707:G:A	1.57532e-06	-0.45585	-0.160462
119875845	chr12:119875845:G:A	7.71116e-07	-2.2364e-10	-1.33069
119876149	chr12:119876149:C:T	1.7457e-06	-0.513616	-7.29212e-10
119876365	chr12:119876365:G:A	7.88334e-07	-2.2364e-10	-1.30861
119876500	chr12:119876500:C:T	9.3743e-07	-1.01056	-0.124825
119876755	chr12:119876755:A:G	7.20771e-07	-1.39821	-7.29212e-10
119876771	chr12:119876771:G:A	2.80472e-07	-1.3214	-1.02065
119876906	chr12:119876906:A:G	7.70626e-07	-2.2364e-10	-1.33133
119877128	chr12:119877128:G:A	7.17988e-07	-2.2364e-10	-1.40208
119877267	chr12:119877267:T:C	2.22676e-06	-2.2364e-10	-0.270226
119877413	chr12:119877413:T:C	6.03098e-07	-1.57645	-7.29212e-10
119877871	chr12:119877871:A:G	8.04907e-07	-2.2364e-10	-1.2878
119878361	chr12:119878361:A:G	7.23021e-07	-2.2364e-10	-1.39509
119878392	chr12:119878392:CA:C	9.33583e-07	-2.2364e-10	-1.1395
119878689	chr12:119878689:A:G	7.21806e-07	-2.2364e-10	-1.39677
119878705	chr12:119878705:A:C	6.01957e-07	-0.8218	-0.756542
119878912	chr12:119878912:G:A	8.0515e-07	-2.2364e-10	-1.2875
119879282	chr12:119879282:G:A	4.98672e-07	-1.01548	-0.751104
119879391	chr12:119879391:A:C	8.0447e-07	-2.2364e-10	-1.28835
119879453	chr12:119879453:G:T	4.72742e-07	-1.12461	-0.695367
119879715	chr12:119879715:A:G	8.07097e-07	-2.2364e-10	-1.28509
119879870	chr12:119879870:A:C	5.64288e-07	-0.863654	-0.779311
119880058	chr12:119880058:T:A	2.06385e-07	-1.25482	-1.39397
119880408	chr12:119880408:T:C	7.98776e-07	-2.2364e-10	-1.29545
119880780	chr12:119880780:C:A	8.0515e-07	-2.2364e-10	-1.2875
119880927	chr12:119880927:T:C	8.0515e-07	-2.2364e-10	-1.2875
119881126	chr12:119881126:G:A	7.58891e-07	-2.2364e-10	-1.34667
119881169	chr12:119881169:C:G	7.16823e-07	-2.2364e-10	-1.4037
119881364	chr12:119881364:C:T	8.0515e-07	-2.2364e-10	-1.2875
119881455	chr12:119881455:T:C	5.51608e-07	-0.869315	-0.796377
119882156	chr12:119882156:C:T	7.34723e-07	-2.2364e-10	-1.37904
119882415	chr12:119882415:G:C	7.33692e-07	-2.2364e-10	-1.38044
119882730	chr12:119882730:A:T	7.18877e-07	-2.2364e-10	-1.40084
119882737	chr12:119882737:C:T	1.87207e-07	-1.35784	-1.38848
119883032	chr12:119883032:G:T	2.51541e-06	-2.2364e-10	-0.148337
119883524	chr12:119883524:T:C	1.68148e-07	-1.46111	-1.39258
119883752	chr12:119883752:C:A	1.20716e-06	-2.2364e-10	-0.8825
119883896	chr12:119883896:C:T	5.64543e-07	-1.00272	-0.63979
119884436	chr12:119884436:C:T	5.98194e-07	-1.58461	-7.29212e-10
119884659	chr12:119884659:C:T	7.57005e-07	-2.2364e-10	-1.34916
119884814	chr12:119884814:A:G	5.97506e-07	-0.956018	-0.629747
119884830	chr12:119884830:G:A	5.81972e-07	-1.01532	-0.596785
119885792	chr12:119885792:A:C	5.76205e-07	-1.62207	-7.29212e-10
119886217	chr12:119886217:T:C	1.54574e-07	-1.59527	-1.34258
119886281	chr12:119886281:G:A	1.44873e-06	-2.2364e-10	-0.700085
119886512	chr12:119886512:A:T	5.74851e-07	-1.62442	-7.29212e-10
119886827	chr12:119886827:A:C	7.73949e-07	-2.2364e-10	-1.32702
119886836	chr12:119886836:T:A	1.38029e-06	-2.2364e-10	-0.74848
119887314	chr12:119887314:C:T	7.56395e-07	-2.2364e-10	-1.34997
119887477	chr12:119887477:G:A	7.21974e-07	-2.2364e-10	-1.39654
119887490	chr12:119887490:C:T	7.31055e-07	-2.2364e-10	-1.38404
119887518	chr12:119887518:G:A	5.37543e-05	2.91365	-7.29212e-10
119887886	chr12:119887886:G:A	1.32366e-06	-2.2364e-10	-0.790373
119888259	chr12:119888259:T:C	1.88596e-07	-1.35073	-1.38819
119888803	chr12:119888803:T:C	1.33961e-06	-2.2364e-10	-0.778393
119888804	chr12:119888804:G:A	7.15906e-07	-2.2364e-10	-1.40498
119888828	chr12:119888828:G:A	2.59487e-06	-2.2364e-10	-0.117238
119888882	chr12:119888882:C:G	1.61277e-07	-1.58008	-1.31532
119889201	chr12:119889201:G:A	6.14055e-07	-1.55844	-7.29212e-10
119889384	chr12:119889384:G:A	1.07027e-06	-2.2364e-10	-1.00286
119889507	chr12:119889507:T:C	1.27788e-06	-2.2364e-10	-0.825572
119889509	chr12:119889509:G:A	1.20848e-06	-2.2364e-10	-0.881414
119890036	chr12:119890036:C:T	1.3971e-06	-2.2364e-10	-0.736377
119890356	chr12:119890356:C:T	7.16815e-07	-2.2364e-10	-1.40371
119890509	chr12:119890509:G:A	6.99107e-07	-1.42873	-7.29212e-10
119891042	chr12:119891042:T:C	7.35511e-07	-2.2364e-10	-1.37796
119891051	chr12:119891051:G:A	7.35148e-07	-2.2364e-10	-1.37846
119891302	chr12:119891302:C:T	1.39141e-06	-2.2364e-10	-0.740455
119891637	chr12:119891637:T:C	2.02285e-06	-2.2364e-10	-0.366265
119891903	chr12:119891903:T:C	1.61656e-06	-2.2364e-10	-0.590473
119891909	chr12:119891909:G:T	8.06105e-07	-2.2364e-10	-1.28632
119892119	chr12:119892119:C:A	7.37261e-07	-2.2364e-10	-1.37559
119892209	chr12:119892209:T:G	7.50827e-07	-0.858145	-0.499208
119892412	chr12:119892412:T:C	4.81798e-06	-2.2364e-10	0.501581
119892634	chr12:119892634:TTA:T	7.16195e-07	-2.2364e-10	-1.40458
119892640	chr12:119892640:C:A	7.16195e-07	-2.2364e-10	-1.40458
119892705	chr12:119892705:G:A	8.68474e-07	-2.2364e-10	-1.21179
119892999	chr12:119892999:A:G	7.44023e-07	-2.2364e-10	-1.36646
119893639	chr12:119893639:A:G	7.34434e-07	-1.01511	-0.36432
119893887	chr12:119893887:C:T	5.18855e-07	-1.07369	-0.653218
119893988	chr12:119893988:T:C	2.2086e-06	-2.2364e-10	-0.278414
119894319	chr12:119894319:TAC:T	5.54294e-07	-0.938205	-0.722628
119894369	chr12:119894369:A:G	9.78354e-07	-1.09266	-7.29212e-10
119894382	chr12:119894382:C:T	7.25775e-07	-1.39129	-7.29212e-10
119894394	chr12:119894394:A:C	5.16449e-07	-1.02261	-0.708946
119894481	chr12:119894481:C:T	1.06938e-06	-2.2364e-10	-1.00369
119894594	chr12:119894594:T:A	5.61275e-07	-0.945422	-0.702896
119895200	chr12:119895200:A:T	5.60606e-07	-0.9463	-0.703211
119895281	chr12:119895281:A:C	6.73932e-07	-0.954316	-0.511083
119895572	chr12:119895572:AAGT:A	7.21499e-07	-2.2364e-10	-1.3972
119895671	chr12:119895671:T:C	9.62297e-07	-2.2364e-10	-1.10921
119895867	chr12:119895867:G:A	1.79343e-07	-1.41049	-1.37874
119895979	chr12:119895979:T:C	1.29339e-06	-2.2364e-10	-0.813509
119896269	chr12:119896269:G:C	7.7976e-07	-2.2364e-10	-1.31954
119896352	chr12:119896352:C:T	1.64355e-07	-1.49098	-1.38552
119896987	chr12:119896987:T:C	9.67153e-07	-1.10417	-7.29212e-10
119897355	chr12:119897355:C:T	2.22157e-07	-1.55965	-1.0155
119897579	chr12:119897579:A:G	1.09085e-06	-2.2364e-10	-0.983817
119897739	chr12:119897739:A:G	1.42904e-06	-2.2364e-10	-0.713769
119897885	chr12:119897885:A:T	1.08809e-06	-2.2364e-10	-0.986346
119898207	chr12:119898207:G:A	1.24362e-06	-2.2364e-10	-0.852749
119898249	chr12:119898249:C:T	1.30684e-06	-1.63023	0.827068
119898418	chr12:119898418:A:T	7.89663e-07	-2.2364e-10	-1.30692
119898573	chr12:119898573:T:C	1.08426e-06	-2.2364e-10	-0.989875
119899467	chr12:119899467:T:C	2.60866e-07	-1.15822	-1.2563
119899841	chr12:119899841:C:T	3.57024e-07	-1.25599	-0.84474
119900016	chr12:119900016:C:T	7.83029e-07	-2.2364e-10	-1.31536
119900126	chr12:119900126:C:T	2.99939e-07	-1.09208	-1.18287
119900188	chr12:119900188:C:T	3.88758e-07	-1.26451	-0.751065
119900201	chr12:119900201:G:A	7.16496e-07	-2.2364e-10	-1.40416
119900314	chr12:119900314:G:A	3.22664e-07	-0.96998	-1.23194
119900329	chr12:119900329:G:A	2.86237e-07	-1.03864	-1.28307
119900381	chr12:119900381:A:G	3.30061e-07	-1.00311	-1.17614
119900487	chr12:119900487:T:C	1.01418e-06	-0.290363	-0.76633
119900793	chr12:119900793:G:A	3.09112e-07	-1.05073	-1.19409
119901226	chr12:119901226:A:G	3.3274e-07	-0.91437	-1.2568
119901400	chr12:119901400:T:C	2.92875e-07	-1.02422	-1.27456
119901526	chr12:119901526:C:T	9.58689e-07	-0.255709	-0.857253
119901893	chr12:119901893:T:C	3.26951e-07	-0.848828	-1.33989
119901985	chr12:119901985:A:G	4.67872e-07	-0.474452	-1.35588
119902205	chr12:119902205:G:A	7.34171e-07	-2.2364e-10	-1.37979
119902342	chr12:119902342:C:G	3.20991e-07	-0.88452	-1.3226
119902512	chr12:119902512:C:A	7.46001e-07	-2.2364e-10	-1.3638
119902517	chr12:119902517:A:G	2.87924e-07	-1.0481	-1.26773
119902816	chr12:119902816:A:C	8.76069e-07	-2.2364e-10	-1.20308
119902875	chr12:119902875:T:C	3.45013e-07	-1.05518	-1.07977
119902966	chr12:119902966:G:C	1.96865e-07	-1.57044	-1.12557
119903260	chr12:119903260:T:C	3.14016e-07	-0.960146	-1.26894
119903418	chr12:119903418:C:T	3.16919e-07	-0.946243	-1.27364
119903722	chr12:119903722:C:T	3.65421e-07	-1.05953	-1.01795
119904430	chr12:119904430:G:A	7.1802e-07	-1.40203	-7.29212e-10
119904761	chr12:119904761:T:C	1.35093e-06	-2.2364e-10	-0.769984
119905325	chr12:119905325:C:A	2.57144e-07	-1.15017	-1.27872
119905441	chr12:119905441:C:T	7.28479e-07	-2.2364e-10	-1.38757
119906141	chr12:119906141:G:T	7.44671e-07	-2.2364e-10	-1.36559
119906297	chr12:119906297:G:A	9.55181e-07	-0.0422649	-1.07436
119906307	chr12:119906307:C:T	4.19187e-07	-1.59863	-0.341582
119906359	chr12:119906359:C:A	4.23753e-07	-1.60559	-0.323786
119906441	chr12:119906441:C:T	7.81236e-07	-1.31765	-7.29212e-10
119906532	chr12:119906532:A:G	2.36282e-07	-1.60995	-0.903555
119907090	chr12:119907090:T:C	2.2607e-07	-1.61446	-0.943219
119907100	chr12:119907100:C:A	7.16527e-07	-2.2364e-10	-1.40411
119907672	chr12:119907672:T:G	2.34027e-07	-1.61493	-0.908163
119908061	chr12:119908061:C:T	4.77897e-05	1.95683	0.839208
119908151	chr12:119908151:T:C	5.65159e-05	2.00206	0.961689
119908186	chr12:119908186:CTA:C	7.23291e-07	-2.2364e-10	-1.39472
119908248	chr12:119908248:T:C	7.22948e-07	-2.2364e-10	-1.39519
119908403	chr12:119908403:C:T	4.56793e-05	2.10475	0.646125
119908564	chr12:119908564:T:G	1.95369e-07	-1.62435	-1.07929
119908938	chr12:119908938:C:T	2.78903e-05	1.45866	0.798839
119908999	chr12:119908999:G:A	2.90911e-06	0.338538	-0.341464
119909111	chr12:119909111:C:T	6.42593e-07	-1.51302	-7.29212e-10
119909180	chr12:119909180:G:A	7.16548e-07	-2.2364e-10	-1.40408
119909236	chr12:119909236:ACAATACTGC:A	7.51388e-07	-2.2364e-10	-1.35661
119909413	chr12:119909413:C:T	6.60218e-07	-1.48596	-7.29212e-10
119909759	chr12:119909759:T:A	4.69334e-06	0.596658	-0.121287
119909873	chr12:119909873:T:C	1.09917e-06	-1.61327	0.637053
119910021	chr12:119910021:T:C	7.26963e-07	-2.2364e-10	-1.38965
119910034	chr12:119910034:G:C	1.8218e-07	-1.52249	-1.25104
119910046	chr12:119910046:A:G	3.6392e-07	-0.730386	-1.35121
119910133	chr12:119910133:G:T	5.87756e-07	-1.60222	-7.29212e-10
119910483	chr12:119910483:A:G	7.16908e-07	-2.2364e-10	-1.40358
119910735	chr12:119910735:C:A	1.10808e-06	-2.2364e-10	-0.968148
119911185	chr12:119911185:T:C	7.19911e-07	-2.2364e-10	-1.3994
119911304	chr12:119911304:C:T	7.20511e-07	-2.2364e-10	-1.39857
119911559	chr12:119911559:G:A	7.19671e-07	-2.2364e-10	-1.39974
119911604	chr12:119911604:A:C	6.06064e-07	-1.57154	-7.29212e-10
119911725	chr12:119911725:G:A	1.19104e-06	-2.2364e-10	-0.895945
119912083	chr12:119912083:A:G	4.32979e-07	-0.705617	-1.20222
119912277	chr12:119912277:A:G	7.69484e-07	-2.2364e-10	-1.33281
119912281	chr12:119912281:A:G	7.68663e-07	-2.2364e-10	-1.33388
119912307	chr12:119912307:G:C	3.01889e-07	-0.924724	-1.34375
119913008	chr12:119913008:A:G	7.68389e-07	-2.2364e-10	-1.33423
119913105	chr12:119913105:A:G	1.05497e-06	-2.2364e-10	-1.01726
119913543	chr12:119913543:A:C	6.71788e-07	-1.46859	-7.29212e-10
119914052	chr12:119914052:TAAA:T	1.51252e-07	-1.55458	-1.405
119914245	chr12:119914245:A:G	1.28409e-06	-2.2364e-10	-0.82072
119914379	chr12:119914379:T:TA	8.17331e-07	-2.2364e-10	-1.27249
119914588	chr12:119914588:C:T	8.22744e-07	-2.2364e-10	-1.26588
119914988	chr12:119914988:G:C	1.28232e-06	-2.2364e-10	-0.8221
119915173	chr12:119915173:A:G	1.23808e-06	-2.2364e-10	-0.857215
119915439	chr12:119915439:T:A	7.95855e-07	-2.2364e-10	-1.29911
119915756	chr12:119915756:T:C	8.03285e-07	-2.2364e-10	-1.28982
119916850	chr12:119916850:C:T	8.32276e-07	-2.2364e-10	-1.25437
119917285	chr12:119917285:G:A	8.1224e-07	-2.2364e-10	-1.27873
119917398	chr12:119917398:G:C	1.94574e-07	-1.60635	-1.10136
119917759	chr12:119917759:A:C	1.81594e-07	-1.57045	-1.20631
119917905	chr12:119917905:A:C	9.34534e-07	-2.2364e-10	-1.13848
119918077	chr12:119918077:C:T	5.72466e-07	-1.62858	-7.29212e-10
119918260	chr12:119918260:C:T	1.30122e-06	-2.2364e-10	-0.807472
119919484	chr12:119919484:G:A	1.63254e-07	-1.49758	-1.38564
119920132	chr12:119920132:G:A	1.15097e-06	-2.2364e-10	-0.930166
119920482	chr12:119920482:A:G	8.3549e-07	-2.2364e-10	-1.25051
119920564	chr12:119920564:G:T	2.05654e-07	-1.52949	-1.12284
119921648	chr12:119921648:A:G	8.68343e-07	-2.2364e-10	-1.21194
119922451	chr12:119922451:G:A	1.97135e-07	-1.44847	-1.24617
119922651	chr12:119922651:C:T	1.81398e-07	-1.56218	-1.21566
119922701	chr12:119922701:C:T	8.47597e-07	-2.2364e-10	-1.23612
119922750	chr12:119922750:A:G	7.34565e-07	-2.2364e-10	-1.37925
119923536	chr12:119923536:T:C	1.73213e-07	-1.57751	-1.2465
119923592	chr12:119923592:T:C	1.43971e-06	-0.70633	-7.29212e-10
119924119	chr12:119924119:G:A	1.21599e-06	-2.2364e-10	-0.875219
119924218	chr12:119924218:A:G	1.72167e-07	-1.56314	-1.26692
119924579	chr12:119924579:C:T	1.25639e-06	-2.2364e-10	-0.842529
119924972	chr12:119924972:G:A	1.28237e-06	-0.822066	-7.29212e-10
119925258	chr12:119925258:G:A	2.10155e-07	-1.56072	-1.06996
119925267	chr12:119925267:G:A	1.66195e-06	-2.2364e-10	-0.562783
119925581	chr12:119925581:A:G	8.6732e-07	-2.2364e-10	-1.21312
119925593	chr12:119925593:A:C	7.2289e-07	-2.2364e-10	-1.39527
119925597	chr12:119925597:C:T	1.66113e-06	-2.2364e-10	-0.563277
119925810	chr12:119925810:C:T	2.09157e-07	-1.5396	-1.09585
119925874	chr12:119925874:G:A	3.4278e-07	-1.48175	-0.659696
119926035	chr12:119926035:C:T	1.00902e-06	-2.2364e-10	-1.06179
119926231	chr12:119926231:G:A	9.28385e-07	-2.2364e-10	-1.14508
119926664	chr12:119926664:C:T	1.47592e-06	-2.2364e-10	-0.681494
119927315	chr12:119927315:T:C	7.16486e-07	-2.2364e-10	-1.40417
119927378	chr12:119927378:G:A	5.88011e-07	-1.60178	-7.29212e-10
119927706	chr12:119927706:A:C	7.45526e-07	-2.2364e-10	-1.36444
119927761	chr12:119927761:G:A	8.26432e-07	-2.2364e-10	-1.26141
119928037	chr12:119928037:G:A	1.61554e-07	-1.51324	-1.38045
119928097	chr12:119928097:C:T	1.6919e-07	-1.54842	-1.29909
119928133	chr12:119928133:C:T	3.51866e-07	-1.44686	-0.668422
119928203	chr12:119928203:TG:T	9.93612e-07	-2.2364e-10	-1.07718
119928431	chr12:119928431:T:A	1.82948e-07	-1.56064	-1.20869
119928551	chr12:119928551:C:T	3.25771e-07	-1.38454	-0.807801
119928582	chr12:119928582:T:C	7.26357e-07	-2.2364e-10	-1.39049
119928844	chr12:119928844:T:C	1.22225e-06	-2.2364e-10	-0.870084
119929052	chr12:119929052:A:G	1.68336e-07	-1.47921	-1.37336
119929096	chr12:119929096:T:G	1.60146e-07	-1.53176	-1.37068
119929108	chr12:119929108:G:A	2.94717e-06	-2.2364e-10	0.0100718
119929263	chr12:119929263:A:ATTTTAGGTATC	7.17225e-07	-2.2364e-10	-1.40314
119929284	chr12:119929284:G:A	1.87792e-07	-1.4066	-1.33659
119929343	chr12:119929343:G:A	5.44098e-07	-1.20189	-0.477513
119929437	chr12:119929437:T:C	1.83085e-07	-1.3732	-1.39538
119929828	chr12:119929828:T:C	1.62883e-07	-1.5086	-1.37689
119929964	chr12:119929964:A:G	3.05324e-07	-1.4392	-0.817954
119930160	chr12:119930160:T:C	1.62358e-07	-1.51295	-1.37578
119930382	chr12:119930382:G:A	1.22699e-06	-2.2364e-10	-0.866209
119930624	chr12:119930624:C:G	1.58605e-07	-1.52231	-1.38981
119930817	chr12:119930817:C:T	1.50441e-06	-2.2364e-10	-0.662374
119931309	chr12:119931309:C:T	1.69748e-07	-1.4657	-1.37851
119931433	chr12:119931433:T:C	1.16395e-06	-2.2364e-10	-0.918952
119931775	chr12:119931775:A:G	1.71357e-07	-1.4928	-1.34197
119932054	chr12:119932054:C:T	1.26776e-06	-2.2364e-10	-0.83352
119932377	chr12:119932377:A:G	1.48516e-07	-1.58323	-1.39461
119933226	chr12:119933226:G:A	7.1889e-07	-2.2364e-10	-1.40082
119933364	chr12:119933364:T:A	1.90948e-07	-1.5309	-1.19563
119934025	chr12:119934025:CTTGCTCTG:C	7.37777e-07	-2.2364e-10	-1.37489
119934027	chr12:119934027:T:C	1.76999e-06	-2.2364e-10	-0.499801
119934504	chr12:119934504:A:G	5.73524e-07	-1.62673	-7.29212e-10
119934598	chr12:119934598:T:C	1.08916e-06	-2.2364e-10	-0.985371
119935095	chr12:119935095:G:A	4.24063e-07	-1.1716	-0.757047
119935178	chr12:119935178:G:A	6.31735e-07	-1.53006	-7.29212e-10
119935532	chr12:119935532:A:G	1.01544e-06	-2.2364e-10	-1.05545
119935540	chr12:119935540:A:G	4.71234e-07	-1.30574	-0.517436
119936163	chr12:119936163:G:A	7.22317e-07	-2.2364e-10	-1.39607
119936495	chr12:119936495:T:G	3.9084e-07	-0.992338	-1.01789
119937433	chr12:119937433:T:C	8.58133e-07	-2.2364e-10	-1.22377
119937516	chr12:119937516:G:A	7.78733e-07	-2.2364e-10	-1.32086
119937795	chr12:119937795:T:C	4.34813e-07	-0.930167	-0.973446
119937891	chr12:119937891:C:T	2.18694e-07	-1.63045	-0.960404
119937913	chr12:119937913:G:A	8.6089e-07	-2.2364e-10	-1.22056
119937947	chr12:119937947:C:A	1.75156e-06	-0.653664	0.143396
119938099	chr12:119938099:G:C	7.26845e-07	-2.2364e-10	-1.38982
119938488	chr12:119938488:G:C	4.69103e-07	-0.459411	-1.3683
119938549	chr12:119938549:C:T	7.26635e-07	-2.2364e-10	-1.3901
119938674	chr12:119938674:G:A	7.28055e-07	-2.2364e-10	-1.38815
119938868	chr12:119938868:C:A	8.98937e-07	-2.2364e-10	-1.17732
119938894	chr12:119938894:G:A	5.48728e-07	-1.06972	-0.601211
119939588	chr12:119939588:G:A	5.41431e-07	-0.991703	-0.692611
119939860	chr12:119939860:T:A	7.15899e-07	-2.2364e-10	-1.40499
119939936	chr12:119939936:C:A	7.28257e-07	-2.2364e-10	-1.38788
119940498	chr12:119940498:T:C	5.36225e-07	-0.996931	-0.697045
119940512	chr12:119940512:C:T	5.67808e-07	-0.945107	-0.691639
119941236	chr12:119941236:C:T	5.04555e-07	-1.03397	-0.720887
119941447	chr12:119941447:C:T	7.3257e-07	-2.2364e-10	-1.38197
119941496	chr12:119941496:G:A	7.78492e-07	-2.2364e-10	-1.32117
119941555	chr12:119941555:A:T	8.72312e-07	-2.2364e-10	-1.20738
119941889	chr12:119941889:A:G	7.17595e-07	-2.2364e-10	-1.40262
119942057	chr12:119942057:T:G	8.75185e-07	-2.2364e-10	-1.20409
119942298	chr12:119942298:A:G	5.48893e-07	-0.989149	-0.681476
119942308	chr12:119942308:T:A	8.87909e-07	-2.2364e-10	-1.18966
119942512	chr12:119942512:T:C	2.32571e-06	-0.226747	-7.29212e-10
119942599	chr12:119942599:C:T	7.22965e-07	-2.2364e-10	-1.39517
119942683	chr12:119942683:G:A	8.2813e-07	-2.2364e-10	-1.25936
119942791	chr12:119942791:GTCTCGC:G	5.2412e-07	-0.767521	-0.949288
119942809	chr12:119942809:G:A	1.80127e-07	-1.41951	-1.36536
119942822	chr12:119942822:T:C	1.58334e-06	-2.2364e-10	-0.611239
119943335	chr12:119943335:C:T	8.34958e-07	-0.163192	-1.08796
119943993	chr12:119943993:A:G	8.56181e-07	-2.2364e-10	-1.22605
119944194	chr12:119944194:C:T	5.76543e-07	-1.62148	-7.29212e-10
119944668	chr12:119944668:T:C	7.44862e-07	-2.2364e-10	-1.36533
119944810	chr12:119944810:G:A	1.7945e-07	-1.40727	-1.38136
119944971	chr12:119944971:A:T	9.32914e-07	-2.2364e-10	-1.14022
119945458	chr12:119945458:C:T	1.90911e-06	-2.2364e-10	-0.424138
119945604	chr12:119945604:A:G	8.23813e-07	-2.2364e-10	-1.26459
119945892	chr12:119945892:C:T	9.21403e-07	-2.2364e-10	-1.15263
119946160	chr12:119946160:G:A	7.21509e-07	-2.2364e-10	-1.39718
119946263	chr12:119946263:G:A	3.99967e-07	-0.695992	-1.29116
119946389	chr12:119946389:C:T	7.21662e-07	-2.2364e-10	-1.39697
119946457	chr12:119946457:C:T	7.16324e-07	-2.2364e-10	-1.4044
119946613	chr12:119946613:G:A	1.27053e-06	-2.2364e-10	-0.831337
119946814	chr12:119946814:T:A	1.26188e-06	-2.2364e-10	-0.838174
119947982	chr12:119947982:GT:G	7.51296e-07	-2.2364e-10	-1.35673
119948711	chr12:119948711:G:A	1.32745e-06	-2.2364e-10	-0.787516
119949157	chr12:119949157:T:A	1.57999e-07	-1.54273	-1.37322
119949500	chr12:119949500:C:T	1.16133e-06	-2.2364e-10	-0.921205
119949529	chr12:119949529:G:A	1.27039e-06	-2.2364e-10	-0.831449
119949856	chr12:119949856:T:C	1.67892e-07	-1.48467	-1.37054
119950237	chr12:119950237:T:A	8.0104e-07	-2.2364e-10	-1.29262
119950400	chr12:119950400:T:C	7.57481e-07	-2.2364e-10	-1.34853
119950907	chr12:119950907:C:T	1.24327e-06	-2.2364e-10	-0.853026
119951031	chr12:119951031:G:A	2.8401e-07	-1.13819	-1.19133
119951054	chr12:119951054:A:G	1.4524e-07	-1.62348	-1.37667
119951120	chr12:119951120:C:T	1.52684e-07	-1.57198	-1.37817
119951549	chr12:119951549:T:G	2.15673e-06	-2.2364e-10	-0.302181
119952147	chr12:119952147:A:G	1.71618e-07	-1.48846	-1.3448
119952195	chr12:119952195:T:C	1.41499e-07	-1.62567	-1.40057
119952273	chr12:119952273:A:G	8.15513e-07	-2.2364e-10	-1.27471
119952640	chr12:119952640:G:A	7.23927e-07	-2.2364e-10	-1.39384
119952711	chr12:119952711:C:T	2.7626e-06	-0.0546005	-7.29212e-10
119952855	chr12:119952855:A:G	1.56076e-07	-1.55257	-1.37562
119953366	chr12:119953366:T:C	4.9753e-07	-0.931811	-0.837062
119953382	chr12:119953382:C:T	9.18569e-07	-1.15571	-7.29212e-10
119953615	chr12:119953615:T:C	7.58768e-07	-2.2364e-10	-1.34683
119953715	chr12:119953715:C:T	5.3164e-07	-0.895421	-0.807142
119954311	chr12:119954311:G:A	2.1132e-07	-1.23344	-1.39171
119954416	chr12:119954416:G:A	1.23151e-06	-2.2364e-10	-0.86253
119954657	chr12:119954657:T:A	1.53223e-07	-1.60975	-1.33688
119954677	chr12:119954677:A:T	1.43867e-07	-1.62585	-1.38379
119954781	chr12:119954781:G:A	2.35229e-07	-1.4497	-1.06828
119955238	chr12:119955238:G:A	6.52067e-07	-0.561853	-0.93653
119955454	chr12:119955454:G:A	7.23664e-07	-2.2364e-10	-1.3942
119955556	chr12:119955556:C:G	1.41725e-06	-2.2364e-10	-0.722057
119955705	chr12:119955705:T:G	1.53005e-07	-1.55123	-1.39683
119955754	chr12:119955754:G:A	4.10022e-07	-1.40213	-0.560188
119955952	chr12:119955952:A:C	1.61121e-07	-1.54055	-1.35583
119956156	chr12:119956156:C:T	1.38062e-06	-2.2364e-10	-0.748245
119956574	chr12:119956574:T:C	1.50553e-07	-1.62603	-1.33818
119956621	chr12:119956621:T:C	1.41085e-06	-0.726583	-7.29212e-10
119956783	chr12:119956783:G:A	1.86618e-07	-1.34496	-1.4045
119956931	chr12:119956931:C:T	8.08853e-07	-2.2364e-10	-1.28291
119957198	chr12:119957198:G:A	3.66522e-07	-0.964629	-1.10984
119957239	chr12:119957239:C:T	1.69664e-07	-1.60964	-1.23506
119957315	chr12:119957315:T:C	8.32925e-07	-2.2364e-10	-1.25359
119957546	chr12:119957546:G:A	8.90559e-07	-2.2364e-10	-1.18668
119957556	chr12:119957556:G:A	1.14757e-06	-2.2364e-10	-0.933127
119957983	chr12:119957983:T:A	2.2968e-06	-2.2364e-10	-0.239257
119958344	chr12:119958344:G:C	7.15927e-07	-2.2364e-10	-1.40495
119958483	chr12:119958483:C:T	8.28652e-07	-2.2364e-10	-1.25873
119958491	chr12:119958491:T:C	4.42927e-07	-1.03069	-0.854433
119958506	chr12:119958506:C:T	9.30444e-07	-2.2364e-10	-1.14287
119958811	chr12:119958811:T:C	3.31956e-07	-1.142	-1.03153
119958895	chr12:119958895:C:T	4.17648e-07	-1.02936	-0.914531
119959018	chr12:119959018:G:A	1.45833e-06	-2.2364e-10	-0.693482
119959199	chr12:119959199:C:T	1.49723e-07	-1.61893	-1.35081
119959427	chr12:119959427:T:C	1.56706e-07	-1.57252	-1.35164
119959795	chr12:119959795:T:G	2.44956e-06	-2.2364e-10	-0.174867
119960109	chr12:119960109:T:C	1.5498e-06	-0.632649	-7.29212e-10
119960131	chr12:119960131:A:G	1.69895e-06	-0.540766	-7.29212e-10
119960706	chr12:119960706:C:T	4.72389e-07	-1.43283	-0.387894
119960707	chr12:119960707:G:A	4.63663e-07	-1.01237	-0.826998
119960756	chr12:119960756:G:A	4.07729e-07	-0.980377	-0.987549
119960950	chr12:119960950:T:C	1.03921e-06	-1.03232	-7.29212e-10
119961606	chr12:119961606:G:A	1.38108e-06	-2.2364e-10	-0.74791
119962269	chr12:119962269:C:T	7.16261e-07	-2.2364e-10	-1.40448
119962427	chr12:119962427:T:C	3.3065e-07	-1.40198	-0.775487
119962577	chr12:119962577:C:G	5.8912e-07	-1.5999	-7.29212e-10
119962792	chr12:119962792:G:A	1.22667e-06	-2.2364e-10	-0.86647
119962986	chr12:119962986:T:C	1.56175e-07	-1.55841	-1.36914
119963396	chr12:119963396:C:T	1.22537e-06	-2.2364e-10	-0.867528
119963486	chr12:119963486:G:A	8.22903e-07	-2.2364e-10	-1.26569
119963899	chr12:119963899:G:A	4.30936e-07	-0.952776	-0.959793
119964467	chr12:119964467:C:A	2.50906e-06	-2.2364e-10	-0.150867
119964681	chr12:119964681:C:T	1.43335e-06	-2.2364e-10	-0.710761
119964720	chr12:119964720:A:G	1.12564e-06	-2.2364e-10	-0.952421
119964988	chr12:119964988:G:A	2.43235e-07	-1.57951	-0.904986
119965214	chr12:119965214:T:C	1.66303e-07	-1.55998	-1.30473
119965878	chr12:119965878:C:CA	1.33727e-06	-2.2364e-10	-0.780141
119965965	chr12:119965965:A:G	1.40617e-06	-2.2364e-10	-0.729904
119965993	chr12:119965993:C:T	3.6812e-07	-1.39799	-0.672131
119966876	chr12:119966876:C:T	6.63288e-07	-1.48132	-7.29212e-10
119967254	chr12:119967254:T:C	3.99717e-07	-0.954766	-1.03301
119967598	chr12:119967598:G:A	7.83013e-07	-2.2364e-10	-1.31538
119968659	chr12:119968659:T:TA	7.54149e-07	-2.2364e-10	-1.35294
119968871	chr12:119968871:C:G	7.35872e-07	-2.2364e-10	-1.37747
119969024	chr12:119969024:C:T	8.01109e-07	-2.2364e-10	-1.29253
119973053	chr12:119973053:C:T	1.6276e-06	-2.2364e-10	-0.58367
119973140	chr12:119973140:G:A	7.99624e-07	-2.2364e-10	-1.29439
119973183	chr12:119973183:G:A	8.07046e-07	-2.2364e-10	-1.28515
119973250	chr12:119973250:C:T	5.72619e-07	-1.62831	-7.29212e-10
119973496	chr12:119973496:G:A	8.63324e-07	-2.2364e-10	-1.21774
119974632	chr12:119974632:A:G	2.41251e-07	-1.53129	-0.961402
119975216	chr12:119975216:A:T	1.95505e-07	-1.3154	-1.38754
119976370	chr12:119976370:T:G	2.3059e-07	-1.31084	-1.22704
119976809	chr12:119976809:G:A	8.87803e-07	-1.18978	-7.29212e-10
119977013	chr12:119977013:T:C	9.30146e-07	-2.2364e-10	-1.14319
119977116	chr12:119977116:A:G	7.28931e-07	-2.2364e-10	-1.38695
119977400	chr12:119977400:T:C	8.57119e-07	-2.2364e-10	-1.22495
119978204	chr12:119978204:G:A	8.29409e-07	-2.2364e-10	-1.25782
119978442	chr12:119978442:G:A	6.74405e-07	-1.4647	-7.29212e-10
119978516	chr12:119978516:A:G	1.06719e-06	-1.38484	0.379101
119978653	chr12:119978653:G:A	1.59445e-07	-1.61811	-1.28872
119978658	chr12:119978658:C:A	5.93642e-07	-1.59225	-7.29212e-10
119978866	chr12:119978866:A:C	1.56917e-05	-2.2364e-10	1.68236
119978880	chr12:119978880:C:CA	5.85901e-07	-1.60538	-7.29212e-10
119979350	chr12:119979350:A:G	8.27343e-07	-2.2364e-10	-1.26031
119979371	chr12:119979371:C:T	6.89707e-07	-1.44226	-7.29212e-10
119979464	chr12:119979464:T:C	1.9362e-07	-1.30834	-1.40429
119979558	chr12:119979558:T:C	1.70081e-06	-0.539671	-7.29212e-10
119979694	chr12:119979694:A:G	1.49808e-07	-1.61141	-1.35776
119980514	chr12:119980514:G:A	8.27399e-07	-2.2364e-10	-1.26024
119980635	chr12:119980635:C:T	4.79371e-06	-0.659787	1.15632
119980695	chr12:119980695:C:T	7.16051e-07	-2.2364e-10	-1.40478
119980848	chr12:119980848:C:T	4.9042e-06	-0.689259	1.20858
119980912	chr12:119980912:T:G	1.38627e-05	-2.2364e-10	1.55843
119981013	chr12:119981013:G:T	8.07891e-07	-2.2364e-10	-1.2841
119981056	chr12:119981056:T:C	7.67487e-07	-1.01466	-0.32075
119981554	chr12:119981554:G:C	2.10092e-06	-2.2364e-10	-0.328397
119981693	chr12:119981693:T:C	7.21661e-07	-2.2364e-10	-1.39697
119982159	chr12:119982159:G:A	1.84082e-07	-1.54728	-1.21587
119982184	chr12:119982184:G:A	7.18178e-07	-2.2364e-10	-1.40181
119982390	chr12:119982390:A:C	1.81455e-07	-1.37513	-1.40239
119982467	chr12:119982467:G:A	1.12985e-05	-2.2364e-10	1.3539
119982674	chr12:119982674:AGCCACCACACCTG:A	1.15885e-06	-1.33704	0.413691
119982866	chr12:119982866:T:C	4.11615e-06	-1.32801	1.67215
119983567	chr12:119983567:T:C	8.70653e-07	-2.2364e-10	-1.20929
119983867	chr12:119983867:T:C	8.4929e-07	-2.2364e-10	-1.23413
119984021	chr12:119984021:T:C	2.3018e-07	-1.26681	-1.27286
119984208	chr12:119984208:G:A	2.36921e-07	-1.12515	-1.38565
119984333	chr12:119984333:A:G	2.63357e-06	-2.2364e-10	-0.102435
119984553	chr12:119984553:C:A	1.62195e-07	-1.61941	-1.27032
119985599	chr12:119985599:CCAAATA:C	5.07931e-06	-2.2364e-10	0.554401
119985668	chr12:119985668:C:T	1.9856e-07	-1.3054	-1.38204
119986052	chr12:119986052:A:G	2.40005e-07	-1.23876	-1.25911
119986543	chr12:119986543:A:G	7.26805e-07	-2.2364e-10	-1.38987
119986671	chr12:119986671:T:C	1.17777e-06	-1.37033	0.463172
119987251	chr12:119987251:A:G	3.6018e-07	-1.05615	-1.03578
119987304	chr12:119987304:T:A	9.53468e-07	-2.2364e-10	-1.11842
119988171	chr12:119988171:G:C	1.68491e-07	-1.61812	-1.23353
119988450	chr12:119988450:G:GT	7.34776e-07	-2.2364e-10	-1.37896
119988655	chr12:119988655:T:C	2.53162e-06	-2.2364e-10	-0.141914
119988665	chr12:119988665:G:A	7.67659e-07	-2.2364e-10	-1.33518
119988774	chr12:119988774:G:A	1.03506e-06	-2.2364e-10	-1.03631
119989022	chr12:119989022:C:T	1.45716e-05	-2.2364e-10	1.6083
119989101	chr12:119989101:G:A	1.67233e-07	-1.62013	-1.23901
119990308	chr12:119990308:C:T	8.59162e-07	-2.2364e-10	-1.22257
119990342	chr12:119990342:AGGCACGCGCCC:A	7.41303e-07	-2.2364e-10	-1.37012
119990664	chr12:119990664:C:T	1.95699e-07	-1.34893	-1.35302
119991043	chr12:119991043:TTCTCTAGGCAGTC:T	2.58126e-06	-1.31917	1.19668
119991236	chr12:119991236:G:A	7.39017e-07	-2.2364e-10	-1.37321
119991271	chr12:119991271:C:G	1.96166e-07	-1.34772	-1.35184
119991446	chr12:119991446:C:T	5.67584e-06	-2.2364e-10	0.665444
119991587	chr12:119991587:A:G	1.01609e-06	-2.2364e-10	-1.05481
119991627	chr12:119991627:T:C	1.22231e-06	-2.2364e-10	-0.870028
119991672	chr12:119991672:A:C	8.20031e-07	-2.2364e-10	-1.26919
119992268	chr12:119992268:T:C	2.52395e-06	-1.30844	1.16349
119992376	chr12:119992376:C:T	2.01988e-06	-0.00872333	-0.359013
119992585	chr12:119992585:A:G	7.29533e-07	-2.2364e-10	-1.38612
119992648	chr12:119992648:G:A	1.94844e-07	-1.35468	-1.35165
119992746	chr12:119992746:T:A	2.01536e-05	-2.2364e-10	1.93261
119992793	chr12:119992793:A:G	1.01662e-06	-2.2364e-10	-1.05429
119992938	chr12:119992938:T:G	5.73375e-07	-1.62699	-7.29212e-10
119993762	chr12:119993762:A:C	2.42547e-06	-0.395674	0.210926
119993891	chr12:119993891:T:C	2.30454e-07	-1.32188	-1.21659
119994575	chr12:119994575:C:T	1.08032e-06	-0.993516	-7.29212e-10
119994583	chr12:119994583:G:A	8.45397e-07	-2.2364e-10	-1.23872
119995018	chr12:119995018:A:G	5.02145e-07	-1.46655	-0.293093
119995109	chr12:119995109:A:G	1.08597e-06	-2.2364e-10	-0.988304
119995150	chr12:119995150:A:C	2.60866e-06	-1.26135	1.14941
119995181	chr12:119995181:C:G	8.26512e-06	-2.2364e-10	1.04127
119995198	chr12:119995198:A:G	8.17613e-07	-2.2364e-10	-1.27214
119995231	chr12:119995231:T:C	7.31445e-07	-2.2364e-10	-1.38351
119995759	chr12:119995759:A:G	4.45623e-07	-1.03953	-0.839522
119995971	chr12:119995971:G:A	8.28913e-07	-2.2364e-10	-1.25841
119996133	chr12:119996133:T:C	7.29585e-07	-2.2364e-10	-1.38605
119996225	chr12:119996225:C:T	1.51306e-07	-1.62509	-1.33413
119996955	chr12:119996955:T:G	7.23886e-07	-2.2364e-10	-1.3939
119997105	chr12:119997105:C:T	1.93577e-06	-2.2364e-10	-0.410271
119997266	chr12:119997266:C:T	1.64526e-07	-1.62628	-1.24919
119997900	chr12:119997900:G:A	2.39125e-06	-2.2364e-10	-0.198958
119997940	chr12:119997940:C:G	7.37037e-07	-2.2364e-10	-1.37589
119997991	chr12:119997991:G:A	2.38983e-06	-0.418386	0.218832
119998205	chr12:119998205:T:G	1.61447e-06	-0.591767	-7.29212e-10
119998604	chr12:119998604:G:A	2.52863e-06	-0.420988	0.27789
119998854	chr12:119998854:A:G	1.51188e-07	-1.62304	-1.33696
119999190	chr12:119999190:C:G	8.64564e-07	-2.2364e-10	-1.2163
119999212	chr12:119999212:G:A	7.37445e-07	-2.2364e-10	-1.37534
119999268	chr12:119999268:T:C	1.81771e-06	-2.2364e-10	-0.473194
119999593	chr12:119999593:T:C	8.42782e-07	-2.2364e-10	-1.24182
119999627	chr12:119999627:C:G	7.38747e-07	-2.2364e-10	-1.37357
119999652	chr12:119999652:A:G	9.39541e-07	-2.2364e-10	-1.13314
120000151	chr12:120000151:A:G	1.47079e-07	-1.62625	-1.3613
120000152	chr12:120000152:A:G	1.47898e-07	-1.62545	-1.35656
120000458	chr12:120000458:C:T	2.59541e-06	-1.2871	1.17007
120000637	chr12:120000637:A:G	8.1388e-07	-2.2364e-10	-1.27672
120001260	chr12:120001260:T:G	1.51681e-07	-1.61805	-1.3387
120001285	chr12:120001285:C:T	7.16841e-07	-2.2364e-10	-1.40368
120001311	chr12:120001311:A:G	8.41802e-07	-2.2364e-10	-1.24298
120001447	chr12:120001447:T:C	1.96966e-07	-1.33112	-1.36438
120001464	chr12:120001464:T:G	7.2464e-07	-2.2364e-10	-1.39285
120001489	chr12:120001489:G:A	8.3833e-07	-2.2364e-10	-1.24712
120001538	chr12:120001538:G:A	7.55804e-07	-2.2364e-10	-1.35075
120002133	chr12:120002133:G:A	5.08528e-07	-1.43889	-0.308119
120002188	chr12:120002188:C:T	8.24619e-07	-2.2364e-10	-1.26361
120002473	chr12:120002473:A:G	6.8707e-07	-1.44609	-7.29212e-10
120002500	chr12:120002500:A:T	9.39346e-07	-2.2364e-10	-1.13335
120003187	chr12:120003187:G:A	2.34954e-06	-1.30833	1.09177
120003239	chr12:120003239:G:A	2.21155e-06	-1.31445	1.03737
120003639	chr12:120003639:C:A	1.51498e-07	-1.6222	-1.33576
120003958	chr12:120003958:C:T	7.16855e-07	-2.2364e-10	-1.40366
120004113	chr12:120004113:C:T	8.40037e-07	-2.2364e-10	-1.24508
120004233	chr12:120004233:A:G	2.61887e-06	-0.44411	0.336079
120004322	chr12:120004322:T:C	7.26693e-07	-2.2364e-10	-1.39003
120005362	chr12:120005362:T:G	7.37565e-07	-2.2364e-10	-1.37518
120005609	chr12:120005609:G:C	1.31003e-06	-2.2364e-10	-0.80072
120005669	chr12:120005669:G:A	2.36972e-06	-0.518642	0.310638
120006539	chr12:120006539:A:G	1.3019e-06	-2.2364e-10	-0.806947
120006824	chr12:120006824:A:G	7.37445e-07	-2.2364e-10	-1.37534
120006951	chr12:120006951:G:A	2.49852e-06	-1.23455	1.07948
120007019	chr12:120007019:G:A	1.53344e-06	-2.2364e-10	-0.643262
120007029	chr12:120007029:T:C	2.56397e-06	-0.482181	0.352962
120007335	chr12:120007335:C:T	7.21094e-07	-2.2364e-10	-1.39776
120007361	chr12:120007361:C:T	7.33613e-07	-2.2364e-10	-1.38055
120007644	chr12:120007644:A:C	2.47248e-06	-0.379593	0.214039
120007664	chr12:120007664:G:C	8.70981e-07	-2.2364e-10	-1.20891
120008368	chr12:120008368:G:A	1.02002e-06	-2.2364e-10	-1.05095
120008817	chr12:120008817:A:G	7.26894e-07	-2.2364e-10	-1.38975
120008911	chr12:120008911:AGGGT:A	1.17642e-06	-0.908294	-7.29212e-10
120009110	chr12:120009110:C:T	8.3638e-07	-2.2364e-10	-1.24945
120009188	chr12:120009188:A:G	1.70771e-07	-1.51381	-1.32439
120009401	chr12:120009401:A:G	1.62795e-06	-2.2364e-10	-0.583451
120009973	chr12:120009973:T:C	7.49843e-07	-2.2364e-10	-1.35867
120010006	chr12:120010006:GTT:G	8.54846e-07	-2.2364e-10	-1.22761
120010143	chr12:120010143:C:T	8.3638e-07	-2.2364e-10	-1.24945
120010335	chr12:120010335:C:T	1.242e-06	-2.2364e-10	-0.854051
120010657	chr12:120010657:C:G	8.3638e-07	-2.2364e-10	-1.24945
120011018	chr12:120011018:G:A	1.52059e-07	-1.61898	-1.33528
120011299	chr12:120011299:T:C	7.39141e-07	-2.2364e-10	-1.37304
120011335	chr12:120011335:G:A	8.65155e-07	-2.2364e-10	-1.21562
120011455	chr12:120011455:A:G	2.28898e-06	-0.396454	0.153787
120011756	chr12:120011756:A:G	5.46449e-07	-1.43528	-0.239811
120011784	chr12:120011784:C:CAT	5.40945e-07	-1.43695	-0.248263
120012236	chr12:120012236:T:C	7.37445e-07	-2.2364e-10	-1.37534
120012899	chr12:120012899:C:T	1.46147e-06	-2.2364e-10	-0.691329
120012984	chr12:120012984:T:C	1.45716e-06	-2.2364e-10	-0.694286
120013296	chr12:120013296:A:G	3.48412e-06	0.177443	-7.29212e-10
120013672	chr12:120013672:G:C	1.18456e-06	-2.2364e-10	-0.901405
120013732	chr12:120013732:G:A	2.69519e-06	-1.32965	1.25034
120014695	chr12:120014695:A:C	2.55022e-06	-1.31277	1.17817
120014717	chr12:120014717:G:T	7.00175e-07	-0.995709	-0.431489
120015022	chr12:120015022:A:G	2.21106e-07	-1.20777	-1.37212
120015462	chr12:120015462:GTTC:G	2.549e-06	-2.2364e-10	-0.135073
120015516	chr12:120015516:C:A	2.08743e-07	-1.23281	-1.40462
120015707	chr12:120015707:G:A	1.2882e-06	-2.2364e-10	-0.817531
120015879	chr12:120015879:C:T	8.60111e-07	-2.2364e-10	-1.22147
120015952	chr12:120015952:A:G	7.15879e-07	-2.2364e-10	-1.40502
120016071	chr12:120016071:C:G	8.6278e-06	-2.2364e-10	1.08422
120016374	chr12:120016374:A:G	1.04195e-05	-2.2364e-10	1.2729
120016596	chr12:120016596:A:T	7.60239e-07	-2.2364e-10	-1.3449
120016666	chr12:120016666:C:T	8.3678e-07	-2.2364e-10	-1.24897
120016709	chr12:120016709:C:T	7.21978e-07	-2.2364e-10	-1.39654
120017046	chr12:120017046:G:A	7.3427e-07	-2.2364e-10	-1.37965
120017151	chr12:120017151:C:G	2.54101e-06	-2.2364e-10	-0.138213
120017690	chr12:120017690:C:A	2.51143e-06	-0.438397	0.288477
120018209	chr12:120018209:T:G	8.39285e-06	-2.2364e-10	1.05661
120018492	chr12:120018492:G:A	2.78466e-06	-0.0466498	-7.29212e-10
120018500	chr12:120018500:T:C	1.09839e-06	-2.2364e-10	-0.976924
120018773	chr12:120018773:C:T	8.51143e-07	-2.2364e-10	-1.23195
120018794	chr12:120018794:C:T	8.32234e-07	-2.2364e-10	-1.25442
120019002	chr12:120019002:G:A	8.26834e-06	-2.2364e-10	1.04166
120019155	chr12:120019155:G:A	5.62173e-06	-2.2364e-10	0.655866
120019231	chr12:120019231:A:G	1.53208e-07	-1.61645	-1.33028
120019560	chr12:120019560:G:A	7.31445e-07	-2.2364e-10	-1.38351
120019979	chr12:120019979:G:A	1.50704e-07	-1.62072	-1.3425
120020383	chr12:120020383:G:A	7.43493e-07	-2.2364e-10	-1.36717
120020594	chr12:120020594:A:G	2.64895e-06	-1.31236	1.21575
120020939	chr12:120020939:TTGTA:T	7.2243e-07	-2.2364e-10	-1.39591
120021194	chr12:120021194:C:A	8.23649e-07	-2.2364e-10	-1.26478
120021553	chr12:120021553:C:G	1.927e-06	-2.2364e-10	-0.414812
120021830	chr12:120021830:G:A	7.41548e-07	-2.2364e-10	-1.36979
120021880	chr12:120021880:A:G	2.34626e-07	-1.29069	-1.22985
120022628	chr12:120022628:G:T	8.36003e-07	-2.2364e-10	-1.2499
120022864	chr12:120022864:G:A	8.5261e-06	-2.2364e-10	1.07236
120024078	chr12:120024078:G:A	7.17836e-07	-2.2364e-10	-1.40229
120024230	chr12:120024230:G:A	8.25975e-07	-2.2364e-10	-1.26196
120024668	chr12:120024668:A:G	1.03562e-06	-2.2364e-10	-1.03578
120024968	chr12:120024968:G:A	8.37676e-07	-2.2364e-10	-1.2479
120025200	chr12:120025200:G:A	5.717e-07	-1.62991	-7.29212e-10
120025222	chr12:120025222:T:C	9.27975e-07	-1.14552	-7.29212e-10
120025235	chr12:120025235:A:G	7.33813e-07	-2.2364e-10	-1.38028
120025709	chr12:120025709:T:C	7.50004e-06	-2.2364e-10	0.944134
120026061	chr12:120026061:C:A	7.30102e-07	-2.2364e-10	-1.38535
120026281	chr12:120026281:T:C	5.39284e-06	-2.2364e-10	0.614299
120026412	chr12:120026412:C:G	1.99299e-06	-2.2364e-10	-0.38114
120027147	chr12:120027147:C:T	2.44767e-06	-1.3401	1.16447
120027153	chr12:120027153:C:T	2.79369e-06	-1.32053	1.27712
120027206	chr12:120027206:A:G	4.76592e-07	-1.53758	-0.274292
120027264	chr12:120027264:C:T	8.50344e-07	-2.2364e-10	-1.23289
120027465	chr12:120027465:G:A	9.483e-07	-2.2364e-10	-1.12386
120027930	chr12:120027930:G:C	8.47876e-07	-2.2364e-10	-1.2358
120028364	chr12:120028364:T:C	1.80143e-07	-1.43549	-1.34929
120028391	chr12:120028391:T:C	1.51832e-05	-2.2364e-10	1.64942
120028410	chr12:120028410:C:T	7.2734e-07	-2.2364e-10	-1.38914
120028604	chr12:120028604:AG:A	8.35534e-07	-2.2364e-10	-1.25046
120028813	chr12:120028813:TC:T	5.77173e-07	-1.62039	-7.29212e-10
120028869	chr12:120028869:C:A	7.17629e-07	-2.2364e-10	-1.40258
120029498	chr12:120029498:A:G	7.30371e-07	-2.2364e-10	-1.38498
120029766	chr12:120029766:TG:T	4.68231e-07	-1.52496	-0.304609
120030201	chr12:120030201:T:C	1.04258e-05	-2.2364e-10	1.2735
120031242	chr12:120031242:C:T	9.84324e-06	-2.2364e-10	1.21601
120032274	chr12:120032274:C:A	5.76706e-07	-1.6212	-7.29212e-10
120032537	chr12:120032537:A:G	7.42098e-07	-2.2364e-10	-1.36905
120032607	chr12:120032607:A:C	2.53162e-06	-2.2364e-10	-0.141914
120032774	chr12:120032774:G:A	7.89913e-07	-2.2364e-10	-1.30661
120033265	chr12:120033265:C:T	7.31273e-07	-2.2364e-10	-1.38374
120033524	chr12:120033524:C:G	1.09813e-05	-2.2364e-10	1.32542
120033942	chr12:120033942:T:C	8.33231e-07	-2.2364e-10	-1.25322
120033974	chr12:120033974:A:G	7.50688e-07	-2.2364e-10	-1.35754
120034614	chr12:120034614:A:G	2.205e-07	-1.33349	-1.24914
120035284	chr12:120035284:C:T	5.34146e-06	-2.2364e-10	0.604725
120036008	chr12:120036008:ATTTATG:A	9.71486e-06	-2.2364e-10	1.20288
120036123	chr12:120036123:A:G	7.30519e-07	-2.2364e-10	-1.38477
120036279	chr12:120036279:T:C	7.26378e-07	-2.2364e-10	-1.39046
120036306	chr12:120036306:T:C	2.1361e-06	-1.36078	1.04899
120036345	chr12:120036345:G:A	9.56049e-06	-2.2364e-10	1.18687
120036376	chr12:120036376:G:A	8.19815e-07	-2.2364e-10	-1.26945
120036433	chr12:120036433:G:T	1.91856e-06	-2.2364e-10	-0.419197
120036562	chr12:120036562:G:T	8.30732e-07	-2.2364e-10	-1.25622
120037434	chr12:120037434:C:T	7.80019e-07	-2.2364e-10	-1.31921
120037620	chr12:120037620:T:C	1.80856e-07	-1.42338	-1.35745
120038630	chr12:120038630:G:A	2.18743e-07	-1.39769	-1.19294
120038834	chr12:120038834:T:C	7.55754e-07	-1.35081	-7.29212e-10
120039071	chr12:120039071:C:T	4.34327e-06	-2.2364e-10	0.397854
120039361	chr12:120039361:C:T	1.49008e-06	-2.2364e-10	-0.671946
120039542	chr12:120039542:G:A	7.36432e-07	-2.2364e-10	-1.37671
120039725	chr12:120039725:G:T	2.53464e-06	-0.271223	0.130501
120040204	chr12:120040204:G:A	1.54724e-07	-1.62931	-1.30758
120040367	chr12:120040367:C:T	2.12912e-06	-0.438089	0.123026
120040428	chr12:120040428:T:C	9.1477e-07	-2.2364e-10	-1.15986
120040592	chr12:120040592:A:G	1.57514e-07	-1.6305	-1.28851
120040601	chr12:120040601:A:G	3.78226e-06	-2.2364e-10	0.259548
120040963	chr12:120040963:T:C	7.571e-07	-2.2364e-10	-1.34903
120041745	chr12:120041745:A:G	1.3301e-06	-0.785522	-7.29212e-10
120041758	chr12:120041758:A:G	2.14827e-06	-0.4149	0.108789
120041759	chr12:120041759:T:G	1.41216e-05	-2.2364e-10	1.57693
120041878	chr12:120041878:C:A	1.55442e-07	-1.63042	-1.30184
120042039	chr12:120042039:A:G	8.28088e-07	-2.2364e-10	-1.25941
120042062	chr12:120042062:G:A	7.27838e-07	-2.2364e-10	-1.38845
120042210	chr12:120042210:A:G	1.5617e-07	-1.62982	-1.29776
120042800	chr12:120042800:C:A	1.99945e-07	-1.40129	-1.2792
120043336	chr12:120043336:G:A	8.36659e-07	-2.2364e-10	-1.24911
120043840	chr12:120043840:T:A	8.98601e-07	-2.2364e-10	-1.17769
120043915	chr12:120043915:A:G	8.26006e-07	-2.2364e-10	-1.26193
120044867	chr12:120044867:G:A	8.23931e-07	-2.2364e-10	-1.26444
120045074	chr12:120045074:A:C	1.56256e-07	-1.62988	-1.29716
120045160	chr12:120045160:A:G	1.225e-06	-2.2364e-10	-0.867834
120045571	chr12:120045571:G:A	2.13029e-06	-1.3336	1.01909
120045685	chr12:120045685:C:T	1.99323e-06	-0.621169	0.240151
120046381	chr12:120046381:C:G	8.57699e-07	-2.2364e-10	-1.22428
120046573	chr12:120046573:T:C	7.21977e-07	-2.2364e-10	-1.39654
120046808	chr12:120046808:G:A	1.34654e-05	-2.2364e-10	1.52935
120047906	chr12:120047906:G:A	1.52147e-07	-1.63041	-1.32327
120047935	chr12:120047935:C:T	4.36587e-07	-1.52277	-0.376773
120048728	chr12:120048728:A:T	1.82629e-06	-0.468486	-7.29212e-10
120048953	chr12:120048953:A:G	8.54293e-07	-2.2364e-10	-1.22826
120049040	chr12:120049040:C:T	7.21977e-07	-2.2364e-10	-1.39654
120050063	chr12:120050063:G:T	2.10272e-07	-1.4289	-1.20123
120050077	chr12:120050077:A:G	1.01557e-06	-1.05532	-7.29212e-10
120050125	chr12:120050125:G:A	9.96804e-06	-2.2364e-10	1.22861
120050542	chr12:120050542:C:T	2.41777e-06	-1.36251	1.17458
120050832	chr12:120050832:G:A	4.50754e-07	-0.938143	-0.929464
120051155	chr12:120051155:C:T	1.50466e-05	-2.2364e-10	1.64038
120051239	chr12:120051239:C:G	2.26545e-06	-1.34263	1.08963
120051314	chr12:120051314:G:A	1.76801e-07	-1.45731	-1.3462
120051455	chr12:120051455:T:C	2.15295e-06	-0.472744	0.168808
120051531	chr12:120051531:G:GA	7.47994e-07	-2.2364e-10	-1.36113
120051934	chr12:120051934:T:C	9.79542e-06	-2.2364e-10	1.21114
120051980	chr12:120051980:T:G	1.81189e-07	-1.39041	-1.38858
120052317	chr12:120052317:C:T	8.24228e-07	-2.2364e-10	-1.26408
120052572	chr12:120052572:C:G	1.59992e-07	-1.63002	-1.27338
120052680	chr12:120052680:C:T	6.50582e-07	-1.0229	-0.477764
120052913	chr12:120052913:C:T	1.51951e-07	-1.62959	-1.32538
120052993	chr12:120052993:T:C	7.812e-07	-2.2364e-10	-1.3177
120053081	chr12:120053081:G:A	4.13592e-07	-1.52829	-0.42536
120053131	chr12:120053131:G:C	6.35388e-07	-1.06432	-0.459972
120053160	chr12:120053160:A:G	7.29004e-07	-2.2364e-10	-1.38685
120053754	chr12:120053754:G:T	8.32795e-07	-2.2364e-10	-1.25374
120054233	chr12:120054233:C:T	7.65426e-07	-2.2364e-10	-1.3381
120054465	chr12:120054465:G:A	1.02937e-05	-2.2364e-10	1.26075
120054540	chr12:120054540:T:C	2.10412e-06	-1.33494	1.00807
120054600	chr12:120054600:T:C	5.1095e-07	-0.651364	-1.09089
120055175	chr12:120055175:A:G	1.909e-06	-0.527413	0.10322
120055965	chr12:120055965:A:G	1.15848e-05	-2.2364e-10	1.37892
120056087	chr12:120056087:T:C	2.28111e-06	-0.406524	0.160412
120056260	chr12:120056260:A:G	1.56731e-07	-1.6302	-1.29381
120056363	chr12:120056363:G:T	8.38349e-07	-2.2364e-10	-1.24709
120056459	chr12:120056459:G:A	7.34418e-07	-2.2364e-10	-1.37945
120056935	chr12:120056935:G:A	4.25801e-07	-1.53279	-0.391766
120057007	chr12:120057007:G:A	2.13347e-06	-0.46658	0.153554
120057096	chr12:120057096:A:G	1.51156e-06	-2.2364e-10	-0.657631
120058254	chr12:120058254:T:C	7.21977e-07	-2.2364e-10	-1.39654
120058321	chr12:120058321:G:A	2.04144e-06	-0.483735	0.126617
120059476	chr12:120059476:A:G	8.28983e-07	-2.2364e-10	-1.25833
120059526	chr12:120059526:G:A	2.55856e-06	-2.2364e-10	-0.13133
120059775	chr12:120059775:G:A	8.23852e-07	-2.2364e-10	-1.26454
120060695	chr12:120060695:A:T	2.2428e-06	-1.34676	1.08371
120061349	chr12:120061349:A:C	2.06575e-06	-0.449095	0.103814
120061642	chr12:120061642:A:AG	4.21662e-07	-1.51052	-0.423806
120062630	chr12:120062630:G:C	9.81428e-07	-1.53241	0.442884
120062638	chr12:120062638:C:T	2.07779e-06	-0.446655	0.107185
120062666	chr12:120062666:A:G	5.84146e-06	-2.2364e-10	0.694207
120063532	chr12:120063532:C:CT	2.07598e-07	-1.42591	-1.21702
120063810	chr12:120063810:A:AC	2.14677e-06	-0.499275	0.192465
120063993	chr12:120063993:A:T	1.64368e-06	-0.573835	-7.29212e-10
120064113	chr12:120064113:T:G	7.23709e-07	-2.2364e-10	-1.39414
120064467	chr12:120064467:A:G	5.71378e-07	-1.63048	-7.29212e-10
120064922	chr12:120064922:A:G	1.84743e-07	-1.63032	-1.12924
120065116	chr12:120065116:G:A	7.1681e-07	-2.2364e-10	-1.40372
120065181	chr12:120065181:G:T	9.15139e-07	-2.2364e-10	-1.15945
120065254	chr12:120065254:C:T	8.85668e-07	-2.2364e-10	-1.19219
120065437	chr12:120065437:A:T	2.34166e-06	-1.35321	1.13329
120065518	chr12:120065518:C:T	2.15467e-06	-0.503195	0.200059
120065748	chr12:120065748:G:A	5.72986e-07	-1.62767	-7.29212e-10
120065797	chr12:120065797:A:G	7.19482e-07	-2.2364e-10	-1.4
120065902	chr12:120065902:GA:G	7.27322e-07	-2.2364e-10	-1.38916
120066239	chr12:120066239:A:G	2.06146e-06	-0.45536	0.107999
120066449	chr12:120066449:G:T	1.63057e-07	-1.63041	-1.25402
120066509	chr12:120066509:G:A	8.32563e-07	-2.2364e-10	-1.25402
120067574	chr12:120067574:G:T	9.05951e-07	-2.2364e-10	-1.16954
120067582	chr12:120067582:C:G	1.45716e-06	-2.2364e-10	-0.694286
120067664	chr12:120067664:C:T	7.21977e-07	-2.2364e-10	-1.39654
120068448	chr12:120068448:G:A	2.53162e-06	-2.2364e-10	-0.141914
120068542	chr12:120068542:G:A	1.31712e-06	-0.79533	-7.29212e-10
120068995	chr12:120068995:T:C	7.6795e-07	-2.2364e-10	-1.3348
120069419	chr12:120069419:C:G	1.73886e-07	-1.62655	-1.19358
120069480	chr12:120069480:C:G	7.1695e-07	-2.2364e-10	-1.40352
120069596	chr12:120069596:G:T	8.40882e-07	-2.2364e-10	-1.24408
120069714	chr12:120069714:A:G	1.02954e-05	-2.2364e-10	1.26093
120070142	chr12:120070142:A:G	9.21898e-07	-2.2364e-10	-1.15209
120070516	chr12:120070516:A:G	9.23006e-07	-1.15089	-7.29212e-10
120070700	chr12:120070700:T:C	7.24044e-07	-2.2364e-10	-1.39368
120071031	chr12:120071031:G:C	7.77373e-07	-2.2364e-10	-1.32261
120072100	chr12:120072100:C:T	7.24077e-07	-2.2364e-10	-1.39363
120072133	chr12:120072133:C:G	1.54608e-05	-2.2364e-10	1.66754
120072324	chr12:120072324:G:A	1.67394e-06	-0.601045	0.0454493
120073728	chr12:120073728:T:C	1.78449e-07	-1.40551	-1.38871
120074230	chr12:120074230:CCTT:C	2.76358e-06	-1.34201	1.28776
120075145	chr12:120075145:A:G	1.19664e-06	-2.2364e-10	-0.891258
120075426	chr12:120075426:C:T	4.95409e-06	0.529439	-7.29212e-10
120075821	chr12:120075821:T:C	4.46713e-07	-1.01325	-0.863358
120075977	chr12:120075977:G:A	7.57637e-07	-2.2364e-10	-1.34833
120076184	chr12:120076184:G:A	7.16768e-07	-2.2364e-10	-1.40378
120076615	chr12:120076615:TG:T	8.70577e-07	-2.2364e-10	-1.20937
120076648	chr12:120076648:G:A	7.1977e-07	-2.2364e-10	-1.3996
120076653	chr12:120076653:T:C	4.21711e-06	-1.24688	1.61526
120076668	chr12:120076668:C:T	2.92868e-07	-1.60862	-0.690189
120076796	chr12:120076796:G:C	8.69445e-07	-2.2364e-10	-1.21067
120077180	chr12:120077180:G:A	9.41756e-07	-2.2364e-10	-1.13078
120077376	chr12:120077376:C:T	9.89361e-07	-2.2364e-10	-1.08147
120077551	chr12:120077551:CTGT:C	3.79356e-06	-2.2364e-10	0.26253
120077760	chr12:120077760:A:G	3.901e-06	-2.2364e-10	0.290459
120077969	chr12:120077969:C:A	1.5491e-07	-1.5902	-1.34548
120078587	chr12:120078587:C:T	8.0461e-07	-2.2364e-10	-1.28817
120078703	chr12:120078703:G:A	1.68739e-07	-1.55552	-1.29465
120078718	chr12:120078718:A:G	2.55636e-06	-2.2364e-10	-0.132188
120078721	chr12:120078721:C:T	8.23144e-06	-2.2364e-10	1.03719
120079105	chr12:120079105:C:T	7.2864e-07	-2.2364e-10	-1.38735
120079466	chr12:120079466:C:T	5.94307e-07	-1.21092	-0.380208
120079656	chr12:120079656:T:C	8.05025e-07	-2.2364e-10	-1.28766
120080668	chr12:120080668:G:C	8.72409e-07	-2.2364e-10	-1.20727
120081139	chr12:120081139:C:A	6.27449e-07	-1.53687	-7.29212e-10
120081320	chr12:120081320:T:C	1.9381e-07	-1.34259	-1.36907
120081754	chr12:120081754:A:G	7.22034e-07	-2.2364e-10	-1.39646
120082159	chr12:120082159:G:A	7.92035e-07	-2.2364e-10	-1.30392
120082328	chr12:120082328:C:T	1.69784e-07	-1.54155	-1.30245
120082463	chr12:120082463:G:C	6.23816e-07	-1.54267	-7.29212e-10
120082695	chr12:120082695:T:G	8.29819e-07	-2.2364e-10	-1.25732
120082728	chr12:120082728:C:T	8.19529e-07	-2.2364e-10	-1.2698
120082927	chr12:120082927:C:T	1.56724e-07	-1.60774	-1.3163
120083059	chr12:120083059:C:T	5.93523e-07	-1.59245	-7.29212e-10
120083424	chr12:120083424:A:G	2.35373e-06	-2.2364e-10	-0.214774
120083452	chr12:120083452:G:A	7.18184e-07	-2.2364e-10	-1.4018
120083538	chr12:120083538:C:T	1.04486e-06	-2.2364e-10	-1.02689
120083698	chr12:120083698:T:C	2.04233e-07	-1.30025	-1.35902
120083699	chr12:120083699:G:A	1.51456e-07	-1.61684	-1.3414
120084054	chr12:120084054:G:A	1.17448e-06	-2.2364e-10	-0.909951
120084069	chr12:120084069:C:T	2.66289e-06	-1.28985	1.19849
120084203	chr12:120084203:C:T	7.78255e-07	-2.2364e-10	-1.32148
120084204	chr12:120084204:G:A	8.18615e-07	-2.2364e-10	-1.27092
120084499	chr12:120084499:T:C	2.44922e-06	-1.3014	1.12639
120084715	chr12:120084715:G:C	1.90138e-07	-1.36435	-1.36643
120084924	chr12:120084924:C:T	7.16439e-07	-2.2364e-10	-1.40424
120084940	chr12:120084940:CT:C	2.33442e-06	-0.42242	0.199407
120085256	chr12:120085256:G:A	1.11017e-06	-0.966259	-7.29212e-10
120085414	chr12:120085414:AAC:A	1.24378e-06	-2.2364e-10	-0.852621
120085731	chr12:120085731:T:C	1.23012e-06	-0.86366	-7.29212e-10
120086508	chr12:120086508:C:CCACT	5.86949e-07	-1.60359	-7.29212e-10
120086883	chr12:120086883:C:G	3.39937e-07	-1.12425	-1.02552
120086911	chr12:120086911:T:A	7.53381e-06	-2.2364e-10	0.948627
120086912	chr12:120086912:C:A	7.53381e-06	-2.2364e-10	0.948627
120086984	chr12:120086984:C:T	7.57208e-07	-2.2364e-10	-1.34889
120087042	chr12:120087042:G:A	1.67929e-06	-0.648845	0.0964391
120087473	chr12:120087473:T:C	7.41877e-07	-2.2364e-10	-1.36935
120087806	chr12:120087806:T:A	7.15974e-07	-2.2364e-10	-1.40489
120087847	chr12:120087847:TGTC:T	7.9196e-07	-2.2364e-10	-1.30402
120088066	chr12:120088066:T:C	8.80785e-07	-2.2364e-10	-1.19772
120088212	chr12:120088212:C:T	1.23054e-06	-2.2364e-10	-0.863324
120088308	chr12:120088308:T:C	1.23597e-06	-2.2364e-10	-0.85892
120088744	chr12:120088744:G:A	7.492e-06	-1.21275	2.15581
120088789	chr12:120088789:C:T	8.7996e-07	-2.2364e-10	-1.19865
120089051	chr12:120089051:CACT:C	2.64097e-06	-0.0996283	-7.29212e-10
120089407	chr12:120089407:C:T	5.40361e-07	-0.617431	-1.06886
120089532	chr12:120089532:G:A	8.11358e-07	-2.2364e-10	-1.27982
120089795	chr12:120089795:T:C	1.65484e-07	-1.62653	-1.24313
120089987	chr12:120089987:G:A	1.95859e-06	-0.676627	0.278079
120090057	chr12:120090057:C:T	9.48856e-07	-2.2364e-10	-1.12327
120091165	chr12:120091165:CCCT:C	8.06796e-07	-2.2364e-10	-1.28546
120091362	chr12:120091362:G:GT	1.24848e-06	-2.2364e-10	-0.848849
120091386	chr12:120091386:T:C	7.1276e-06	-2.2364e-10	0.8932
120091499	chr12:120091499:T:C	1.66797e-07	-1.46882	-1.39294
120091503	chr12:120091503:A:G	1.81468e-07	-1.39959	-1.37786
120091862	chr12:120091862:G:A	1.66129e-07	-1.6301	-1.23566
120092041	chr12:120092041:G:C	1.00765e-06	-1.06315	-7.29212e-10
120092214	chr12:120092214:A:G	7.24015e-07	-2.2364e-10	-1.39372
120092408	chr12:120092408:G:A	7.17418e-07	-1.40287	-7.29212e-10
120092610	chr12:120092610:G:A	8.68272e-06	-2.2364e-10	1.09056
120092725	chr12:120092725:C:T	9.60732e-07	-2.2364e-10	-1.11083
120093291	chr12:120093291:G:A	1.03798e-06	-2.2364e-10	-1.03349
120093484	chr12:120093484:A:G	1.71546e-07	-1.62885	-1.20483
120093969	chr12:120093969:C:T	9.06644e-07	-2.2364e-10	-1.16878
120094082	chr12:120094082:C:A	9.36219e-07	-2.2364e-10	-1.13668
120094126	chr12:120094126:A:C	1.22698e-06	-2.2364e-10	-0.866222
120094190	chr12:120094190:C:G	9.93702e-07	-2.2364e-10	-1.07709
120094655	chr12:120094655:GGCCAGGAAGGGCATCCTCCCCTGCCCCTCCC:G	2.32543e-06	-1.08224	0.855374
120094709	chr12:120094709:T:G	1.19972e-06	-2.2364e-10	-0.888689
120095892	chr12:120095892:A:G	2.45632e-07	-1.32868	-1.14602
120096048	chr12:120096048:C:T	5.7378e-07	-1.62628	-7.29212e-10
120096161	chr12:120096161:C:T	1.84846e-07	-1.39257	-1.36643
120096343	chr12:120096343:A:G	1.71182e-06	-2.2364e-10	-0.533219
120096667	chr12:120096667:C:G	4.46897e-07	-0.530067	-1.34613
120096699	chr12:120096699:C:T	6.26587e-07	-1.53824	-7.29212e-10
120096869	chr12:120096869:G:A	5.71854e-07	-1.62965	-7.29212e-10
120096937	chr12:120096937:G:A	1.05032e-06	-2.2364e-10	-1.02168
120096982	chr12:120096982:C:A	7.38176e-07	-1.37435	-7.29212e-10
120097053	chr12:120097053:G:A	7.16813e-07	-2.2364e-10	-1.40371
120097118	chr12:120097118:G:A	7.76784e-07	-2.2364e-10	-1.32337
120097365	chr12:120097365:G:A	1.52141e-06	-1.01506	0.363921
120097940	chr12:120097940:G:C	7.15701e-07	-0.930636	-0.47463
120097954	chr12:120097954:G:A	7.9614e-07	-2.2364e-10	-1.29875
120098135	chr12:120098135:C:T	9.06323e-07	-1.06035	-0.108784
120098150	chr12:120098150:C:T	1.30111e-05	-2.2364e-10	1.49503
120098285	chr12:120098285:G:T	1.51307e-07	-1.62498	-1.33424
120098287	chr12:120098287:C:T	8.155e-07	-2.2364e-10	-1.27473
120098379	chr12:120098379:A:G	8.71788e-07	-2.2364e-10	-1.20798
120098767	chr12:120098767:C:T	1.07141e-05	-2.2364e-10	1.30078
120098979	chr12:120098979:C:T	8.75256e-07	-1.31253	0.108519
120099016	chr12:120099016:G:A	5.74104e-06	-2.2364e-10	0.676867
120099238	chr12:120099238:C:G	2.24493e-07	-1.17664	-1.38805
120099290	chr12:120099290:C:T	1.19049e-05	-2.2364e-10	1.40617
120099348	chr12:120099348:C:CT	9.50474e-07	-1.26739	0.145817
120099469	chr12:120099469:T:G	1.56398e-07	-1.61019	-1.31594
120099495	chr12:120099495:C:T	6.07051e-07	-1.56992	-7.29212e-10
120099604	chr12:120099604:G:A	7.89329e-07	-1.38124	0.0738899
120099934	chr12:120099934:G:A	7.31767e-07	-2.2364e-10	-1.38307
120100146	chr12:120100146:C:T	8.04111e-07	-2.2364e-10	-1.28879
120100276	chr12:120100276:G:A	8.57452e-07	-2.2364e-10	-1.22456
120100473	chr12:120100473:G:A	2.46431e-06	-1.20762	1.03876
120100877	chr12:120100877:C:T	2.8425e-06	-0.246715	0.220624
120100882	chr12:120100882:C:T	7.39307e-07	-1.13736	-0.235456
120101023	chr12:120101023:G:A	1.54554e-06	-0.635399	-7.29212e-10
120101503	chr12:120101503:A:G	1.45654e-07	-1.6287	-1.36859
120101776	chr12:120101776:G:A	7.1703e-07	-2.2364e-10	-1.40341
120101805	chr12:120101805:C:G	1.12809e-06	-2.2364e-10	-0.950246
120101958	chr12:120101958:A:AC	7.83088e-07	-2.2364e-10	-1.31528
120102200	chr12:120102200:A:C	8.29897e-07	-2.2364e-10	-1.25723
120102396	chr12:120102396:C:T	7.80939e-07	-2.2364e-10	-1.31803
120102671	chr12:120102671:T:C	7.95911e-07	-2.2364e-10	-1.29904
120102728	chr12:120102728:A:G	2.01744e-07	-1.27741	-1.39412
120102841	chr12:120102841:G:A	7.28573e-07	-1.38744	-7.29212e-10
120102942	chr12:120102942:G:A	9.64381e-07	-1.26502	0.157982
120102967	chr12:120102967:G:A	7.37989e-07	-2.2364e-10	-1.3746
120103212	chr12:120103212:C:T	2.25629e-07	-1.15521	-1.40442
120103489	chr12:120103489:C:A	1.52853e-07	-1.62533	-1.32372
120103553	chr12:120103553:G:A	7.54164e-07	-1.23484	-0.118078
120103749	chr12:120103749:A:G	7.29745e-07	-1.32956	-0.0562731
120103793	chr12:120103793:G:A	1.86661e-07	-1.49221	-1.25702
120103795	chr12:120103795:G:A	6.67527e-07	-1.47495	-7.29212e-10
120104307	chr12:120104307:T:C	7.35429e-07	-2.2364e-10	-1.37808
120104780	chr12:120104780:T:C	1.52483e-07	-1.62871	-1.32277
120104790	chr12:120104790:C:T	6.86257e-06	-2.2364e-10	0.855308
120105329	chr12:120105329:A:AGCCCACTG	1.48586e-06	-0.638346	-0.0364375
120105674	chr12:120105674:A:G	8.45147e-07	-1.184	-0.0550216
120106128	chr12:120106128:G:C	2.84747e-05	-2.2364e-10	2.27824
120107020	chr12:120107020:G:A	1.16757e-06	0.164244	-1.08009
120107129	chr12:120107129:T:C	5.85226e-07	-1.60653	-7.29212e-10
120107133	chr12:120107133:T:C	8.10429e-07	-2.2364e-10	-1.28096
120107266	chr12:120107266:T:C	7.58477e-07	-2.2364e-10	-1.34722
120107508	chr12:120107508:A:G	7.71522e-07	-2.2364e-10	-1.33016
120107571	chr12:120107571:C:A	8.68714e-07	-2.2364e-10	-1.21152
120107728	chr12:120107728:G:A	8.01552e-07	-2.2364e-10	-1.29198
120107904	chr12:120107904:C:T	7.54529e-07	-2.2364e-10	-1.35244
120107914	chr12:120107914:A:G	8.60489e-07	-2.2364e-10	-1.22103
120107981	chr12:120107981:C:A	1.75985e-06	-2.2364e-10	-0.505548
120108326	chr12:120108326:C:T	8.68313e-07	-2.2364e-10	-1.21198
120108574	chr12:120108574:C:T	3.00696e-05	-2.2364e-10	2.33274
120108729	chr12:120108729:G:A	7.90979e-07	-2.2364e-10	-1.30526
120109345	chr12:120109345:C:T	8.04485e-07	-2.2364e-10	-1.28833
120109346	chr12:120109346:G:A	1.70355e-06	-0.598689	0.0606299
120109390	chr12:120109390:T:G	5.72549e-07	-1.17676	-0.451667
120109408	chr12:120109408:A:G	7.92696e-07	-2.2364e-10	-1.30309
120109882	chr12:120109882:T:A	7.92926e-07	-2.2364e-10	-1.3028
120110461	chr12:120110461:C:T	2.66115e-06	-2.2364e-10	-0.0920149
120110827	chr12:120110827:C:T	7.37847e-07	-2.2364e-10	-1.37479
120110978	chr12:120110978:T:TGGAGC	1.19111e-06	-0.895885	-7.29212e-10
120110981	chr12:120110981:G:T	1.19031e-06	-0.896557	-7.29212e-10
120110983	chr12:120110983:T:TGGG	1.1859e-06	-0.900269	-7.29212e-10
120111094	chr12:120111094:G:A	7.19277e-07	-2.2364e-10	-1.40028
120111509	chr12:120111509:C:T	1.03848e-05	-2.2364e-10	1.26957
120111623	chr12:120111623:G:A	7.92132e-07	-2.2364e-10	-1.3038
120111731	chr12:120111731:A:G	1.27966e-06	-2.2364e-10	-0.82418
120111955	chr12:120111955:A:G	2.11451e-07	-1.24835	-1.37619
120112584	chr12:120112584:C:A	8.05286e-07	-2.2364e-10	-1.28733
120112881	chr12:120112881:C:T	4.40727e-06	-2.2364e-10	0.412482
120112919	chr12:120112919:T:C	2.08344e-06	-2.2364e-10	-0.336753
120113077	chr12:120113077:G:A	3.80212e-07	-0.642686	-1.39511
120113143	chr12:120113143:C:T	1.11245e-05	-2.2364e-10	1.33838
120113337	chr12:120113337:C:A	7.43228e-07	-2.2364e-10	-1.36753
120113775	chr12:120113775:G:A	1.73427e-07	-1.63049	-1.19228
120113813	chr12:120113813:G:A	1.27486e-06	-0.827935	-7.29212e-10
120113848	chr12:120113848:T:C	3.05825e-06	-0.644353	0.691423
120113851	chr12:120113851:A:C	8.04808e-07	-2.2364e-10	-1.28793
120114015	chr12:120114015:G:A	7.90059e-07	-1.3276	0.0211764
120114522	chr12:120114522:A:G	7.27281e-07	-2.2364e-10	-1.38922
120114610	chr12:120114610:A:G	8.0489e-07	-2.2364e-10	-1.28782
120114888	chr12:120114888:G:C	1.97225e-06	-0.63793	0.246329
120115020	chr12:120115020:G:A	7.93609e-07	-2.2364e-10	-1.30194
120115047	chr12:120115047:T:C	1.68797e-07	-1.57615	-1.27368
120115306	chr12:120115306:C:A	1.21235e-06	-2.2364e-10	-0.87821
120115628	chr12:120115628:G:C	2.64885e-05	-2.2364e-10	2.20594
120115756	chr12:120115756:G:A	4.36918e-06	-2.2364e-10	0.403801
120115770	chr12:120115770:T:C	2.91062e-07	-1.15824	-1.14675
120115942	chr12:120115942:A:C	8.13277e-07	-2.2364e-10	-1.27746
120115983	chr12:120115983:C:T	8.4785e-07	-2.2364e-10	-1.23583
120116452	chr12:120116452:C:G	2.35187e-07	-1.27359	-1.24456
120116663	chr12:120116663:C:T	1.18791e-06	-2.2364e-10	-0.898574
120116716	chr12:120116716:T:C	8.28056e-07	0.144289	-1.40374
120116920	chr12:120116920:T:C	5.56453e-07	-0.511841	-1.14511
120118404	chr12:120118404:G:A	7.45329e-07	-2.2364e-10	-1.3647
120118750	chr12:120118750:C:T	7.7297e-07	-2.2364e-10	-1.32829
120119826	chr12:120119826:A:T	7.45524e-07	-2.2364e-10	-1.36444
120120038	chr12:120120038:G:A	1.76404e-07	-1.4176	-1.38815
120121302	chr12:120121302:G:A	1.07066e-06	-2.2364e-10	-1.0025
120121471	chr12:120121471:G:A	8.05021e-07	-2.2364e-10	-1.28766
120122124	chr12:120122124:C:T	1.87168e-07	-1.36402	-1.3825
120122250	chr12:120122250:A:G	7.87945e-07	-2.2364e-10	-1.3091
120122552	chr12:120122552:C:T	9.15027e-07	-2.2364e-10	-1.15958
120123451	chr12:120123451:G:C	1.86694e-07	-1.51848	-1.23057
120123686	chr12:120123686:C:G	1.16699e-06	-2.2364e-10	-0.91635
120124032	chr12:120124032:C:T	2.08268e-07	-1.26406	-1.37564
120124078	chr12:120124078:C:T	2.10237e-07	-1.2756	-1.3547
120124290	chr12:120124290:G:A	7.69919e-07	-2.2364e-10	-1.33224
120124787	chr12:120124787:G:A	7.2073e-07	-2.2364e-10	-1.39827
120124991	chr12:120124991:C:T	7.2582e-07	-2.2364e-10	-1.39123
120125186	chr12:120125186:G:A	8.75606e-07	-2.2364e-10	-1.20361
120125488	chr12:120125488:T:C	9.66766e-07	-2.2364e-10	-1.10457
120125724	chr12:120125724:G:A	7.79242e-07	-2.2364e-10	-1.32021
120126157	chr12:120126157:G:A	8.49693e-07	-2.2364e-10	-1.23365
120126571	chr12:120126571:A:T	7.9919e-07	-2.2364e-10	-1.29493
120127195	chr12:120127195:A:G	2.60939e-06	-0.111656	-7.29212e-10
120127384	chr12:120127384:G:A	2.29619e-07	-1.3332	-1.2089
120127695	chr12:120127695:G:T	8.66707e-07	-2.2364e-10	-1.21383
120128200	chr12:120128200:G:A	9.5329e-07	-2.2364e-10	-1.11861
120128474	chr12:120128474:T:TAC	7.16071e-07	-2.2364e-10	-1.40475
120128583	chr12:120128583:A:G	1.129e-06	-2.2364e-10	-0.949437
120128616	chr12:120128616:C:T	1.25066e-06	-2.2364e-10	-0.847104
120128775	chr12:120128775:C:T	7.47194e-07	-2.2364e-10	-1.3622
120129029	chr12:120129029:G:A	7.42561e-07	-2.2364e-10	-1.36842
120129780	chr12:120129780:G:A	5.72226e-07	-1.629	-7.29212e-10
120129996	chr12:120129996:C:A	7.98317e-07	-2.2364e-10	-1.29602
120130093	chr12:120130093:A:G	3.1663e-07	-1.61089	-0.609905
120130533	chr12:120130533:C:T	7.29192e-07	-2.2364e-10	-1.38659
120131116	chr12:120131116:C:T	7.32225e-07	-2.2364e-10	-1.38244
120132194	chr12:120132194:T:C	1.05173e-06	-2.2364e-10	-1.02034
120132210	chr12:120132210:A:G	7.36178e-07	-2.2364e-10	-1.37706
120132305	chr12:120132305:CTG:C	5.0249e-07	-0.377294	-1.38166
120132616	chr12:120132616:A:G	7.30302e-07	-2.2364e-10	-1.38507
120132898	chr12:120132898:C:A	8.59577e-07	-2.2364e-10	-1.22209
120133234	chr12:120133234:A:G	7.27023e-07	-2.2364e-10	-1.38957
120133255	chr12:120133255:C:T	8.99605e-07	-2.2364e-10	-1.17657
120133280	chr12:120133280:A:C	3.09402e-07	-1.60232	-0.641566
120133810	chr12:120133810:T:C	2.63747e-07	-1.40381	-0.999728
120134072	chr12:120134072:A:G	8.82885e-07	-2.2364e-10	-1.19533
120134794	chr12:120134794:A:C	7.59775e-07	-2.2364e-10	-1.34551
120134982	chr12:120134982:G:A	8.98089e-07	-2.2364e-10	-1.17826
120135512	chr12:120135512:C:T	5.87482e-07	-1.60268	-7.29212e-10
120135525	chr12:120135525:G:A	5.71811e-07	-1.62972	-7.29212e-10
120135607	chr12:120135607:C:T	7.42051e-07	-2.2364e-10	-1.36911
120135752	chr12:120135752:A:C	1.99194e-06	-2.2364e-10	-0.381666
120135907	chr12:120135907:T:C	7.21974e-07	-2.2364e-10	-1.39654
120136011	chr12:120136011:T:C	1.53098e-07	-1.62787	-1.31958
120136846	chr12:120136846:T:C	1.20859e-06	-2.2364e-10	-0.881323
120136886	chr12:120136886:T:C	7.26401e-07	-2.2364e-10	-1.39043
120137172	chr12:120137172:C:T	7.1592e-07	-2.2364e-10	-1.40496
120137436	chr12:120137436:C:T	7.79256e-07	-2.2364e-10	-1.32019
120137596	chr12:120137596:G:A	7.16231e-07	-2.2364e-10	-1.40453
120137603	chr12:120137603:T:C	9.84732e-07	-2.2364e-10	-1.08616
120138423	chr12:120138423:G:C	8.13656e-07	-2.2364e-10	-1.27699
120138461	chr12:120138461:T:C	2.53287e-07	-1.6267	-0.817311
120138580	chr12:120138580:T:A	7.20658e-07	-2.2364e-10	-1.39836
120139088	chr12:120139088:T:C	7.26846e-07	-2.2364e-10	-1.38981
120139351	chr12:120139351:G:A	7.64363e-07	-2.2364e-10	-1.33949
120139629	chr12:120139629:A:AT	7.27621e-07	-2.2364e-10	-1.38875
120139999	chr12:120139999:C:A	7.26846e-07	-2.2364e-10	-1.38981
120140266	chr12:120140266:A:T	1.79778e-07	-1.58281	-1.204
120140335	chr12:120140335:T:C	7.34924e-07	-2.2364e-10	-1.37876
120140395	chr12:120140395:T:C	7.25758e-07	-2.2364e-10	-1.39131
120140777	chr12:120140777:A:G	2.6416e-07	-1.19422	-1.20776
120141362	chr12:120141362:G:A	1.07392e-06	-2.2364e-10	-0.999461
120141596	chr12:120141596:C:T	8.09332e-07	-2.2364e-10	-1.28232
120141623	chr12:120141623:CT:C	8.36335e-07	-2.2364e-10	-1.2495
120141644	chr12:120141644:C:A	9.23166e-07	-2.2364e-10	-1.15072
120141865	chr12:120141865:T:C	1.74696e-07	-1.62899	-1.18649
120142519	chr12:120142519:T:C	1.21632e-06	-2.2364e-10	-0.874948
120143117	chr12:120143117:T:C	9.31602e-07	-2.2364e-10	-1.14162
120143969	chr12:120143969:A:G	2.05136e-07	-1.61288	-1.04197
120144810	chr12:120144810:C:T	8.06379e-07	-2.2364e-10	-1.28598
120147432	chr12:120147432:A:G	4.86473e-07	-1.50156	-0.289785
120148189	chr12:120148189:A:G	7.58682e-07	-2.2364e-10	-1.34695
120148389	chr12:120148389:A:C	1.74896e-07	-1.63013	-1.18421
120148663	chr12:120148663:A:T	1.08234e-06	-2.2364e-10	-0.991648
120148780	chr12:120148780:A:AGCTCTACTTT	1.33972e-06	-2.2364e-10	-0.778312
120149001	chr12:120149001:G:T	6.75055e-07	-0.862635	-0.6011
120149106	chr12:120149106:A:G	7.23231e-07	-2.2364e-10	-1.3948
120149386	chr12:120149386:G:A	9.66738e-07	-2.2364e-10	-1.1046
120149421	chr12:120149421:C:T	3.60774e-07	-1.63049	-0.459789
120149422	chr12:120149422:A:C	3.82592e-07	-1.62866	-0.402902
120149729	chr12:120149729:G:A	7.59775e-07	-2.2364e-10	-1.34551
120149786	chr12:120149786:G:C	7.78498e-07	-2.2364e-10	-1.32116
120149903	chr12:120149903:G:A	1.08005e-06	-2.2364e-10	-0.993763
120149976	chr12:120149976:G:A	7.40233e-07	-2.2364e-10	-1.37156
120150391	chr12:120150391:T:C	9.24485e-07	-2.2364e-10	-1.14929
120150671	chr12:120150671:T:C	7.19506e-07	-2.2364e-10	-1.39996
120150745	chr12:120150745:G:A	9.48399e-07	-2.2364e-10	-1.12375
120150754	chr12:120150754:G:A	1.36484e-06	-2.2364e-10	-0.759738
120150797	chr12:120150797:C:T	1.30361e-06	-2.2364e-10	-0.805634
120150862	chr12:120150862:A:G	8.53296e-07	-2.2364e-10	-1.22942
120150894	chr12:120150894:G:A	8.90896e-07	-2.2364e-10	-1.1863
120150992	chr12:120150992:G:C	9.22593e-07	-2.2364e-10	-1.15134
120151038	chr12:120151038:C:T	2.92299e-07	-1.0065	-1.29425
120151048	chr12:120151048:A:G	6.69687e-07	-0.435711	-1.03601
120151356	chr12:120151356:A:G	1.40712e-06	-0.377915	-0.351312
120151426	chr12:120151426:C:T	1.24983e-06	-2.2364e-10	-0.847767
120151521	chr12:120151521:A:G	1.66039e-07	-1.63014	-1.23616
120151971	chr12:120151971:A:C	2.32189e-07	-1.63005	-0.900927
120152831	chr12:120152831:C:G	7.78452e-07	-2.2364e-10	-1.32122
120153029	chr12:120153029:C:T	3.13265e-07	-1.43782	-0.793657
120153175	chr12:120153175:C:A	7.24358e-07	-2.2364e-10	-1.39324
120153339	chr12:120153339:A:G	1.86701e-07	-1.61815	-1.13087
120153447	chr12:120153447:C:T	1.68004e-06	-0.406813	-0.145143
120154148	chr12:120154148:T:C	1.61255e-07	-1.62226	-1.27328
120154852	chr12:120154852:A:G	1.00577e-06	-2.2364e-10	-1.06502
120156330	chr12:120156330:A:G	1.68675e-07	-1.62472	-1.22584
120156400	chr12:120156400:C:T	7.29751e-07	-2.2364e-10	-1.38583
120156430	chr12:120156430:C:A	8.35595e-07	-2.2364e-10	-1.25038
120156491	chr12:120156491:C:T	1.39264e-06	-2.2364e-10	-0.739571
120156871	chr12:120156871:C:T	1.19428e-06	-2.2364e-10	-0.893231
120157372	chr12:120157372:G:C	7.83194e-07	-2.2364e-10	-1.31515
120157595	chr12:120157595:C:T	1.00577e-06	-2.2364e-10	-1.06502
120157874	chr12:120157874:T:C	1.01518e-06	-2.2364e-10	-1.05571
120158079	chr12:120158079:G:A	9.198e-07	-1.15437	-7.29212e-10
120158797	chr12:120158797:G:A	2.63411e-06	-0.102229	-7.29212e-10
120159681	chr12:120159681:G:A	1.07827e-06	-2.2364e-10	-0.995415
120160422	chr12:120160422:A:G	8.5413e-07	-2.2364e-10	-1.22845
120160565	chr12:120160565:A:C	8.3255e-07	-2.2364e-10	-1.25404
120160681	chr12:120160681:G:A	9.98028e-07	-2.2364e-10	-1.07275
120160973	chr12:120160973:A:G	2.16047e-07	-1.60727	-0.995767
120161269	chr12:120161269:CAGAG:C	7.33083e-07	-2.2364e-10	-1.38127
120161692	chr12:120161692:C:G	7.83194e-07	-2.2364e-10	-1.31515
120161699	chr12:120161699:G:A	1.03674e-06	-2.2364e-10	-1.03469
120162198	chr12:120162198:G:A	2.37305e-07	-1.63048	-0.878706
120163024	chr12:120163024:A:G	7.29843e-07	-2.2364e-10	-1.3857
120163263	chr12:120163263:T:C	8.91541e-07	-2.2364e-10	-1.18558
120163333	chr12:120163333:C:T	1.27211e-06	-2.2364e-10	-0.830097
120163641	chr12:120163641:G:A	7.85704e-07	-2.2364e-10	-1.31195
120164040	chr12:120164040:G:C	8.64316e-07	-1.21659	-7.29212e-10
120164073	chr12:120164073:C:T	9.08818e-07	-2.2364e-10	-1.16638
120164274	chr12:120164274:T:G	1.73663e-07	-1.62962	-1.19179
120164778	chr12:120164778:A:G	7.38668e-07	-2.2364e-10	-1.37368
120165040	chr12:120165040:T:C	6.30208e-07	-1.53248	-7.29212e-10
120165206	chr12:120165206:T:G	7.78719e-07	-2.2364e-10	-1.32088
120165242	chr12:120165242:A:G	2.48394e-07	-1.63032	-0.833195
120165251	chr12:120165251:G:A	2.53783e-07	-1.62999	-0.812063
120165281	chr12:120165281:T:C	1.55516e-07	-1.6289	-1.30288
120165459	chr12:120165459:C:T	2.58597e-07	-1.62906	-0.794201
120165508	chr12:120165508:C:T	1.04013e-06	-2.2364e-10	-1.03143
120165814	chr12:120165814:C:T	8.62711e-07	-2.2364e-10	-1.21845
120165845	chr12:120165845:A:G	8.73562e-07	-2.2364e-10	-1.20595
120165948	chr12:120165948:C:T	8.74837e-07	-2.2364e-10	-1.20449
120166021	chr12:120166021:C:T	8.09628e-07	-2.2364e-10	-1.28195
120166231	chr12:120166231:C:T	8.57492e-07	-1.22452	-7.29212e-10
120166876	chr12:120166876:T:C	7.29827e-07	-2.2364e-10	-1.38572
120167674	chr12:120167674:T:C	1.66831e-06	-2.2364e-10	-0.558964
120167811	chr12:120167811:T:C	1.43945e-06	-2.2364e-10	-0.706515
120168359	chr12:120168359:T:C	7.35589e-07	-0.274084	-1.10377
120168793	chr12:120168793:A:G	1.14849e-06	-0.932327	-7.29212e-10
120168900	chr12:120168900:G:A	1.38558e-06	-2.2364e-10	-0.744658
120169225	chr12:120169225:C:T	1.05676e-06	-2.2364e-10	-1.01556
120169266	chr12:120169266:A:G	1.55648e-07	-1.6299	-1.30103
120169279	chr12:120169279:AAAAAAAAAAAAAAAAAG:A	1.56374e-07	-1.6304	-1.29587
120169748	chr12:120169748:T:C	1.57194e-07	-1.63019	-1.29086
120169835	chr12:120169835:G:A	7.73423e-07	-2.2364e-10	-1.3277
120169868	chr12:120169868:T:C	7.3625e-07	-2.2364e-10	-1.37696
120170227	chr12:120170227:A:G	2.34537e-07	-1.63047	-0.890447
120170576	chr12:120170576:A:C	1.22997e-06	-0.863781	-7.29212e-10
120170686	chr12:120170686:T:C	1.03753e-06	-2.2364e-10	-1.03393
120170989	chr12:120170989:G:A	7.16035e-07	-2.2364e-10	-1.4048
120171178	chr12:120171178:T:C	8.15471e-07	-2.2364e-10	-1.27476
120171317	chr12:120171317:A:G	7.49406e-07	-2.2364e-10	-1.35925
120171521	chr12:120171521:T:G	1.92942e-07	-1.48229	-1.23385
120171595	chr12:120171595:GATA:G	9.42672e-07	-2.2364e-10	-1.12981
120171933	chr12:120171933:C:T	7.29751e-07	-2.2364e-10	-1.38583
120172362	chr12:120172362:T:C	1.13699e-06	-2.2364e-10	-0.942386
120172801	chr12:120172801:G:A	7.34393e-07	-2.2364e-10	-1.37948
120172908	chr12:120172908:G:A	7.37057e-07	-2.2364e-10	-1.37586
120173627	chr12:120173627:G:A	1.69107e-06	-2.2364e-10	-0.545414
120175542	chr12:120175542:A:G	2.58712e-07	-1.63033	-0.792484
120175625	chr12:120175625:C:T	1.75902e-07	-1.63049	-1.17811
120175642	chr12:120175642:TGCC:T	8.34942e-07	-2.2364e-10	-1.25117
120175790	chr12:120175790:G:A	1.95065e-06	-2.2364e-10	-0.402612
120176118	chr12:120176118:G:C	4.42321e-06	-2.2364e-10	0.416091
120176290	chr12:120176290:C:T	2.53683e-07	-1.62932	-0.813122
120176844	chr12:120176844:G:A	1.48538e-06	-2.2364e-10	-0.675105
120176920	chr12:120176920:C:A	1.19141e-06	-2.2364e-10	-0.895635
120177626	chr12:120177626:T:C	7.83974e-07	-2.2364e-10	-1.31415
120178003	chr12:120178003:G:A	5.09835e-07	-1.6305	-0.113942
120178189	chr12:120178189:G:A	2.27762e-07	-1.62062	-0.92961
120178381	chr12:120178381:AATAAGTGACTGC:A	8.14633e-07	-2.2364e-10	-1.27579
120178643	chr12:120178643:G:A	7.35229e-07	-2.2364e-10	-1.37835
120179255	chr12:120179255:G:A	7.80947e-07	-2.2364e-10	-1.31802
120179263	chr12:120179263:G:A	8.35924e-07	-2.2364e-10	-1.24999
120179461	chr12:120179461:G:A	1.09912e-06	-2.2364e-10	-0.976263
120180097	chr12:120180097:G:A	2.03705e-07	-1.62467	-1.03719
120180277	chr12:120180277:T:C	1.00311e-06	-2.2364e-10	-1.06767
120180305	chr12:120180305:C:T	1.61847e-07	-1.62246	-1.26942
120180804	chr12:120180804:C:T	5.74544e-07	-1.62495	-7.29212e-10
120180915	chr12:120180915:G:A	8.54036e-07	-1.22856	-7.29212e-10
120180921	chr12:120180921:C:T	7.14675e-07	-1.4067	-7.29212e-10
120180986	chr12:120180986:C:T	7.43957e-07	-2.2364e-10	-1.36655
120181001	chr12:120181001:A:AG	1.31685e-06	-2.2364e-10	-0.79553
120181866	chr12:120181866:G:C	3.55394e-07	-1.62017	-0.48513
120182206	chr12:120182206:A:T	1.00418e-06	-2.2364e-10	-1.0666
120182347	chr12:120182347:T:C	8.11645e-07	-2.2364e-10	-1.27947
120182475	chr12:120182475:C:T	1.50984e-06	-2.2364e-10	-0.658769
120183207	chr12:120183207:C:T	7.19582e-07	-2.2364e-10	-1.39986
120184069	chr12:120184069:G:C	5.74388e-07	-1.62522	-7.29212e-10
120184449	chr12:120184449:T:C	5.75692e-07	-1.62296	-7.29212e-10
120184914	chr12:120184914:G:A	7.91288e-07	-2.2364e-10	-1.30487
120185082	chr12:120185082:A:C	1.7872e-07	-1.6252	-1.16751
120185458	chr12:120185458:T:C	7.18946e-07	-2.2364e-10	-1.40074
120185505	chr12:120185505:A:G	6.11638e-07	-1.56239	-7.29212e-10
120185521	chr12:120185521:A:G	1.03379e-06	-2.2364e-10	-1.03754
120185931	chr12:120185931:T:C	8.44211e-07	-2.2364e-10	-1.24013
120186282	chr12:120186282:A:G	1.02418e-06	0.356608	-1.40349
120186411	chr12:120186411:C:T	8.2095e-07	-2.2364e-10	-1.26807
120187067	chr12:120187067:C:T	8.54967e-07	-2.2364e-10	-1.22747
120187274	chr12:120187274:G:A	7.82107e-07	-1.31654	-7.29212e-10
120187506	chr12:120187506:A:G	7.9038e-07	0.0927984	-1.39881
120187590	chr12:120187590:T:C	1.81664e-07	-1.62471	-1.15166
120187709	chr12:120187709:C:T	1.04316e-06	0.126926	-1.15544
120187916	chr12:120187916:T:G	1.02227e-06	-2.2364e-10	-1.04875
120188590	chr12:120188590:C:T	8.79538e-07	-0.0658196	-1.13331
120188844	chr12:120188844:G:A	1.61896e-06	-2.2364e-10	-0.58899
120189232	chr12:120189232:T:C	6.69583e-07	-0.0736721	-1.3982
120191184	chr12:120191184:C:A	6.77655e-07	-0.0709629	-1.38893
120191458	chr12:120191458:C:T	7.73428e-07	-2.2364e-10	-1.3277
120191851	chr12:120191851:A:G	1.13209e-06	-2.2364e-10	-0.946712
120192169	chr12:120192169:T:C	1.10795e-06	-2.2364e-10	-0.968259
120192484	chr12:120192484:T:C	1.04447e-06	-2.2364e-10	-1.02726
120192524	chr12:120192524:G:A	8.33028e-07	-2.2364e-10	-1.25346
120192529	chr12:120192529:C:A	9.49839e-07	-1.12224	-7.29212e-10
120193081	chr12:120193081:G:A	2.55562e-07	-1.63048	-0.804582
120193366	chr12:120193366:T:C	6.44603e-07	-0.105342	-1.40455
120193595	chr12:120193595:C:T	7.82871e-07	-2.2364e-10	-1.31556
120194446	chr12:120194446:C:G	5.75767e-07	-1.62283	-7.29212e-10
120194810	chr12:120194810:C:T	8.19982e-07	-2.2364e-10	-1.26925
120195096	chr12:120195096:A:G	3.04286e-07	-1.61866	-0.641902
120195106	chr12:120195106:TAA:T	7.61185e-07	-2.2364e-10	-1.34365
120195982	chr12:120195982:T:C	2.88863e-06	-2.2364e-10	-0.00999057
120196058	chr12:120196058:CCA:C	1.16156e-06	-2.2364e-10	-0.921013
120196121	chr12:120196121:C:T	1.16173e-06	-2.2364e-10	-0.920868
120196486	chr12:120196486:T:C	5.08756e-07	-0.443438	-1.30312
120197506	chr12:120197506:A:AATCCAAGT	8.0395e-07	-1.28899	-7.29212e-10
120197888	chr12:120197888:C:T	7.20126e-07	-2.2364e-10	-1.3991
120197935	chr12:120197935:TA:T	1.99731e-07	-1.61492	-1.06664
120198044	chr12:120198044:G:T	2.00277e-07	-1.63032	-1.0485
120198241	chr12:120198241:C:T	1.30358e-06	-2.2364e-10	-0.805662
120198245	chr12:120198245:C:T	1.91922e-07	-1.41455	-1.30689
120198626	chr12:120198626:G:A	2.0497e-06	-2.2364e-10	-0.35308
120198746	chr12:120198746:C:A	1.57864e-07	-1.62663	-1.29017
120198749	chr12:120198749:A:G	1.07954e-06	-2.2364e-10	-0.994242
120199098	chr12:120199098:C:T	7.26405e-07	-2.2364e-10	-1.39042
120199243	chr12:120199243:G:A	3.78276e-06	-2.2364e-10	0.259679
120199396	chr12:120199396:G:A	2.92927e-07	-1.58453	-0.714079
120199627	chr12:120199627:G:A	1.96895e-07	-1.29944	-1.39642
120199671	chr12:120199671:C:T	9.47711e-07	0.13453	-1.25901
120200088	chr12:120200088:G:A	1.7864e-06	-2.2364e-10	-0.490572
120200444	chr12:120200444:C:T	7.77007e-07	-2.2364e-10	-1.32308
120200936	chr12:120200936:G:A	1.42196e-06	-2.2364e-10	-0.718734
120201074	chr12:120201074:C:A	1.89311e-06	-2.2364e-10	-0.432555
120201292	chr12:120201292:C:G	8.6745e-07	-2.2364e-10	-1.21297
120201791	chr12:120201791:G:C	1.8026e-06	-2.2364e-10	-0.481544
120203025	chr12:120203025:T:A	1.16395e-06	-2.2364e-10	-0.918956
120203223	chr12:120203223:G:A	9.52379e-07	-1.11957	-7.29212e-10
120203510	chr12:120203510:T:G	9.5057e-07	-1.12147	-7.29212e-10
120204317	chr12:120204317:A:G	1.79613e-06	-2.2364e-10	-0.485138
120204386	chr12:120204386:C:T	8.10086e-07	-2.2364e-10	-1.28139
120204458	chr12:120204458:A:ATTTGT	1.0242e-06	-2.2364e-10	-1.04687
120204459	chr12:120204459:A:AAATTT	1.03112e-06	-2.2364e-10	-1.04013
120204531	chr12:120204531:G:A	1.76057e-06	-2.2364e-10	-0.505139
120204735	chr12:120204735:C:T	7.3999e-07	-2.2364e-10	-1.37189
120204786	chr12:120204786:A:G	1.79025e-06	-2.2364e-10	-0.488419
120205249	chr12:120205249:G:A	6.7625e-07	-1.46197	-7.29212e-10
120205902	chr12:120205902:A:T	8.55347e-07	-2.2364e-10	-1.22702
120206008	chr12:120206008:G:A	6.22619e-07	-1.5446	-7.29212e-10
120206233	chr12:120206233:A:G	1.43154e-06	-2.2364e-10	-0.712023
120206322	chr12:120206322:C:T	5.74072e-07	-1.62577	-7.29212e-10
120206598	chr12:120206598:A:G	2.38064e-07	-1.61973	-0.886262
120207097	chr12:120207097:C:T	1.3719e-06	-2.2364e-10	-0.75458
120207420	chr12:120207420:AG:A	1.43523e-06	-2.2364e-10	-0.709446
120207489	chr12:120207489:C:T	7.56504e-07	-2.2364e-10	-1.34982
120207618	chr12:120207618:T:G	7.27891e-07	-1.38838	-7.29212e-10
120208268	chr12:120208268:C:T	3.18546e-07	-1.62524	-0.58952
120208289	chr12:120208289:G:A	2.6223e-07	-1.60531	-0.803994
120209027	chr12:120209027:C:G	5.97988e-07	-1.58496	-7.29212e-10
120209371	chr12:120209371:C:T	7.28729e-07	-2.2364e-10	-1.38723
120209549	chr12:120209549:C:T	1.84606e-06	-0.224787	-0.232933
120210560	chr12:120210560:C:T	1.43677e-06	-2.2364e-10	-0.708378
120210673	chr12:120210673:T:G	5.74731e-07	-1.62463	-7.29212e-10
120211777	chr12:120211777:G:A	8.39906e-07	-2.2364e-10	-1.24524
120212167	chr12:120212167:C:T	1.3798e-06	0.356247	-1.10509
120212461	chr12:120212461:G:A	5.79754e-07	-1.61593	-7.29212e-10
120212569	chr12:120212569:C:T	7.17442e-07	-2.2364e-10	-1.40284
120213807	chr12:120213807:C:G	7.72136e-07	-2.2364e-10	-1.32937
120214738	chr12:120214738:C:A	7.22141e-07	-2.2364e-10	-1.39631
120214855	chr12:120214855:G:A	7.65096e-07	-2.2364e-10	-1.33853
120215008	chr12:120215008:A:C	7.36448e-07	-2.2364e-10	-1.37669
120216627	chr12:120216627:C:T	9.13494e-07	-2.2364e-10	-1.16125
120216902	chr12:120216902:T:C	7.816e-07	-2.2364e-10	-1.31719
120217764	chr12:120217764:T:G	1.15633e-06	-2.2364e-10	-0.925521
120218361	chr12:120218361:G:T	1.42134e-06	-2.2364e-10	-0.719172
120218404	chr12:120218404:A:G	1.26353e-06	-2.2364e-10	-0.836865
120218525	chr12:120218525:C:G	5.74856e-07	-1.62441	-7.29212e-10
120218795	chr12:120218795:C:T	9.22332e-07	-2.2364e-10	-1.15162
120219468	chr12:120219468:A:G	2.14357e-06	-2.2364e-10	-0.3083
120219741	chr12:120219741:G:C	8.16362e-07	-2.2364e-10	-1.27367
120219975	chr12:120219975:G:T	1.7811e-06	-2.2364e-10	-0.493544
120220358	chr12:120220358:G:C	1.12644e-06	-2.2364e-10	-0.951713
120220773	chr12:120220773:G:A	1.55124e-06	-2.2364e-10	-0.631719
120220925	chr12:120220925:G:A	1.80307e-06	-2.2364e-10	-0.481284
120220969	chr12:120220969:CTAAAT:C	7.81972e-07	-2.2364e-10	-1.31671
120220980	chr12:120220980:A:G	1.61899e-06	-2.2364e-10	-0.588971
120221045	chr12:120221045:C:T	6.32612e-07	-1.52867	-7.29212e-10
120221366	chr12:120221366:G:A	7.26036e-07	-2.2364e-10	-1.39093
120222055	chr12:120222055:C:T	7.16092e-07	-2.2364e-10	-1.40472
120222194	chr12:120222194:C:T	4.19254e-06	0.0864676	0.276066
120222303	chr12:120222303:A:T	9.57064e-07	-2.2364e-10	-1.11466
120223209	chr12:120223209:T:C	4.37949e-06	-2.2364e-10	0.406158
120223641	chr12:120223641:C:T	1.24936e-06	-2.2364e-10	-0.848146
120224174	chr12:120224174:T:C	3.39918e-07	-0.849515	-1.30031
120224274	chr12:120224274:T:C	1.51982e-06	-2.2364e-10	-0.652184
120224432	chr12:120224432:C:T	5.82008e-07	-1.61204	-7.29212e-10
120224662	chr12:120224662:G:A	1.799e-06	-2.2364e-10	-0.483541
120224791	chr12:120224791:A:G	2.20787e-06	-2.2364e-10	-0.278744
120224840	chr12:120224840:G:A	7.23832e-07	-2.2364e-10	-1.39397
120225069	chr12:120225069:C:G	7.41437e-07	-2.2364e-10	-1.36994
120225203	chr12:120225203:A:AT	1.19812e-06	-2.2364e-10	-0.890016
120225245	chr12:120225245:A:G	4.47948e-06	-2.2364e-10	0.428734
120225429	chr12:120225429:G:A	7.4818e-07	-2.2364e-10	-1.36089
120225958	chr12:120225958:G:A	8.08547e-07	-2.2364e-10	-1.28329
120226009	chr12:120226009:C:T	1.24041e-06	-2.2364e-10	-0.855329
120228683	chr12:120228683:G:A	7.2276e-07	-2.2364e-10	-1.39545
120229142	chr12:120229142:C:T	1.85086e-06	-2.2364e-10	-0.455123
120229296	chr12:120229296:G:T	8.60422e-07	-0.507376	-0.71373
120229391	chr12:120229391:A:C	3.14175e-07	-1.58363	-0.644955
120232229	chr12:120232229:C:T	1.83528e-06	-2.2364e-10	-0.463578
120232576	chr12:120232576:A:C	2.58649e-06	-1.37964	1.25917
120232911	chr12:120232911:C:T	7.92256e-07	-2.2364e-10	-1.30364
120233163	chr12:120233163:C:G	1.57576e-07	-1.60684	-1.31178
120233601	chr12:120233601:C:T	1.41578e-06	-2.2364e-10	-0.723091
120233729	chr12:120233729:T:C	7.4872e-07	-2.2364e-10	-1.36016
120233774	chr12:120233774:C:T	2.34255e-05	-2.2364e-10	2.08305
120233820	chr12:120233820:A:G	1.75404e-07	-1.5691	-1.24233
120234104	chr12:120234104:AAG:A	1.83479e-06	0.940078	-1.40392
120234745	chr12:120234745:T:C	5.11762e-06	-2.2364e-10	0.561916
120234840	chr12:120234840:A:G	7.15888e-07	-2.2364e-10	-1.40501
120235040	chr12:120235040:C:T	5.77116e-07	-1.62049	-7.29212e-10
120235330	chr12:120235330:A:G	6.27828e-07	-1.53626	-7.29212e-10
120236735	chr12:120236735:A:C	4.88895e-06	-2.2364e-10	0.516204
120238287	chr12:120238287:G:A	1.53354e-06	0.739817	-1.38301
120238747	chr12:120238747:T:C	1.13588e-06	-0.943367	-7.29212e-10
120239019	chr12:120239019:G:C	1.18233e-06	-2.2364e-10	-0.903284
120239474	chr12:120239474:C:T	3.53024e-07	-0.870784	-1.24121
120239577	chr12:120239577:G:A	3.35036e-07	-0.952797	-1.21149
120239608	chr12:120239608:G:A	7.72375e-07	-2.2364e-10	-1.32906
120239784	chr12:120239784:A:T	2.15128e-06	-1.56318	1.25847
120240025	chr12:120240025:C:T	1.14604e-06	-0.934465	-7.29212e-10
120240054	chr12:120240054:C:G	5.8536e-07	-1.6063	-7.29212e-10
120240129	chr12:120240129:T:A	4.0159e-06	-2.2364e-10	0.319488
120240578	chr12:120240578:A:G	1.96385e-07	-1.48798	-1.21047
120240682	chr12:120240682:G:A	9.24296e-07	-2.2364e-10	-1.1495
120240927	chr12:120240927:A:C	1.8063e-07	-1.52586	-1.25621
120241043	chr12:120241043:G:C	7.47065e-07	-2.2364e-10	-1.36238
120241123	chr12:120241123:A:C	7.48057e-07	-2.2364e-10	-1.36105
120241826	chr12:120241826:G:A	1.00599e-06	-2.2364e-10	-1.0648
120241996	chr12:120241996:T:C	4.1209e-06	-2.2364e-10	0.345296
120242123	chr12:120242123:T:G	4.04313e-07	-1.463	-0.513344
120242133	chr12:120242133:G:A	7.92568e-07	-2.2364e-10	-1.30325
120242506	chr12:120242506:A:G	5.48962e-06	-2.2364e-10	0.632085
120242682	chr12:120242682:C:T	2.12057e-07	-1.62261	-0.999059
120242946	chr12:120242946:C:G	1.64323e-06	-2.2364e-10	-0.574111
120243115	chr12:120243115:C:T	7.26668e-07	-2.2364e-10	-1.39006
120243560	chr12:120243560:C:T	9.52031e-07	-2.2364e-10	-1.11993
120243654	chr12:120243654:C:A	6.77945e-07	-1.45946	-7.29212e-10
120243829	chr12:120243829:A:C	5.75411e-07	-1.62344	-7.29212e-10
120244418	chr12:120244418:G:A	2.95022e-07	-1.62695	-0.664527
120244428	chr12:120244428:C:T	2.56469e-06	-0.128938	-7.29212e-10
120244521	chr12:120244521:G:A	8.43507e-07	-2.2364e-10	-1.24096
120244605	chr12:120244605:A:G	2.00203e-07	-1.48129	-1.19791
120244697	chr12:120244697:C:T	5.71688e-07	-1.62994	-7.29212e-10
120244809	chr12:120244809:G:A	1.28272e-06	-0.821795	-7.29212e-10
120244846	chr12:120244846:A:G	1.06457e-06	-1.0082	-7.29212e-10
120244985	chr12:120244985:G:A	8.45507e-07	-2.2364e-10	-1.23859
120245156	chr12:120245156:G:T	2.93774e-07	-1.62151	-0.674212
120245712	chr12:120245712:C:T	6.07272e-07	-1.56955	-7.29212e-10
120245860	chr12:120245860:C:T	2.87009e-07	-1.61336	-0.705652
120246138	chr12:120246138:GC:G	3.2859e-06	-2.2364e-10	0.118868
120246146	chr12:120246146:G:A	3.2859e-06	-2.2364e-10	0.118868
120246150	chr12:120246150:G:A	3.29251e-06	-2.2364e-10	0.120878
120246153	chr12:120246153:AAAGCAGGAGGATT:A	3.50704e-06	-2.2364e-10	0.184
120247047	chr12:120247047:AAAG:A	7.98201e-07	-2.2364e-10	-1.29617
120247067	chr12:120247067:AAAG:A	5.2965e-07	-0.720286	-0.986027
120247646	chr12:120247646:G:A	7.49764e-07	-2.2364e-10	-1.35877
120247655	chr12:120247655:G:T	1.45682e-06	-2.2364e-10	-0.694516
120248081	chr12:120248081:C:T	7.9534e-07	-1.29976	-7.29212e-10
120248580	chr12:120248580:G:A	8.42249e-07	-2.2364e-10	-1.24245
120249895	chr12:120249895:T:C	9.11182e-07	-2.2364e-10	-1.16379
120249989	chr12:120249989:G:A	8.46391e-07	-2.2364e-10	-1.23755
120250322	chr12:120250322:T:C	1.59597e-07	-1.62153	-1.28434
120250574	chr12:120250574:C:T	2.30678e-06	-2.2364e-10	-0.23492
120250769	chr12:120250769:T:C	5.74356e-07	-1.62528	-7.29212e-10
120250969	chr12:120250969:C:T	7.20226e-07	-2.2364e-10	-1.39896
120251001	chr12:120251001:C:T	3.70862e-05	-1.58848	4.13095
120251354	chr12:120251354:C:A	7.17793e-07	-2.2364e-10	-1.40235
120251668	chr12:120251668:T:C	7.28874e-07	-2.2364e-10	-1.38703
120251677	chr12:120251677:C:T	7.42474e-07	-2.2364e-10	-1.36854
120252708	chr12:120252708:C:G	5.80139e-07	-1.61526	-7.29212e-10
120252840	chr12:120252840:A:C	3.49845e-06	-2.2364e-10	0.181546
120252859	chr12:120252859:G:A	1.75625e-07	-1.50302	-1.30716
120253621	chr12:120253621:A:C	6.60203e-07	-0.573544	-0.912438
120253835	chr12:120253835:T:C	7.17328e-07	-2.2364e-10	-1.403
120254117	chr12:120254117:G:A	7.92234e-07	-2.2364e-10	-1.30367
120254376	chr12:120254376:C:T	3.62208e-05	-1.60717	4.12603
120254415	chr12:120254415:A:G	2.97998e-06	-2.2364e-10	0.0211441
120254865	chr12:120254865:A:T	2.38582e-06	-2.2364e-10	-0.201232
120255101	chr12:120255101:G:A	8.9462e-07	-1.18213	-7.29212e-10
120255485	chr12:120255485:A:G	1.96391e-07	-1.4563	-1.24212
120256487	chr12:120256487:A:C	2.78865e-07	-1.39054	-0.95726
120256499	chr12:120256499:T:C	9.57218e-07	-2.2364e-10	-1.1145
120256718	chr12:120256718:G:T	1.45885e-07	-1.60326	-1.39245
120256780	chr12:120256780:T:C	7.86327e-07	-1.31116	-7.29212e-10
120256804	chr12:120256804:G:A	7.36719e-07	-2.2364e-10	-1.37632
120256820	chr12:120256820:G:C	1.78532e-07	-1.58409	-1.20967
120256867	chr12:120256867:G:A	5.25328e-06	-2.2364e-10	0.588079
120256906	chr12:120256906:G:T	1.2336e-06	-2.2364e-10	-0.860839
120256985	chr12:120256985:G:A	1.57374e-07	-1.62966	-1.29024
120257338	chr12:120257338:T:C	2.45825e-07	-1.38629	-1.08762
120257445	chr12:120257445:G:A	2.49172e-07	-1.61999	-0.840393
120257649	chr12:120257649:T:C	1.30146e-06	-2.2364e-10	-0.807284
120257957	chr12:120257957:C:A	7.58494e-07	-2.2364e-10	-1.34719
120259196	chr12:120259196:A:T	1.61434e-06	-2.2364e-10	-0.591847
120259332	chr12:120259332:C:T	1.32157e-06	-2.2364e-10	-0.791952
120259667	chr12:120259667:G:A	2.52159e-07	-1.6118	-0.836673
120259940	chr12:120259940:C:T	2.361e-06	-2.2364e-10	-0.21169
120260047	chr12:120260047:G:A	2.73358e-06	-2.2364e-10	-0.065162
120260451	chr12:120260451:C:T	8.84262e-07	-2.2364e-10	-1.19378
120260833	chr12:120260833:G:A	9.55853e-07	-2.2364e-10	-1.11593
120260965	chr12:120260965:G:T	1.2336e-06	-2.2364e-10	-0.860839
120261116	chr12:120261116:T:C	1.35351e-06	-2.2364e-10	-0.768074
120261140	chr12:120261140:A:G	7.5748e-07	-2.2364e-10	-1.34853
120261592	chr12:120261592:C:T	2.77975e-07	-1.62736	-0.723639
120262686	chr12:120262686:C:T	7.74821e-06	-1.51831	2.495
120264713	chr12:120264713:ACT:A	1.10472e-06	-2.2364e-10	-0.971182
120264818	chr12:120264818:G:A	7.77555e-07	-2.2364e-10	-1.32237
120264958	chr12:120264958:T:G	2.07261e-07	-1.63037	-1.01418
120265116	chr12:120265116:G:A	2.08411e-07	-1.6305	-1.00852
120265453	chr12:120265453:C:G	1.14013e-06	-0.939628	-7.29212e-10
120265912	chr12:120265912:G:C	2.22151e-07	-1.59151	-0.983663
120267288	chr12:120267288:T:G	7.22215e-07	-2.2364e-10	-1.39621
120267413	chr12:120267413:G:A	7.43115e-07	-2.2364e-10	-1.36768
120267663	chr12:120267663:C:T	2.19994e-07	-1.61884	-0.966092
120267868	chr12:120267868:T:C	2.41395e-07	-1.32895	-1.16315
120268025	chr12:120268025:A:C	1.5411e-07	-1.61062	-1.33025
120269288	chr12:120269288:C:T	2.71452e-06	-2.2364e-10	-0.0721584
120269385	chr12:120269385:G:A	1.57405e-06	-2.2364e-10	-0.617125
120269504	chr12:120269504:G:A	1.35206e-06	-0.769145	-7.29212e-10
120269901	chr12:120269901:A:G	1.73646e-07	-1.54271	-1.2788
120270116	chr12:120270116:AT:A	1.22393e-06	-2.2364e-10	-0.868706
120270170	chr12:120270170:G:A	4.13396e-06	-2.2364e-10	0.348463
120270186	chr12:120270186:C:T	2.31106e-07	-1.58502	-0.950635
120270337	chr12:120270337:G:C	9.25178e-07	-2.2364e-10	-1.14854
120271261	chr12:120271261:G:A	3.72465e-07	-0.796311	-1.26208
120271305	chr12:120271305:T:G	1.24473e-06	-0.851859	-7.29212e-10
120271594	chr12:120271594:C:T	1.50167e-06	-2.2364e-10	-0.664193
120271902	chr12:120271902:G:T	1.74183e-07	-1.44522	-1.3732
120271973	chr12:120271973:A:AAAAAAT	6.30976e-07	-1.53126	-7.29212e-10
120272055	chr12:120272055:G:T	1.00161e-06	-2.2364e-10	-1.06917
120272594	chr12:120272594:G:A	2.13137e-06	-2.2364e-10	-0.31401
120272654	chr12:120272654:C:T	1.68539e-06	-0.54878	-7.29212e-10
120272655	chr12:120272655:G:A	1.69185e-06	-2.2364e-10	-0.544954
120272744	chr12:120272744:G:C	8.48476e-07	-2.2364e-10	-1.23509
120273623	chr12:120273623:G:A	2.17742e-07	-1.44637	-1.14885
120274203	chr12:120274203:C:T	1.52433e-06	-1.61382	0.9646
120274466	chr12:120274466:TTTAG:T	1.45683e-06	-1.61342	0.918909
120274475	chr12:120274475:T:A	7.56207e-07	-2.2364e-10	-1.35021
120274598	chr12:120274598:G:A	1.70436e-06	-2.2364e-10	-0.537583
120274603	chr12:120274603:A:G	4.64019e-06	-1.61273	2.07671
120274660	chr12:120274660:A:G	1.01473e-06	-2.2364e-10	-1.05615
120274901	chr12:120274901:G:A	9.83548e-07	-2.2364e-10	-1.08736
120275041	chr12:120275041:C:A	9.55399e-07	-2.2364e-10	-1.1164
120275119	chr12:120275119:C:T	3.71204e-07	-1.51436	-0.547418
120275185	chr12:120275185:G:A	7.48651e-07	-2.2364e-10	-1.36026
120275206	chr12:120275206:A:G	1.21905e-06	-2.2364e-10	-0.872704
120275229	chr12:120275229:C:T	1.22292e-06	-2.2364e-10	-0.869535
120275363	chr12:120275363:T:C	1.01346e-06	-2.2364e-10	-1.0574
120275384	chr12:120275384:G:T	9.48459e-07	-2.2364e-10	-1.12369
120275566	chr12:120275566:T:C	7.2056e-07	-2.2364e-10	-1.3985
120275918	chr12:120275918:G:A	7.61517e-07	-2.2364e-10	-1.34322
120276023	chr12:120276023:A:G	1.99047e-06	-2.2364e-10	-0.382405
120276117	chr12:120276117:G:A	1.02868e-06	-2.2364e-10	-1.0425
120276287	chr12:120276287:C:G	9.50681e-07	-2.2364e-10	-1.12135
120276538	chr12:120276538:T:C	5.57533e-07	-0.924438	-0.730569
120276772	chr12:120276772:C:T	4.64811e-06	-1.62569	2.09138
120276943	chr12:120276943:A:G	7.40965e-07	-2.2364e-10	-1.37058
120276946	chr12:120276946:A:G	1.91489e-07	-1.44049	-1.28321
120277006	chr12:120277006:C:T	1.69547e-06	-2.2364e-10	-0.542814
120277481	chr12:120277481:G:GT	9.87163e-07	-2.2364e-10	-1.08369
120277999	chr12:120277999:T:C	1.73075e-06	-2.2364e-10	-0.522221
120278143	chr12:120278143:C:T	8.17391e-07	-2.2364e-10	-1.27241
120278300	chr12:120278300:C:T	1.71507e-06	-2.2364e-10	-0.531319
120278326	chr12:120278326:G:A	2.09927e-06	-2.2364e-10	-0.329185
120278568	chr12:120278568:C:A	2.10154e-06	-2.2364e-10	-0.328102
120278578	chr12:120278578:G:A	2.96077e-06	-1.62483	1.6395
120278590	chr12:120278590:G:A	9.05956e-07	-2.2364e-10	-1.16954
120278614	chr12:120278614:C:T	6.32409e-07	-1.52899	-7.29212e-10
120279084	chr12:120279084:A:T	2.80027e-07	-1.51026	-0.833384
120279085	chr12:120279085:A:T	2.61761e-06	-2.2364e-10	-0.108513
120279099	chr12:120279099:T:C	8.98942e-07	-2.2364e-10	-1.17731
120279308	chr12:120279308:G:A	5.76619e-07	-1.62135	-7.29212e-10
120279397	chr12:120279397:C:G	2.4846e-06	-2.2364e-10	-0.160662
120279797	chr12:120279797:C:T	1.73016e-06	-2.2364e-10	-0.522562
120280071	chr12:120280071:G:C	1.46803e-06	-2.2364e-10	-0.686851
120280448	chr12:120280448:G:A	1.18941e-06	-2.2364e-10	-0.897321
120280648	chr12:120280648:C:T	3.26959e-06	-2.2364e-10	0.11389
120280990	chr12:120280990:G:T	4.05161e-06	-0.206435	0.534775
120281512	chr12:120281512:C:A	1.8476e-07	-1.51741	-1.24206
120281883	chr12:120281883:CAAAAAA:C	7.16416e-07	-2.2364e-10	-1.40427
120281961	chr12:120281961:G:T	1.73466e-06	-2.2364e-10	-0.519961
120282167	chr12:120282167:A:C	1.73016e-06	-2.2364e-10	-0.522562
120282235	chr12:120282235:T:C	2.93046e-06	-1.24524	1.24963
120282342	chr12:120282342:G:A	7.70628e-07	-2.2364e-10	-1.33132
120282434	chr12:120282434:A:G	8.09987e-07	-2.2364e-10	-1.28151
120282443	chr12:120282443:T:C	3.40241e-06	-1.59006	1.74377
120282761	chr12:120282761:C:T	9.44102e-07	-2.2364e-10	-1.1283
120283175	chr12:120283175:C:T	8.84865e-07	-2.2364e-10	-1.19309
120283872	chr12:120283872:C:T	7.68246e-07	-2.2364e-10	-1.33442
120284005	chr12:120284005:T:C	2.39488e-06	-2.2364e-10	-0.19744
120284246	chr12:120284246:A:G	7.46899e-07	-2.2364e-10	-1.3626
120284261	chr12:120284261:T:C	6.14189e-07	-1.49182	-0.0664035
120284802	chr12:120284802:CT:C	8.19334e-07	-2.2364e-10	-1.27004
120285364	chr12:120285364:G:A	8.26879e-07	-2.2364e-10	-1.26087
120285530	chr12:120285530:C:T	8.37216e-06	-0.504248	1.55839
120285846	chr12:120285846:G:A	1.59376e-06	-1.27912	0.674443
120285886	chr12:120285886:T:C	8.01901e-07	-2.2364e-10	-1.29154
120285976	chr12:120285976:A:G	1.44223e-06	-2.2364e-10	-0.704584
120286255	chr12:120286255:C:T	7.42973e-07	-2.2364e-10	-1.36787
120286392	chr12:120286392:A:G	1.28541e-06	-2.2364e-10	-0.819699
120286839	chr12:120286839:C:G	2.08061e-07	-1.23569	-1.40501
120287019	chr12:120287019:G:A	1.73971e-07	-1.53896	-1.28068
120287639	chr12:120287639:C:T	7.15913e-07	-2.2364e-10	-1.40497
120287877	chr12:120287877:T:C	9.19947e-07	-2.2364e-10	-1.15421
120287878	chr12:120287878:G:A	9.28917e-07	-2.2364e-10	-1.14451
120288209	chr12:120288209:C:T	6.45227e-07	-1.50893	-7.29212e-10
120288383	chr12:120288383:G:C	1.83355e-06	-2.2364e-10	-0.46452
120288767	chr12:120288767:T:G	5.09305e-07	-0.740394	-1.00509
120288854	chr12:120288854:G:A	1.39546e-06	-2.2364e-10	-0.737549
120288910	chr12:120288910:G:C	1.41214e-07	-1.63051	-1.39775
120289453	chr12:120289453:C:A	8.90414e-07	-1.18684	-7.29212e-10
120289494	chr12:120289494:C:T	8.00738e-07	-1.29299	-7.29212e-10
120289777	chr12:120289777:G:A	6.13466e-07	-1.0299	-0.529503
120290064	chr12:120290064:C:T	7.28239e-07	-2.2364e-10	-1.3879
120290845	chr12:120290845:G:A	2.17061e-06	-1.63006	1.33429
120291213	chr12:120291213:C:G	1.27505e-06	-2.2364e-10	-0.827791
120292186	chr12:120292186:A:G	1.46472e-06	-2.2364e-10	-0.689108
120292217	chr12:120292217:G:A	6.43148e-07	-1.51215	-7.29212e-10
120292352	chr12:120292352:C:T	7.916e-07	-2.2364e-10	-1.30447
120292433	chr12:120292433:G:T	3.51429e-07	-0.765961	-1.35056
120292582	chr12:120292582:A:G	1.29364e-06	-2.2364e-10	-0.813311
120292765	chr12:120292765:A:G	7.17316e-07	-2.2364e-10	-1.40301
120292927	chr12:120292927:C:G	9.9706e-07	-2.2364e-10	-1.07372
120292936	chr12:120292936:A:G	8.2218e-07	-2.2364e-10	-1.26657
120292963	chr12:120292963:G:A	1.60045e-06	-2.2364e-10	-0.600492
120293273	chr12:120293273:A:G	6.98866e-07	-1.25402	-0.175047
120293366	chr12:120293366:T:C	1.742e-06	-2.2364e-10	-0.515741
120293852	chr12:120293852:TTA:T	6.02402e-07	-1.32079	-0.256815
120294360	chr12:120294360:A:G	1.22504e-06	-0.867803	-7.29212e-10
120295513	chr12:120295513:C:T	1.43263e-06	-2.2364e-10	-0.711261
120295869	chr12:120295869:T:C	2.78432e-07	-1.1591	-1.19025
120296632	chr12:120296632:C:T	9.22699e-07	-2.2364e-10	-1.15123
120296748	chr12:120296748:G:A	1.90488e-06	-2.2364e-10	-0.426354
120296902	chr12:120296902:T:C	1.72236e-07	-1.57789	-1.25177
120297154	chr12:120297154:C:T	1.04828e-06	-2.2364e-10	-1.02363
120297232	chr12:120297232:A:AC	5.79109e-07	-1.61704	-7.29212e-10
120297291	chr12:120297291:T:C	4.06595e-07	-1.03136	-0.939354
120297682	chr12:120297682:A:C	7.15925e-07	-2.2364e-10	-1.40495
120297877	chr12:120297877:T:G	8.36624e-07	-2.2364e-10	-1.24915
120298077	chr12:120298077:T:C	1.58415e-07	-1.58891	-1.32441
120298522	chr12:120298522:G:A	1.71591e-06	-2.2364e-10	-0.53083
120298688	chr12:120298688:C:T	8.85981e-07	-2.2364e-10	-1.19183
120299317	chr12:120299317:T:C	1.72788e-07	-1.60674	-1.21972
120299322	chr12:120299322:C:T	1.36871e-06	-2.2364e-10	-0.756905
120300145	chr12:120300145:A:G	7.1961e-07	-2.2364e-10	-1.39982
120300253	chr12:120300253:C:T	1.33629e-06	-2.2364e-10	-0.780875
120300689	chr12:120300689:C:T	6.25026e-07	-1.54074	-7.29212e-10
120300802	chr12:120300802:C:A	1.06123e-06	-1.01135	-7.29212e-10
120300927	chr12:120300927:G:T	8.7001e-07	-2.2364e-10	-1.21002
120301060	chr12:120301060:C:T	1.71347e-06	-2.2364e-10	-0.532252
120301082	chr12:120301082:T:C	2.29818e-07	-1.35224	-1.189
120301099	chr12:120301099:T:C	6.26728e-07	-1.53802	-7.29212e-10
120301112	chr12:120301112:T:C	7.23767e-07	-1.39406	-7.29212e-10
120301190	chr12:120301190:A:C	7.22723e-07	-1.3955	-7.29212e-10
120301233	chr12:120301233:T:C	8.8869e-07	-2.2364e-10	-1.18878
120301270	chr12:120301270:G:A	7.49423e-07	-2.2364e-10	-1.35923
120301598	chr12:120301598:G:A	1.68196e-06	-2.2364e-10	-0.550816
120302566	chr12:120302566:T:G	8.51089e-07	-2.2364e-10	-1.23201
120302576	chr12:120302576:C:T	7.17472e-07	-2.2364e-10	-1.4028
120302845	chr12:120302845:T:C	8.98107e-07	-2.2364e-10	-1.17824
120302874	chr12:120302874:A:C	1.70481e-07	-1.43694	-1.40297
120302942	chr12:120302942:C:G	8.94319e-07	-2.2364e-10	-1.18247
120303579	chr12:120303579:G:A	4.15802e-07	-1.58582	-0.362498
120303865	chr12:120303865:C:T	7.16314e-07	-2.2364e-10	-1.40441
120304506	chr12:120304506:C:T	8.42918e-07	-2.2364e-10	-1.24166
120304507	chr12:120304507:A:G	3.10398e-07	-1.39879	-0.841886
120304752	chr12:120304752:C:A	8.14611e-07	-2.2364e-10	-1.27582
120305414	chr12:120305414:C:A	4.10485e-07	-1.59665	-0.364543
120305883	chr12:120305883:A:G	1.73582e-07	-1.6161	-1.20578
120306028	chr12:120306028:G:A	4.04447e-07	-1.58279	-0.393214
120306318	chr12:120306318:A:T	7.67021e-07	-2.2364e-10	-1.33602
120306367	chr12:120306367:C:T	1.02866e-06	-2.2364e-10	-1.04252
120306459	chr12:120306459:G:C	9.45367e-07	-2.2364e-10	-1.12696
120307522	chr12:120307522:C:G	9.39712e-07	-2.2364e-10	-1.13296
120307562	chr12:120307562:C:T	7.32496e-07	-2.2364e-10	-1.38207
120308033	chr12:120308033:T:C	4.17076e-07	-1.60406	-0.341204
120308433	chr12:120308433:A:G	9.13539e-07	-1.1612	-7.29212e-10
120308437	chr12:120308437:C:T	4.59281e-07	-1.5764	-0.27247
120308574	chr12:120308574:C:T	2.7274e-07	-1.34566	-1.02435
120310110	chr12:120310110:G:T	4.79499e-07	-1.39146	-0.414332
120310521	chr12:120310521:G:C	7.44667e-07	-2.2364e-10	-1.36559
120310782	chr12:120310782:C:T	1.6897e-06	-1.30182	0.755602
120310937	chr12:120310937:G:A	2.02703e-07	-1.45596	-1.21082
120311181	chr12:120311181:C:A	7.33134e-07	-2.2364e-10	-1.3812
120311454	chr12:120311454:A:G	2.15059e-07	-1.55186	-1.05576
120312040	chr12:120312040:T:C	8.70137e-07	-2.2364e-10	-1.20988
120312147	chr12:120312147:A:G	5.25848e-07	-1.34884	-0.364675
120312249	chr12:120312249:C:CT	7.43757e-07	-2.2364e-10	-1.36682
120312307	chr12:120312307:A:G	8.71238e-07	-2.2364e-10	-1.20861
120312436	chr12:120312436:A:G	2.31571e-07	-1.36371	-1.16993
120312714	chr12:120312714:A:G	4.09744e-07	-1.59093	-0.372065
120312943	chr12:120312943:A:T	7.55244e-07	-2.2364e-10	-1.35149
120313219	chr12:120313219:T:A	9.242e-07	-2.2364e-10	-1.1496
120314241	chr12:120314241:A:G	7.59756e-07	-2.2364e-10	-1.34553
120314444	chr12:120314444:C:T	6.00723e-07	-1.5804	-7.29212e-10
120314761	chr12:120314761:A:AT	2.40729e-06	-2.2364e-10	-0.192274
120314919	chr12:120314919:T:C	3.31172e-07	-1.38781	-0.788087
120315242	chr12:120315242:T:G	6.93327e-07	-1.43703	-7.29212e-10
120315348	chr12:120315348:G:A	8.82094e-07	-2.2364e-10	-1.19623
120315780	chr12:120315780:T:C	7.44851e-07	-2.2364e-10	-1.36535
120315895	chr12:120315895:C:T	9.60412e-07	-2.2364e-10	-1.11117
120316178	chr12:120316178:T:C	9.57026e-07	-2.2364e-10	-1.1147
120316229	chr12:120316229:A:G	6.19465e-07	-1.54967	-7.29212e-10
120316363	chr12:120316363:A:G	2.71887e-07	-1.29794	-1.0752
120316736	chr12:120316736:T:G	1.02563e-06	-2.2364e-10	-1.04547
120317184	chr12:120317184:G:A	8.02713e-07	-2.2364e-10	-1.29053
120317377	chr12:120317377:G:A	3.86597e-07	-1.60615	-0.414996
120317405	chr12:120317405:G:A	8.85277e-07	-2.2364e-10	-1.19263
120317602	chr12:120317602:T:C	5.34091e-07	-1.37242	-0.325541
120318144	chr12:120318144:TTTTC:T	6.30849e-07	-1.53146	-7.29212e-10
120318313	chr12:120318313:A:G	8.59083e-06	-2.2364e-10	1.07992
120318843	chr12:120318843:T:C	1.59557e-06	-2.2364e-10	-0.603541
120319312	chr12:120319312:A:C	7.53408e-07	-2.2364e-10	-1.35392
120319588	chr12:120319588:A:G	2.05853e-07	-1.48049	-1.17087
120319806	chr12:120319806:T:C	2.26692e-06	-2.2364e-10	-0.252351
120320274	chr12:120320274:C:T	1.8701e-06	-0.66835	0.223567
120320792	chr12:120320792:A:G	7.53336e-07	-2.2364e-10	-1.35402
120321113	chr12:120321113:T:C	1.95774e-06	-2.2364e-10	-0.398983
120321131	chr12:120321131:G:A	4.01795e-07	-1.60847	-0.374119
120322126	chr12:120322126:A:G	2.60116e-06	-2.2364e-10	-0.114818
120322582	chr12:120322582:T:A	9.54781e-07	-1.59491	0.477866
120322715	chr12:120322715:T:C	7.79732e-07	-2.2364e-10	-1.31958
120322735	chr12:120322735:C:T	1.12018e-06	-2.2364e-10	-0.957284
120322989	chr12:120322989:T:C	4.42968e-07	-1.61308	-0.271956
120323084	chr12:120323084:T:C	4.42118e-07	-1.615	-0.271956
120323531	chr12:120323531:A:G	8.45087e-07	-2.2364e-10	-1.23909
120324509	chr12:120324509:A:T	9.59546e-07	-2.2364e-10	-1.11207
120324516	chr12:120324516:T:A	7.29809e-07	-2.2364e-10	-1.38575
120324846	chr12:120324846:A:T	8.10408e-07	-2.2364e-10	-1.28099
120324962	chr12:120324962:C:T	4.15687e-07	-1.42121	-0.527383
120325034	chr12:120325034:A:G	5.92889e-07	-1.58769	-0.00582758
120325343	chr12:120325343:C:T	1.0357e-06	-2.2364e-10	-1.0357
120325637	chr12:120325637:C:A	2.68273e-07	-1.60901	-0.777517
120326204	chr12:120326204:A:C	1.02258e-06	-2.2364e-10	-1.04845
120326764	chr12:120326764:A:G	9.4464e-07	-2.2364e-10	-1.12773
120326964	chr12:120326964:C:CT	7.72644e-07	-2.2364e-10	-1.32871
120327321	chr12:120327321:A:T	7.49564e-07	-2.2364e-10	-1.35904
120327960	chr12:120327960:C:T	8.06065e-07	-2.2364e-10	-1.28636
120327998	chr12:120327998:T:G	1.07896e-06	-2.2364e-10	-0.994778
120328844	chr12:120328844:C:T	5.75184e-07	-1.62384	-7.29212e-10
120328986	chr12:120328986:T:C	7.42636e-07	-2.2364e-10	-1.36832
120329032	chr12:120329032:A:G	1.58793e-06	-0.661989	0.053647
120329039	chr12:120329039:G:A	7.53151e-07	-2.2364e-10	-1.35426
120329384	chr12:120329384:A:G	8.64129e-07	-2.2364e-10	-1.21681
120330329	chr12:120330329:G:A	1.40674e-06	-0.684385	-0.0451124
120331303	chr12:120331303:G:A	8.34526e-07	-2.2364e-10	-1.25167
120331362	chr12:120331362:A:G	6.03598e-07	-1.57562	-7.29212e-10
120331854	chr12:120331854:G:A	4.75737e-07	-0.831921	-0.981743
120332106	chr12:120332106:T:C	7.44896e-07	-2.2364e-10	-1.36529
120332463	chr12:120332463:C:T	9.63114e-07	-2.2364e-10	-1.10836
120332607	chr12:120332607:A:G	3.64932e-06	-2.2364e-10	0.223767
120332671	chr12:120332671:G:A	7.61604e-07	-2.2364e-10	-1.3431
120332974	chr12:120332974:A:G	8.13148e-07	-2.2364e-10	-1.27762
120333096	chr12:120333096:C:T	7.31044e-07	-2.2364e-10	-1.38406
120333251	chr12:120333251:G:A	3.00546e-06	-2.2364e-10	0.0296557
120333354	chr12:120333354:A:G	3.16971e-07	-1.06107	-1.15865
120333540	chr12:120333540:G:A	8.17566e-07	-2.2364e-10	-1.2722
120334092	chr12:120334092:C:T	3.72127e-07	-1.60635	-0.452941
120334151	chr12:120334151:G:A	2.79841e-06	-0.0417232	-7.29212e-10
120334552	chr12:120334552:C:T	8.06622e-07	-2.2364e-10	-1.28567
120334891	chr12:120334891:G:A	7.22249e-07	-2.2364e-10	-1.39616
120335586	chr12:120335586:T:C	4.3392e-07	-1.46621	-0.439456
120335645	chr12:120335645:T:C	3.89874e-07	-1.60507	-0.407638
120335739	chr12:120335739:G:T	3.85198e-07	-1.59952	-0.425252
120336072	chr12:120336072:G:A	7.22877e-07	-2.2364e-10	-1.39529
120336290	chr12:120336290:T:C	7.45653e-07	-1.60982	0.24555
120336532	chr12:120336532:G:T	8.6696e-07	-2.2364e-10	-1.21354
120336544	chr12:120336544:C:T	2.80681e-07	-1.60086	-0.740455
120337167	chr12:120337167:G:A	3.29133e-07	-1.28004	-0.90203
120337824	chr12:120337824:C:T	1.985e-06	-2.2364e-10	-0.385154
120338073	chr12:120338073:G:A	8.81052e-07	-2.2364e-10	-1.19741
120338090	chr12:120338090:T:C	8.58418e-07	-2.2364e-10	-1.22344
120338647	chr12:120338647:T:C	6.50324e-07	-1.48119	-0.0198698
120338724	chr12:120338724:T:G	7.32473e-07	-2.2364e-10	-1.3821
120338807	chr12:120338807:C:T	2.24671e-07	-1.27095	-1.29294
120339266	chr12:120339266:T:G	8.24941e-07	-2.2364e-10	-1.26322
120339460	chr12:120339460:A:T	9.36131e-07	-2.2364e-10	-1.13677
120339981	chr12:120339981:C:T	3.42265e-07	-1.61384	-0.529102
120340243	chr12:120340243:C:G	7.1624e-07	-2.2364e-10	-1.40451
120340583	chr12:120340583:T:C	6.78947e-07	-1.61302	0.155029
120340696	chr12:120340696:A:G	6.58697e-07	-1.60192	0.113659
120341103	chr12:120341103:C:T	9.04849e-07	-2.2364e-10	-1.17076
120341123	chr12:120341123:T:C	6.63978e-07	-1.62271	0.142432
120341198	chr12:120341198:C:A	6.14199e-07	-1.59924	0.0410333
120341282	chr12:120341282:T:C	7.16966e-07	-2.2364e-10	-1.4035
120341510	chr12:120341510:G:A	7.10362e-07	-1.41275	-7.29212e-10
120343015	chr12:120343015:C:T	6.23283e-07	-1.54353	-7.29212e-10
120343209	chr12:120343209:C:A	7.16652e-07	-2.2364e-10	-1.40394
120343653	chr12:120343653:A:G	8.57154e-07	-2.2364e-10	-1.22491
120344211	chr12:120344211:T:G	7.45165e-07	-2.2364e-10	-1.36492
120344404	chr12:120344404:A:T	3.63011e-07	-1.35472	-0.729371
120345724	chr12:120345724:G:A	2.47551e-07	-1.09115	-1.37577
120346033	chr12:120346033:T:TC	6.34126e-07	-1.49649	-0.0297972
120346713	chr12:120346713:T:C	9.86766e-07	-2.2364e-10	-1.0841
120346769	chr12:120346769:T:C	5.14039e-07	-1.61398	-0.122246
120346802	chr12:120346802:G:A	7.77858e-07	-2.2364e-10	-1.32199
120346841	chr12:120346841:T:C	2.28767e-07	-1.35377	-1.19205
120346842	chr12:120346842:G:A	5.19757e-06	-2.2364e-10	0.577418
120346865	chr12:120346865:T:G	7.16147e-07	-2.2364e-10	-1.40464
120346912	chr12:120346912:G:A	7.24884e-07	-2.2364e-10	-1.39252
120347882	chr12:120347882:A:G	7.19037e-07	-1.4262	0.0255865
120348111	chr12:120348111:GCCTCC:G	4.2022e-07	-1.46298	-0.474775
120348176	chr12:120348176:TCTC:T	1.35115e-06	-0.258666	-0.511155
120348280	chr12:120348280:C:A	2.30051e-07	-1.13527	-1.40496
120348364	chr12:120348364:A:G	2.34993e-07	-1.12798	-1.391
120348440	chr12:120348440:T:C	8.81563e-07	-2.2364e-10	-1.19683
120348540	chr12:120348540:A:G	7.17179e-07	-2.2364e-10	-1.4032
120348567	chr12:120348567:A:T	2.19655e-07	-1.37735	-1.20912
120348586	chr12:120348586:G:A	3.13523e-07	-1.61557	-0.615087
120348659	chr12:120348659:G:A	7.36882e-07	-2.2364e-10	-1.3761
120349234	chr12:120349234:T:C	1.27275e-06	-0.108576	-0.72102
120350090	chr12:120350090:T:G	8.45566e-07	-1.23852	-7.29212e-10
120350124	chr12:120350124:C:T	3.77649e-07	-1.47539	-0.569175
120350435	chr12:120350435:C:G	9.93676e-07	-2.2364e-10	-1.07712
120350737	chr12:120350737:C:G	1.32115e-06	-2.2364e-10	-0.792268
120351211	chr12:120351211:T:G	3.669e-07	-1.04497	-1.02847
120351288	chr12:120351288:C:A	3.79465e-06	-2.2364e-10	0.262818
120351694	chr12:120351694:T:C	6.48837e-07	-0.383788	-1.11956
120352076	chr12:120352076:G:A	7.97368e-07	-2.2364e-10	-1.29721
120352318	chr12:120352318:T:G	8.46402e-07	-2.2364e-10	-1.23754
120352546	chr12:120352546:TAAGCA:T	6.3894e-07	-0.208267	-1.31045
120352701	chr12:120352701:G:A	8.02017e-07	-2.2364e-10	-1.2914
120353239	chr12:120353239:G:A	6.29384e-07	-0.273968	-1.25982
120353394	chr12:120353394:G:A	2.45556e-07	-1.54341	-0.931593
120353578	chr12:120353578:G:A	2.7333e-06	-2.2364e-10	-0.0652636
120353681	chr12:120353681:T:C	2.85923e-07	-1.3313	-0.991501
120353872	chr12:120353872:G:A	8.80205e-07	-2.2364e-10	-1.19837
120354087	chr12:120354087:T:C	7.93551e-07	-2.2364e-10	-1.30201
120354678	chr12:120354678:G:A	7.20561e-07	-2.2364e-10	-1.3985
120354713	chr12:120354713:G:A	7.3688e-07	-2.2364e-10	-1.3761
120354918	chr12:120354918:C:G	2.07476e-07	-1.3354	-1.30811
120355143	chr12:120355143:C:T	1.01385e-06	-2.2364e-10	-1.05702
120355165	chr12:120355165:G:A	1.84249e-06	-2.2364e-10	-0.459659
120355998	chr12:120355998:G:A	1.15762e-06	-2.2364e-10	-0.924406
120356620	chr12:120356620:C:G	2.57334e-06	-2.2364e-10	-0.125568
120356850	chr12:120356850:T:C	2.43684e-07	-1.26119	-1.22147
120357215	chr12:120357215:C:T	8.23508e-07	-2.2364e-10	-1.26496
120358106	chr12:120358106:T:C	1.0011e-06	-2.2364e-10	-1.06968
120358173	chr12:120358173:C:G	9.66287e-07	-2.2364e-10	-1.10507
120358309	chr12:120358309:T:C	2.3294e-07	-1.3677	-1.16005
120358429	chr12:120358429:A:G	2.24999e-07	-1.23198	-1.33045
120358513	chr12:120358513:A:G	1.40303e-06	-2.2364e-10	-0.732137
120358605	chr12:120358605:T:C	2.47054e-06	0.0420106	-0.208348
120358647	chr12:120358647:G:A	4.93453e-06	-2.2364e-10	0.525484
120358696	chr12:120358696:G:A	3.53633e-06	0.192316	-7.29212e-10
120358806	chr12:120358806:G:C	2.06959e-07	-1.40996	-1.23605
120358900	chr12:120358900:T:A	2.35932e-07	-1.11706	-1.39792
120359325	chr12:120359325:G:A	2.97102e-07	-1.28436	-1.0001
120360081	chr12:120360081:G:A	8.01198e-07	-2.2364e-10	-1.29242
120360657	chr12:120360657:T:A	2.65108e-07	-1.24928	-1.14911
120361077	chr12:120361077:T:TA	2.83357e-07	-1.21816	-1.11366
120361481	chr12:120361481:G:C	2.74326e-07	-1.20928	-1.15493
120362426	chr12:120362426:C:T	1.3157e-06	0.146403	-0.942804
120362522	chr12:120362522:A:G	2.23422e-07	-1.28537	-1.2841
120362740	chr12:120362740:G:A	5.2817e-07	-1.60531	-0.103802
120362793	chr12:120362793:A:T	7.97442e-07	-2.2364e-10	-1.29712
120362893	chr12:120362893:T:A	6.12033e-07	-1.39708	-0.164661
120363020	chr12:120363020:A:G	1.9836e-07	-1.38243	-1.30602
120363585	chr12:120363585:GT:G	7.49545e-07	-2.2364e-10	-1.35906
120363857	chr12:120363857:T:C	9.15696e-07	-2.2364e-10	-1.15884
120363938	chr12:120363938:A:T	7.15946e-07	-2.2364e-10	-1.40493
120364143	chr12:120364143:C:T	8.12386e-07	-2.2364e-10	-1.27855
120364215	chr12:120364215:G:A	2.54969e-07	-1.58645	-0.850935
120364855	chr12:120364855:A:G	7.92161e-07	-2.2364e-10	-1.30376
120364947	chr12:120364947:A:G	8.09197e-07	-2.2364e-10	-1.28249
120365165	chr12:120365165:C:A	2.65528e-07	-1.60127	-0.795538
120365980	chr12:120365980:C:T	1.34381e-06	-0.107407	-0.667855
120366891	chr12:120366891:C:T	6.97951e-07	-1.43038	-7.29212e-10
120367401	chr12:120367401:G:A	2.25024e-06	-2.2364e-10	-0.259739
120367637	chr12:120367637:A:T	5.13705e-06	-2.2364e-10	0.565704
120368745	chr12:120368745:G:T	7.39424e-07	-2.2364e-10	-1.37266
120368776	chr12:120368776:G:A	1.02403e-06	-2.2364e-10	-1.04703
120369613	chr12:120369613:G:A	8.59686e-07	-2.2364e-10	-1.22196
120369791	chr12:120369791:T:C	7.15924e-07	-2.2364e-10	-1.40496
120370172	chr12:120370172:C:T	6.71574e-07	-0.764542	-0.704363
120370504	chr12:120370504:C:G	5.49368e-06	-2.2364e-10	0.632825
120370929	chr12:120370929:T:C	2.55243e-07	-1.62535	-0.810967
120370933	chr12:120370933:G:A	2.5548e-07	-1.62306	-0.812323
120371072	chr12:120371072:C:T	8.12011e-07	-2.2364e-10	-1.27902
120371326	chr12:120371326:C:A	7.16116e-07	-2.2364e-10	-1.40469
120371388	chr12:120371388:A:G	4.24732e-07	-1.20675	-0.720315
120372390	chr12:120372390:A:G	7.43466e-07	-2.2364e-10	-1.36721
120372431	chr12:120372431:G:A	3.90893e-07	-0.869224	-1.14087
120372470	chr12:120372470:T:C	3.67459e-07	-0.895985	-1.17593
120372491	chr12:120372491:T:C	7.16069e-07	-2.2364e-10	-1.40475
120372650	chr12:120372650:A:AT	7.16766e-07	-2.2364e-10	-1.40378
120373156	chr12:120373156:A:G	7.16726e-07	-2.2364e-10	-1.40384
120373262	chr12:120373262:C:T	1.96378e-07	-1.32783	-1.37066
120373286	chr12:120373286:G:A	8.90887e-07	-2.2364e-10	-1.18631
120373660	chr12:120373660:T:A	7.42509e-07	-2.2364e-10	-1.36849
120374545	chr12:120374545:C:T	1.44386e-06	-2.2364e-10	-0.703453
120374576	chr12:120374576:C:T	2.98682e-06	-2.2364e-10	0.0234343
120374781	chr12:120374781:T:C	1.99959e-07	-1.2761	-1.40432
120375241	chr12:120375241:C:T	1.7303e-06	-2.2364e-10	-0.522478
120375323	chr12:120375323:G:T	2.27979e-07	-1.24009	-1.30919
120376118	chr12:120376118:T:C	3.35846e-07	-1.63051	-0.531368
120377701	chr12:120377701:A:G	4.21702e-07	-1.62485	-0.309378
120378024	chr12:120378024:A:G	7.16263e-07	-2.2364e-10	-1.40448
120378854	chr12:120378854:C:T	7.21066e-07	-2.2364e-10	-1.3978
120378926	chr12:120378926:G:A	7.16834e-07	-2.2364e-10	-1.40368
120379315	chr12:120379315:AG:A	5.71551e-07	-1.63018	-7.29212e-10
120379320	chr12:120379320:G:A	7.16269e-07	-2.2364e-10	-1.40447
120379548	chr12:120379548:G:A	7.11295e-07	-1.41144	-7.29212e-10
120379745	chr12:120379745:G:A	2.58747e-06	-2.2364e-10	-0.120095
120380003	chr12:120380003:T:C	2.08304e-06	-1.59851	1.26157
120380070	chr12:120380070:T:C	1.02737e-06	-1.60535	0.561581
120380388	chr12:120380388:A:T	7.16013e-07	-2.2364e-10	-1.40483
120380452	chr12:120380452:C:T	2.02334e-07	-1.35548	-1.31313
120380575	chr12:120380575:C:T	8.12411e-07	-2.2364e-10	-1.27852
120380905	chr12:120380905:A:G	2.75243e-06	-2.2364e-10	-0.0582889
120381016	chr12:120381016:G:A	7.45075e-07	-2.2364e-10	-1.36504
120381117	chr12:120381117:A:G	2.17291e-07	-1.5883	-1.00899
120381245	chr12:120381245:T:G	3.58635e-06	-2.2364e-10	0.206361
120381284	chr12:120381284:G:A	7.2045e-07	-2.2364e-10	-1.39865
120381422	chr12:120381422:C:G	7.95665e-07	-1.56799	0.268635
120382504	chr12:120382504:T:G	5.81451e-06	0.689583	-7.29212e-10
120382689	chr12:120382689:G:A	1.63998e-07	-1.54903	-1.32964
120383334	chr12:120383334:A:G	5.7816e-07	-1.61868	-7.29212e-10
120383536	chr12:120383536:T:C	2.77006e-07	-1.02116	-1.33333
120384205	chr12:120384205:C:T	4.1386e-07	-1.3407	-0.612301
120385551	chr12:120385551:T:C	1.84009e-07	-1.53874	-1.22481
120385798	chr12:120385798:T:C	5.90762e-07	-1.59712	-7.29212e-10
120385835	chr12:120385835:T:C	1.71462e-06	-2.2364e-10	-0.531585
120385919	chr12:120385919:C:G	3.37627e-07	-1.20681	-0.949773
120386522	chr12:120386522:G:A	6.15452e-07	-1.55617	-7.29212e-10
120386620	chr12:120386620:T:C	1.67776e-07	-1.62726	-1.22863
120386771	chr12:120386771:C:T	3.2136e-07	-1.60693	-0.599041
120387806	chr12:120387806:T:C	2.43109e-07	-1.17879	-1.30623
120387890	chr12:120387890:C:T	2.07214e-06	-2.2364e-10	-0.342193
120388187	chr12:120388187:C:T	7.32196e-07	-2.2364e-10	-1.38248
120388527	chr12:120388527:C:T	3.59468e-06	0.208681	-7.29212e-10
120389546	chr12:120389546:C:T	2.31806e-06	-2.2364e-10	-0.230042
120389947	chr12:120389947:G:A	1.45092e-07	-1.59787	-1.4033
120389952	chr12:120389952:G:A	1.59908e-07	-1.56542	-1.33851
120390031	chr12:120390031:G:A	1.73128e-07	-1.58725	-1.23725
120390201	chr12:120390201:T:C	6.60813e-07	-1.48506	-7.29212e-10
120390793	chr12:120390793:GGGAA:G	4.90699e-07	-1.57027	-0.212432
120391572	chr12:120391572:C:T	2.07258e-06	-2.2364e-10	-0.34198
120391785	chr12:120391785:T:TG	1.46192e-06	-2.2364e-10	-0.691024
120392464	chr12:120392464:C:G	2.19797e-07	-1.39049	-1.19533
120393080	chr12:120393080:A:G	3.35586e-06	-2.2364e-10	0.139934
120393081	chr12:120393081:C:T	3.53018e-06	-2.2364e-10	0.190576
120393082	chr12:120393082:A:G	3.35033e-06	-2.2364e-10	0.138285
120393674	chr12:120393674:T:C	1.5989e-06	-1.61673	1.01528
120394343	chr12:120394343:C:T	1.8481e-07	-1.4063	-1.3529
120395096	chr12:120395096:G:A	1.14542e-06	-2.2364e-10	-0.935003
120395196	chr12:120395196:T:C	1.27667e-06	-2.2364e-10	-0.82652
120395343	chr12:120395343:G:A	1.41645e-07	-1.62239	-1.40281
120395466	chr12:120395466:T:G	7.34479e-07	-2.2364e-10	-1.37937
120396114	chr12:120396114:C:G	7.18698e-07	-2.2364e-10	-1.40109
120396594	chr12:120396594:C:T	7.20765e-07	-2.2364e-10	-1.39822
120396629	chr12:120396629:C:T	8.65145e-07	-0.961994	-0.253638
120396687	chr12:120396687:G:A	7.61784e-07	-2.2364e-10	-1.34287
120397105	chr12:120397105:T:C	7.31565e-07	-2.2364e-10	-1.38334
120397296	chr12:120397296:G:C	9.52018e-07	-2.2364e-10	-1.11995
120397689	chr12:120397689:C:T	1.69682e-07	-1.46001	-1.38459
120398084	chr12:120398084:C:G	3.29734e-06	0.540765	-0.418423
120398240	chr12:120398240:A:T	7.49628e-07	-2.2364e-10	-1.35895
120398298	chr12:120398298:C:T	4.08798e-06	-2.2364e-10	0.337278
120398453	chr12:120398453:A:AGAGAGGACAG	1.04724e-06	-2.2364e-10	-1.02461
120398490	chr12:120398490:A:G	1.96172e-07	-1.3208	-1.37873
120398795	chr12:120398795:A:G	2.5931e-06	-2.2364e-10	-0.117919
120398915	chr12:120398915:G:C	5.71663e-07	-1.62998	-7.29212e-10
120399004	chr12:120399004:C:T	9.23321e-07	-2.2364e-10	-1.15055
120399093	chr12:120399093:A:G	7.95373e-07	-2.2364e-10	-1.29972
120399345	chr12:120399345:A:G	3.12425e-06	-2.2364e-10	0.0684189
120399612	chr12:120399612:T:C	2.80401e-07	-1.62499	-0.717312
120399998	chr12:120399998:G:T	3.0846e-07	-1.61962	-0.627321
120400502	chr12:120400502:C:T	5.92776e-07	-1.59371	-7.29212e-10
120401035	chr12:120401035:A:G	1.45719e-05	-2.2364e-10	1.60832
120401279	chr12:120401279:A:G	5.87399e-07	-1.60282	-7.29212e-10
120401431	chr12:120401431:A:G	7.19782e-07	-2.2364e-10	-1.39958
120401660	chr12:120401660:A:C	1.7428e-05	-2.2364e-10	1.78731
120401744	chr12:120401744:C:T	6.17802e-07	-1.55236	-7.29212e-10
120402080	chr12:120402080:T:C	1.26499e-06	-2.2364e-10	-0.835712
120402197	chr12:120402197:C:T	2.90502e-07	-1.6022	-0.704714
120402205	chr12:120402205:T:C	1.23857e-06	-2.2364e-10	-0.85682
120402271	chr12:120402271:C:T	8.29744e-07	-1.25741	-7.29212e-10
120402719	chr12:120402719:G:T	2.3186e-07	-1.24731	-1.28508
120402826	chr12:120402826:A:C	9.91902e-06	-2.2364e-10	1.22368
120403059	chr12:120403059:A:G	1.78127e-07	-1.42316	-1.37287
120403163	chr12:120403163:G:A	4.70606e-06	-2.2364e-10	0.478077
120403551	chr12:120403551:G:A	8.53579e-07	-2.2364e-10	-1.22909
120403556	chr12:120403556:C:T	8.88155e-07	-2.2364e-10	-1.18938
120403731	chr12:120403731:G:A	2.07395e-07	-1.36504	-1.27886
120403829	chr12:120403829:A:G	5.43105e-07	-1.26744	-0.413784
120404248	chr12:120404248:T:C	2.34558e-07	-1.11613	-1.4047
120404684	chr12:120404684:AAAT:A	1.23716e-06	-2.2364e-10	-0.857959
120404929	chr12:120404929:C:G	8.16858e-07	-1.03665	-0.236412
120404956	chr12:120404956:C:T	2.13619e-07	-1.21312	-1.40122
120405294	chr12:120405294:G:A	8.32122e-07	-1.25455	-7.29212e-10
120405444	chr12:120405444:T:C	1.73508e-07	-1.53893	-1.28338
120405479	chr12:120405479:C:A	9.34451e-07	-2.2364e-10	-1.13857
120406177	chr12:120406177:CT:C	7.56944e-07	-2.2364e-10	-1.34924
120406817	chr12:120406817:A:T	2.20302e-07	-1.53987	-1.04366
120407067	chr12:120407067:C:T	1.05918e-06	-2.2364e-10	-1.01328
120407343	chr12:120407343:A:G	1.42782e-07	-1.61224	-1.40497
120407639	chr12:120407639:G:A	8.09071e-07	-2.2364e-10	-1.28264
120407904	chr12:120407904:T:C	3.058e-06	-2.2364e-10	0.0469867
120408236	chr12:120408236:G:T	2.04033e-07	-1.41699	-1.24326
120408410	chr12:120408410:G:A	6.27099e-07	-1.53742	-7.29212e-10
120408876	chr12:120408876:C:T	9.13495e-07	-1.07484	-0.0864102
120409442	chr12:120409442:G:C	1.56392e-07	-1.58845	-1.33771
120410064	chr12:120410064:A:G	9.19702e-07	-2.2364e-10	-1.15448
120410187	chr12:120410187:G:A	2.04966e-07	-1.27234	-1.38334
120410603	chr12:120410603:C:T	7.36135e-07	-2.2364e-10	-1.37712
120410713	chr12:120410713:A:G	1.69195e-07	-1.47121	-1.37627
120410925	chr12:120410925:A:G	6.53742e-06	-2.2364e-10	0.806768
120411061	chr12:120411061:T:G	1.97004e-07	-1.47044	-1.22487
120411547	chr12:120411547:G:A	1.70673e-07	-1.55053	-1.28825
120411580	chr12:120411580:C:T	2.48995e-07	-1.5374	-0.923697
120411944	chr12:120411944:G:A	8.27978e-07	-2.2364e-10	-1.25954
120412215	chr12:120412215:A:G	3.74585e-07	-1.22728	-0.825428
120412621	chr12:120412621:C:T	8.1305e-07	-2.2364e-10	-1.27774
120412654	chr12:120412654:A:T	2.40757e-07	-1.2482	-1.24654
120412728	chr12:120412728:CCAG:C	1.89757e-07	-1.33465	-1.39813
120412749	chr12:120412749:A:G	1.98316e-07	-1.28391	-1.40476
120412786	chr12:120412786:G:A	8.04565e-07	-1.26718	-0.0210441
120412948	chr12:120412948:C:T	1.88951e-07	-1.33204	-1.40501
120413673	chr12:120413673:G:A	7.77227e-07	-1.3228	-7.29212e-10
120414621	chr12:120414621:G:A	1.1696e-06	-2.2364e-10	-0.914116
120415018	chr12:120415018:C:T	2.01042e-07	-1.57733	-1.09769
120415145	chr12:120415145:T:C	1.61725e-07	-1.53585	-1.35678
120415496	chr12:120415496:C:T	1.82266e-06	-2.2364e-10	-0.470479
120415754	chr12:120415754:A:G	2.11351e-07	-1.31053	-1.31448
120416761	chr12:120416761:G:A	1.88496e-07	-1.54609	-1.19336
120417351	chr12:120417351:T:C	1.44917e-07	-1.59888	-1.40348
120417906	chr12:120417906:C:T	1.9692e-07	-1.55358	-1.14215
120417952	chr12:120417952:A:G	7.17489e-07	-2.2364e-10	-1.40277
120418038	chr12:120418038:C:G	1.44993e-07	-1.5972	-1.40465
120418305	chr12:120418305:C:T	2.95656e-07	-1.53003	-0.759306
120418336	chr12:120418336:T:C	2.33587e-07	-1.12035	-1.40462
120418411	chr12:120418411:C:T	2.09248e-05	-2.2364e-10	1.97016
120418529	chr12:120418529:T:C	2.29094e-07	-1.13994	-1.40446
120418693	chr12:120418693:A:G	2.02435e-06	-2.2364e-10	-0.365526
120418930	chr12:120418930:T:C	1.58126e-06	-2.2364e-10	-0.612555
120419012	chr12:120419012:C:T	2.09884e-07	-1.60243	-1.02954
120419071	chr12:120419071:T:A	1.92592e-07	-1.31353	-1.40443
120419646	chr12:120419646:C:T	1.73289e-07	-1.50683	-1.31674
120419726	chr12:120419726:T:C	2.54305e-07	-1.60214	-0.837851
120420475	chr12:120420475:TAGTC:T	3.87379e-07	-1.57617	-0.442957
120420893	chr12:120420893:A:G	1.84539e-05	-2.2364e-10	1.8445
120421169	chr12:120421169:G:A	1.41159e-07	-1.62363	-1.40501
120421183	chr12:120421183:AG:A	2.39597e-07	-1.55505	-0.94452
120421385	chr12:120421385:T:G	1.13152e-06	-2.2364e-10	-0.947208
120421614	chr12:120421614:C:T	4.52179e-07	-1.56856	-0.295891
120422719	chr12:120422719:C:T	1.45463e-07	-1.60234	-1.39627
120422742	chr12:120422742:G:C	2.96573e-06	-2.2364e-10	0.0163502
120423071	chr12:120423071:A:G	8.90404e-07	-2.2364e-10	-1.18685
120423574	chr12:120423574:G:A	8.73217e-07	-2.2364e-10	-1.20635
120423801	chr12:120423801:T:C	8.49442e-07	0.152201	-1.38615
120424249	chr12:120424249:A:T	9.14785e-07	-1.15984	-7.29212e-10
120424541	chr12:120424541:A:T	1.53732e-07	-1.62766	-1.31565
120424671	chr12:120424671:G:A	2.63933e-07	-1.60336	-0.79948
120424729	chr12:120424729:A:G	1.66728e-07	-1.52996	-1.33221
120424913	chr12:120424913:T:C	2.09128e-07	-1.45013	-1.18546
120425071	chr12:120425071:G:A	7.38415e-07	-2.2364e-10	-1.37402
120425306	chr12:120425306:G:A	7.25944e-07	-2.2364e-10	-1.39106
120425340	chr12:120425340:A:G	7.26403e-07	-2.2364e-10	-1.39042
120425341	chr12:120425341:C:T	8.48617e-07	-2.2364e-10	-1.23492
120425368	chr12:120425368:T:C	5.93539e-07	-1.59243	-7.29212e-10
120425432	chr12:120425432:A:T	2.04408e-07	-1.4705	-1.18792
120425619	chr12:120425619:G:A	2.06545e-07	-1.44609	-1.20192
120425681	chr12:120425681:G:A	1.7117e-07	-1.52757	-1.30831
120426046	chr12:120426046:C:T	5.71409e-07	-1.63042	-7.29212e-10
120426111	chr12:120426111:T:C	2.08226e-07	-1.46049	-1.17942
120426164	chr12:120426164:T:C	3.19573e-07	-0.821531	-1.39001
120426536	chr12:120426536:C:T	5.5808e-07	-1.60951	-0.0445191
120426659	chr12:120426659:C:A	5.84311e-07	-1.6081	-7.29212e-10
120426743	chr12:120426743:G:A	1.02837e-05	-2.2364e-10	1.25979
120427234	chr12:120427234:C:T	1.07649e-06	-2.2364e-10	-0.997071
120427779	chr12:120427779:G:T	8.42926e-07	-2.2364e-10	-1.24165
120428022	chr12:120428022:T:C	7.18116e-07	-2.2364e-10	-1.4019
120428073	chr12:120428073:T:C	8.09757e-07	-2.2364e-10	-1.2818
120428208	chr12:120428208:C:T	1.78538e-07	-1.48686	-1.30686
120428209	chr12:120428209:G:A	1.89221e-06	-2.2364e-10	-0.433026
120428246	chr12:120428246:G:A	8.28878e-07	-2.2364e-10	-1.25846
120428425	chr12:120428425:G:A	1.37338e-05	-2.2364e-10	1.54909
120428862	chr12:120428862:A:C	9.91255e-07	-2.2364e-10	-1.07956
120429193	chr12:120429193:A:C	3.75423e-07	-1.62862	-0.421852
120429897	chr12:120429897:T:G	4.54266e-07	-1.62899	-0.23086
120430142	chr12:120430142:A:G	1.6591e-07	-1.50268	-1.3644
120430149	chr12:120430149:A:C	1.67601e-07	-1.5456	-1.31134
120430568	chr12:120430568:C:A	1.80125e-07	-1.49974	-1.28514
120431066	chr12:120431066:G:A	6.61924e-07	-1.48338	-7.29212e-10
120431276	chr12:120431276:T:C	2.31154e-07	-1.2066	-1.32885
120431286	chr12:120431286:T:A	7.17754e-07	-2.2364e-10	-1.4024
120431555	chr12:120431555:G:A	6.00478e-07	-1.5808	-7.29212e-10
120431719	chr12:120431719:T:C	7.25826e-07	-1.39122	-7.29212e-10
120432111	chr12:120432111:C:T	2.30497e-07	-1.6231	-0.915189
120432181	chr12:120432181:T:C	1.86469e-07	-1.47016	-1.28011
120432623	chr12:120432623:G:C	2.52988e-06	-0.142604	-7.29212e-10
120432863	chr12:120432863:G:A	6.0111e-07	-1.57975	-7.29212e-10
120432971	chr12:120432971:G:A	6.15728e-07	-1.55572	-7.29212e-10
120433036	chr12:120433036:ATG:A	7.28371e-07	-2.2364e-10	-1.38772
120433187	chr12:120433187:A:G	7.28129e-07	-2.2364e-10	-1.38805
120433416	chr12:120433416:A:G	1.35964e-05	-2.2364e-10	1.53903
120433706	chr12:120433706:TC:T	1.44112e-07	-1.61391	-1.39403
120434321	chr12:120434321:C:T	1.41537e-07	-1.62642	-1.39955
120434512	chr12:120434512:C:A	7.70858e-07	-2.2364e-10	-1.33102
120434538	chr12:120434538:T:C	1.84227e-06	-2.2364e-10	-0.459773
120434586	chr12:120434586:T:C	3.81251e-06	-2.2364e-10	0.267513
120434676	chr12:120434676:A:G	1.95222e-07	-1.43517	-1.26922
120435360	chr12:120435360:G:A	1.63951e-07	-1.54575	-1.33321
120435453	chr12:120435453:C:T	2.22461e-06	-2.2364e-10	-0.271193
120435893	chr12:120435893:C:T	7.16253e-07	-2.2364e-10	-1.4045
120435923	chr12:120435923:G:A	2.37986e-07	-1.10567	-1.40065
120436397	chr12:120436397:C:T	1.90175e-07	-1.46269	-1.26789
120436592	chr12:120436592:C:A	1.80923e-07	-1.62425	-1.15621
120436709	chr12:120436709:C:A	2.10551e-07	-1.39667	-1.23213
120436723	chr12:120436723:T:C	1.55787e-07	-1.56999	-1.36005
120436756	chr12:120436756:G:C	8.70346e-07	-2.2364e-10	-1.20964
120436817	chr12:120436817:G:A	1.97637e-07	-1.43091	-1.26119
120437653	chr12:120437653:C:T	1.87377e-07	-1.61896	-1.12644
120437972	chr12:120437972:T:C	2.00191e-07	-1.29625	-1.38301
120438262	chr12:120438262:A:C	5.99015e-07	-1.58324	-7.29212e-10
120438691	chr12:120438691:GATTACGTCTCA:G	7.1588e-07	-2.2364e-10	-1.40502
120440757	chr12:120440757:T:C	6.08728e-07	-1.56716	-7.29212e-10
120441249	chr12:120441249:ACT:A	1.44921e-07	-1.59733	-1.40501
120441309	chr12:120441309:A:G	7.64723e-07	-2.2364e-10	-1.33902
120441365	chr12:120441365:A:G	1.00342e-06	-2.2364e-10	-1.06736
120441475	chr12:120441475:TC:T	2.68698e-07	-1.21939	-1.16555
120441491	chr12:120441491:G:A	2.40625e-07	-1.38538	-1.10991
120441658	chr12:120441658:A:G	2.41942e-07	-1.29058	-1.19925
120441676	chr12:120441676:C:T	6.11641e-07	-1.56238	-7.29212e-10
120441678	chr12:120441678:A:G	5.8858e-07	-1.60082	-7.29212e-10
120442330	chr12:120442330:C:T	2.11348e-07	-1.47777	-1.14725
120442593	chr12:120442593:C:T	9.63433e-07	-2.2364e-10	-1.10803
120442621	chr12:120442621:C:T	1.26787e-06	-2.2364e-10	-0.833437
120442675	chr12:120442675:A:G	1.26748e-06	-2.2364e-10	-0.833741
120442763	chr12:120442763:C:T	9.13816e-07	-2.2364e-10	-1.1609
120442769	chr12:120442769:A:G	2.06886e-07	-1.31086	-1.3355
120442904	chr12:120442904:G:A	7.30949e-07	-1.38419	-7.29212e-10
120443485	chr12:120443485:G:A	6.03343e-07	-0.171345	-1.4047
120444414	chr12:120444414:G:T	2.09452e-07	-1.26541	-1.36862
120444461	chr12:120444461:AAAG:A	2.08069e-07	-1.27722	-1.36344
120445032	chr12:120445032:TAC:T	2.29403e-07	-1.43211	-1.11094
120445435	chr12:120445435:G:A	1.66275e-05	-2.2364e-10	1.74029
120445879	chr12:120445879:A:C	7.78336e-07	-2.2364e-10	-1.32137
120446397	chr12:120446397:G:A	7.78678e-07	-2.2364e-10	-1.32093
120446488	chr12:120446488:C:T	6.1724e-07	-1.55327	-7.29212e-10
120446525	chr12:120446525:C:T	2.24319e-07	-1.45652	-1.10894
120447109	chr12:120447109:C:T	7.16227e-07	-2.2364e-10	-1.40453
120447869	chr12:120447869:T:C	1.29827e-06	-2.2364e-10	-0.809738
120448024	chr12:120448024:G:A	3.1854e-06	-2.2364e-10	0.0878035
120448860	chr12:120448860:G:A	6.61623e-07	-1.48383	-7.29212e-10
120449031	chr12:120449031:T:C	8.67064e-07	-2.2364e-10	-1.21342
120449105	chr12:120449105:A:G	5.66625e-07	-0.238067	-1.40077
120449267	chr12:120449267:T:C	1.15403e-06	-2.2364e-10	-0.927511
120449714	chr12:120449714:T:C	1.32611e-06	-2.2364e-10	-0.788522
120449847	chr12:120449847:C:T	6.95069e-07	-1.43452	-7.29212e-10
120450421	chr12:120450421:AT:A	1.04306e-06	-2.2364e-10	-1.02861
120450621	chr12:120450621:A:G	5.77671e-07	-0.215983	-1.40354
120450707	chr12:120450707:C:A	1.64786e-07	-1.50304	-1.37085
120450816	chr12:120450816:A:C	2.00568e-07	-1.28984	-1.38754
120450940	chr12:120450940:G:A	1.31798e-06	-2.2364e-10	-0.794674
120450959	chr12:120450959:T:C	1.77114e-07	-1.47109	-1.33064
120451347	chr12:120451347:A:G	5.15106e-07	-0.351738	-1.38242
120453141	chr12:120453141:CAAAG:C	1.95844e-07	-1.32472	-1.37649
120453398	chr12:120453398:T:G	3.0562e-07	-1.48862	-0.76757
120453513	chr12:120453513:T:C	1.2932e-06	-2.2364e-10	-0.813653
120453714	chr12:120453714:G:C	1.27565e-06	-2.2364e-10	-0.827317
120453757	chr12:120453757:G:A	5.76428e-07	-1.62168	-7.29212e-10
120453940	chr12:120453940:C:T	7.17192e-07	-2.2364e-10	-1.40319
120453941	chr12:120453941:A:G	7.19689e-07	-2.2364e-10	-1.39971
120454086	chr12:120454086:A:C	8.81529e-07	-2.2364e-10	-1.19687
120454390	chr12:120454390:G:C	2.0609e-07	-1.24633	-1.40389
120454444	chr12:120454444:G:A	6.07034e-07	-0.167202	-1.40274
120455492	chr12:120455492:C:T	8.99344e-07	-2.2364e-10	-1.17686
120455627	chr12:120455627:G:C	6.89038e-07	-1.44323	-7.29212e-10
120455772	chr12:120455772:G:A	5.82503e-07	-0.211118	-1.40008
120455924	chr12:120455924:G:A	8.45464e-07	-2.2364e-10	-1.23864
120456515	chr12:120456515:G:A	3.42767e-07	-0.753465	-1.38801
120456702	chr12:120456702:C:T	8.93868e-07	-2.2364e-10	-1.18297
120456882	chr12:120456882:C:T	2.36707e-07	-1.1281	-1.3836
120456937	chr12:120456937:C:G	1.34216e-06	-2.2364e-10	-0.776497
120457723	chr12:120457723:A:T	1.15978e-05	1.38004	-7.29212e-10
120457946	chr12:120457946:A:G	2.601e-07	-1.04574	-1.37172
120457956	chr12:120457956:C:T	7.16097e-07	-2.2364e-10	-1.40471
120459424	chr12:120459424:G:A	1.30255e-06	-2.2364e-10	-0.806452
120459593	chr12:120459593:A:G	8.62804e-07	-2.2364e-10	-1.21834
120459756	chr12:120459756:C:T	5.98747e-07	-0.17905	-1.40464
120459849	chr12:120459849:T:C	5.72849e-07	-0.227219	-1.40069
120459969	chr12:120459969:T:G	1.27162e-06	-2.2364e-10	-0.830481
120460241	chr12:120460241:G:A	1.96399e-05	-2.2364e-10	1.90679
120460628	chr12:120460628:G:A	1.08919e-06	-2.2364e-10	-0.985337
120460629	chr12:120460629:C:T	5.74836e-07	-1.62444	-7.29212e-10
120460788	chr12:120460788:A:C	2.08456e-07	-1.25328	-1.38552
120460935	chr12:120460935:A:G	4.74666e-07	-0.411782	-1.40414
120461188	chr12:120461188:T:C	6.35583e-07	-1.52399	-7.29212e-10
120461202	chr12:120461202:C:T	7.15979e-07	-2.2364e-10	-1.40488
120461386	chr12:120461386:C:T	6.04557e-07	-1.57403	-7.29212e-10
120461718	chr12:120461718:G:C	9.78996e-07	-2.2364e-10	-1.092
120462306	chr12:120462306:C:T	1.34391e-05	-2.2364e-10	1.52739
120462471	chr12:120462471:C:T	2.25503e-07	-1.4661	-1.0941
120462751	chr12:120462751:T:G	2.06076e-07	-1.28676	-1.36352
120463242	chr12:120463242:G:A	6.07186e-07	-1.56969	-7.29212e-10
120463392	chr12:120463392:A:ACT	5.3801e-07	-0.285686	-1.40497
120463463	chr12:120463463:C:T	1.62196e-07	-1.57731	-1.31242
120463891	chr12:120463891:G:A	1.72616e-06	-2.2364e-10	-0.524872
120463962	chr12:120463962:G:A	6.60891e-07	-1.48494	-7.29212e-10
120464204	chr12:120464204:T:C	5.76402e-07	-0.226937	-1.39479
120464308	chr12:120464308:C:T	2.11625e-07	-1.42607	-1.19764
120464364	chr12:120464364:A:G	1.31508e-06	-2.2364e-10	-0.796878
120464408	chr12:120464408:GC:G	6.0689e-07	-1.57018	-7.29212e-10
120464476	chr12:120464476:T:C	2.11876e-07	-1.24537	-1.37716
120464962	chr12:120464962:T:C	8.89459e-07	-2.2364e-10	-1.18792
120465199	chr12:120465199:C:T	1.00967e-05	-2.2364e-10	1.24144
120465244	chr12:120465244:ATCT:A	1.60316e-07	-1.60095	-1.30043
120465354	chr12:120465354:A:G	2.48861e-07	-1.13212	-1.32951
120465376	chr12:120465376:T:C	2.33433e-07	-1.12994	-1.3957
120465952	chr12:120465952:G:A	1.31776e-06	-2.2364e-10	-0.79484
120466133	chr12:120466133:G:A	2.20605e-07	-1.45753	-1.12463
120466614	chr12:120466614:G:C	1.28229e-06	-2.2364e-10	-0.822125
120466776	chr12:120466776:T:G	1.31776e-06	-2.2364e-10	-0.79484
120467008	chr12:120467008:T:C	7.58385e-07	-2.2364e-10	-1.34734
120467411	chr12:120467411:G:T	7.07027e-07	-1.41746	-7.29212e-10
120468481	chr12:120468481:A:C	7.17438e-07	-2.2364e-10	-1.40284
120468584	chr12:120468584:C:T	9.00225e-07	-2.2364e-10	-1.17588
120468620	chr12:120468620:G:A	2.08912e-06	-2.2364e-10	-0.334029
120469107	chr12:120469107:G:A	6.70172e-07	-0.0758977	-1.3951
120469468	chr12:120469468:G:T	2.71374e-07	-1.03524	-1.33979
120469506	chr12:120469506:T:A	5.93738e-07	-1.59209	-7.29212e-10
120469529	chr12:120469529:C:T	5.99706e-07	-1.58209	-7.29212e-10
120470010	chr12:120470010:A:G	9.01825e-07	-1.17411	-7.29212e-10
120470159	chr12:120470159:G:A	7.83291e-07	-1.31502	-7.29212e-10
120470582	chr12:120470582:C:G	7.17478e-07	-2.2364e-10	-1.40279
120470611	chr12:120470611:G:A	1.2631e-06	-2.2364e-10	-0.837203
120470831	chr12:120470831:G:A	7.30937e-07	-2.2364e-10	-1.3842
120471155	chr12:120471155:G:A	2.54877e-07	-1.38788	-1.04987
120471890	chr12:120471890:C:T	2.50499e-07	-1.40241	-1.05266
120472201	chr12:120472201:C:T	2.58218e-07	-1.3873	-1.03743
120472622	chr12:120472622:C:A	1.49998e-06	-2.2364e-10	-0.665319
120472718	chr12:120472718:G:A	6.04029e-07	-1.57491	-7.29212e-10
120472827	chr12:120472827:C:A	6.48486e-07	-0.260855	-1.24303
120473010	chr12:120473010:C:T	2.61111e-07	-1.38893	-1.02466
120473581	chr12:120473581:G:A	1.56109e-06	-2.2364e-10	-0.625391
120473983	chr12:120473983:G:A	2.1435e-07	-1.31196	-1.29896
120474407	chr12:120474407:G:A	2.38541e-07	-1.25571	-1.24828
120474470	chr12:120474470:C:A	1.17627e-06	-2.2364e-10	-0.908425
120474731	chr12:120474731:C:T	3.36308e-07	-1.51588	-0.644626
120475574	chr12:120475574:A:G	7.10116e-07	-1.4131	-7.29212e-10
120475843	chr12:120475843:G:A	5.76279e-07	-1.62194	-7.29212e-10
120476092	chr12:120476092:G:A	6.01505e-07	-1.57909	-7.29212e-10
120476097	chr12:120476097:G:A	2.28601e-07	-1.39026	-1.1563
120476229	chr12:120476229:C:T	5.68196e-07	-0.231477	-1.40459
120476917	chr12:120476917:TTTTTG:T	7.4002e-07	-2.2364e-10	-1.37185
120476952	chr12:120476952:C:T	7.22232e-07	-2.2364e-10	-1.39618
120477155	chr12:120477155:C:G	1.16971e-06	-2.2364e-10	-0.91402
120477227	chr12:120477227:C:T	2.91562e-06	-2.2364e-10	-0.000691932
120477530	chr12:120477530:C:T	9.13869e-07	-2.2364e-10	-1.16084
120477591	chr12:120477591:A:T	1.65076e-06	-2.2364e-10	-0.569541
120477793	chr12:120477793:T:A	1.43138e-06	-2.2364e-10	-0.712136
120477904	chr12:120477904:C:G	7.36208e-07	-2.2364e-10	-1.37702
120478117	chr12:120478117:T:G	1.65598e-07	-1.46399	-1.40498
120478428	chr12:120478428:T:C	1.96184e-06	-2.2364e-10	-0.396891
120479919	chr12:120479919:T:C	2.17551e-07	-1.37619	-1.21991
120480323	chr12:120480323:A:C	7.24401e-07	-1.39318	-7.29212e-10
120480594	chr12:120480594:C:T	1.51741e-07	-1.55667	-1.39968
120480822	chr12:120480822:C:A	1.13048e-06	-2.2364e-10	-0.948134
120480947	chr12:120480947:C:G	1.87923e-07	-1.36408	-1.37842
120480994	chr12:120480994:C:T	5.20598e-07	-0.320137	-1.40341
120481612	chr12:120481612:G:T	1.59134e-06	-2.2364e-10	-0.606195
120481619	chr12:120481619:A:G	1.27246e-06	-2.2364e-10	-0.829825
120482135	chr12:120482135:G:A	7.41116e-07	-1.37037	-7.29212e-10
120482314	chr12:120482314:T:C	3.55006e-07	-0.784055	-1.32234
120483101	chr12:120483101:A:G	1.48063e-07	-1.57909	-1.4018
120483367	chr12:120483367:C:T	1.399e-05	-2.2364e-10	1.56757
120484019	chr12:120484019:T:C	7.31782e-07	-2.2364e-10	-1.38305
120484140	chr12:120484140:C:A	1.02094e-06	-2.2364e-10	-1.05005
120484205	chr12:120484205:C:T	6.20121e-07	-0.21272	-1.3359
120484475	chr12:120484475:T:C	7.65676e-07	-2.2364e-10	-1.33777
120484592	chr12:120484592:T:C	9.6555e-06	-2.2364e-10	1.19675
120484671	chr12:120484671:A:T	6.04677e-07	-1.57383	-7.29212e-10
120485046	chr12:120485046:G:A	5.82087e-07	-0.304081	-1.30783
120485089	chr12:120485089:T:C	2.11416e-07	-1.43206	-1.19265
120485401	chr12:120485401:G:A	7.53341e-07	-2.2364e-10	-1.35401
120485821	chr12:120485821:A:G	7.77423e-07	-2.2364e-10	-1.32254
120485988	chr12:120485988:T:C	1.01177e-06	-2.2364e-10	-1.05907
120486040	chr12:120486040:A:G	6.33585e-07	-0.229699	-1.29744
120486045	chr12:120486045:A:C	1.53896e-06	-2.2364e-10	-0.639668
120486145	chr12:120486145:C:A	1.86899e-07	-1.44646	-1.3015
120486540	chr12:120486540:C:T	2.44176e-07	-1.10346	-1.37718
120486611	chr12:120486611:C:T	1.3324e-06	-2.2364e-10	-0.783792
120486835	chr12:120486835:C:T	1.73736e-07	-1.46526	-1.35573
120486893	chr12:120486893:A:G	6.24803e-07	-0.236227	-1.30487
120487024	chr12:120487024:G:A	7.1667e-07	-2.2364e-10	-1.40391
120487442	chr12:120487442:G:A	8.0134e-07	-2.2364e-10	-1.29224
120487488	chr12:120487488:G:A	1.07579e-05	-2.2364e-10	1.30486
120487684	chr12:120487684:T:C	6.51443e-07	-0.191257	-1.30808
120487768	chr12:120487768:A:G	6.11286e-07	-0.260621	-1.30234
120487928	chr12:120487928:T:G	6.14188e-07	-1.55823	-7.29212e-10
120487992	chr12:120487992:T:C	1.94552e-07	-1.38696	-1.32087
120488395	chr12:120488395:C:A	1.34391e-05	-2.2364e-10	1.52739
120488478	chr12:120488478:T:C	1.05688e-06	-2.2364e-10	-1.01545
120488516	chr12:120488516:C:G	2.19789e-07	-1.31808	-1.26778
120488645	chr12:120488645:T:C	1.62635e-06	-2.2364e-10	-0.584439
120488678	chr12:120488678:G:A	1.97528e-07	-1.32173	-1.37092
120488794	chr12:120488794:TC:T	7.15888e-07	-2.2364e-10	-1.40501
120488894	chr12:120488894:C:T	1.29177e-06	-2.2364e-10	-0.81476
120489053	chr12:120489053:GA:G	2.74787e-06	-0.0599484	-7.29212e-10
120489186	chr12:120489186:A:G	1.46897e-06	-2.2364e-10	-0.68621
120489187	chr12:120489187:T:C	6.95377e-07	-1.43407	-7.29212e-10
120489995	chr12:120489995:G:A	1.46117e-07	-1.58929	-1.40483
120490023	chr12:120490023:C:T	2.21328e-07	-1.20331	-1.37557
120490151	chr12:120490151:C:T	8.23135e-07	-2.2364e-10	-1.26541
120490269	chr12:120490269:A:G	6.77468e-07	-0.196977	-1.26319
120490782	chr12:120490782:T:A	1.52978e-06	-2.2364e-10	-0.645649
120491949	chr12:120491949:T:C	8.22268e-07	-2.2364e-10	-1.26646
120491971	chr12:120491971:T:C	1.57009e-07	-1.535	-1.38723
120492083	chr12:120492083:T:TC	7.71029e-07	-2.2364e-10	-1.3308
120492243	chr12:120492243:G:A	2.31792e-07	-1.18463	-1.34806
120492995	chr12:120492995:T:G	2.46927e-07	-1.09119	-1.37825
120493032	chr12:120493032:C:T	2.83086e-07	-1.30883	-1.02395
120493105	chr12:120493105:C:T	6.04939e-07	-1.5734	-7.29212e-10
120493372	chr12:120493372:T:C	7.49472e-07	-2.2364e-10	-1.35916
120493871	chr12:120493871:G:A	1.84427e-06	-2.2364e-10	-0.458688
120493953	chr12:120493953:A:G	1.45505e-07	-1.59714	-1.40118
120494263	chr12:120494263:A:G	7.11109e-07	-0.206389	-1.20531
120494773	chr12:120494773:G:A	5.92507e-07	-1.59417	-7.29212e-10
120494848	chr12:120494848:A:C	7.71029e-07	-2.2364e-10	-1.3308
120495289	chr12:120495289:A:C	7.04255e-07	-0.215607	-1.20578
120495302	chr12:120495302:A:G	7.87276e-07	-2.2364e-10	-1.30995
120495332	chr12:120495332:C:T	1.5763e-06	-2.2364e-10	-0.615697
120495370	chr12:120495370:C:A	2.60601e-07	-1.38037	-1.03517
120495414	chr12:120495414:C:T	2.28123e-07	-1.18872	-1.35992
120495736	chr12:120495736:G:C	7.74297e-07	-2.2364e-10	-1.32657
120495804	chr12:120495804:G:A	2.78055e-07	-1.3361	-1.01461
120496043	chr12:120496043:G:T	6.13689e-07	-0.154816	-1.40423
120496174	chr12:120496174:T:C	1.82195e-07	-1.42807	-1.34539
120496604	chr12:120496604:C:T	2.27881e-07	-1.17382	-1.37589
120496665	chr12:120496665:G:A	1.19633e-06	-2.2364e-10	-0.891516
120497175	chr12:120497175:G:A	1.99105e-07	-1.33122	-1.35347
120497727	chr12:120497727:C:T	2.35923e-07	-1.29214	-1.22288
120498840	chr12:120498840:A:G	9.88583e-07	-2.2364e-10	-1.08226
120499283	chr12:120499283:T:A	7.06044e-07	-0.178671	-1.24018
120499537	chr12:120499537:A:G	6.9844e-07	-0.193082	-1.2366
120499991	chr12:120499991:A:G	1.96108e-07	-1.3266	-1.37326
120500160	chr12:120500160:T:A	6.94023e-07	-0.175235	-1.26079
120500290	chr12:120500290:C:T	1.04494e-06	-2.2364e-10	-1.02681
120500404	chr12:120500404:C:T	6.01919e-07	-1.57841	-7.29212e-10
120500605	chr12:120500605:G:A	2.92623e-07	-1.35159	-0.948057
120500783	chr12:120500783:T:C	1.48508e-07	-1.57373	-1.40416
120501837	chr12:120501837:A:G	1.95769e-07	-1.39429	-1.3073
120502173	chr12:120502173:G:A	5.96317e-07	-1.58776	-7.29212e-10
120502179	chr12:120502179:G:A	7.38854e-07	-2.2364e-10	-1.37343
120503061	chr12:120503061:T:A	1.94499e-07	-1.61273	-1.09537
120503078	chr12:120503078:C:T	5.40822e-07	-0.281783	-1.40366
120503123	chr12:120503123:C:T	1.98538e-07	-1.3825	-1.30505
120503412	chr12:120503412:T:C	2.64801e-07	-1.35793	-1.04162
120503641	chr12:120503641:T:C	5.97051e-07	-1.58653	-7.29212e-10
120504124	chr12:120504124:C:T	2.24496e-07	-1.20426	-1.36041
120504262	chr12:120504262:G:A	5.71908e-07	-1.62955	-7.29212e-10
120505034	chr12:120505034:A:G	7.53379e-07	-2.2364e-10	-1.35396
120505108	chr12:120505108:G:C	2.38666e-07	-1.19046	-1.31301
120505148	chr12:120505148:G:A	8.29516e-07	-2.2364e-10	-1.25769
120505638	chr12:120505638:C:A	6.53393e-07	-0.0915453	-1.4048
120505643	chr12:120505643:A:G	7.10668e-07	-0.148338	-1.26399
120505847	chr12:120505847:C:T	2.97654e-07	-1.37489	-0.907703
120505982	chr12:120505982:G:A	2.06074e-07	-1.27419	-1.37611
120506067	chr12:120506067:C:A	7.19818e-07	-2.2364e-10	-1.39953
120506563	chr12:120506563:C:T	7.69377e-07	-2.2364e-10	-1.33295
120506568	chr12:120506568:T:C	7.62766e-07	-2.2364e-10	-1.34158
120506714	chr12:120506714:T:C	6.36849e-07	-0.273756	-1.24824
120506916	chr12:120506916:T:C	2.25485e-07	-1.20673	-1.35355
120507124	chr12:120507124:G:T	7.18075e-07	-2.2364e-10	-1.40195
120507339	chr12:120507339:C:G	7.21284e-07	-2.2364e-10	-1.3975
120507362	chr12:120507362:A:G	2.06755e-07	-1.26087	-1.38613
120507378	chr12:120507378:G:A	5.95197e-07	-1.58964	-7.29212e-10
120508133	chr12:120508133:C:T	5.84465e-07	-1.60783	-7.29212e-10
120508434	chr12:120508434:C:T	5.99898e-07	-1.58177	-7.29212e-10
120508529	chr12:120508529:A:T	1.63996e-06	-2.2364e-10	-0.576103
120508719	chr12:120508719:T:C	1.5027e-07	-1.56369	-1.40241
120508765	chr12:120508765:A:C	2.10148e-07	-1.34067	-1.29005
120508955	chr12:120508955:A:G	7.49822e-07	-2.2364e-10	-1.35869
120508980	chr12:120508980:G:A	7.39958e-07	-1.37194	-7.29212e-10
120509113	chr12:120509113:A:G	2.44507e-07	-1.10835	-1.37094
120509403	chr12:120509403:C:T	6.91951e-07	-0.193073	-1.24594
120509616	chr12:120509616:A:G	2.74676e-07	-1.33592	-1.02702
120509744	chr12:120509744:T:C	7.58031e-07	-2.2364e-10	-1.3478
120509985	chr12:120509985:G:C	2.81947e-07	-1.3469	-0.989914
120510145	chr12:120510145:G:A	7.16846e-07	-2.2364e-10	-1.40367
120510664	chr12:120510664:AGTTAAAAACTAGT:A	6.98517e-07	-1.42957	-7.29212e-10
120510998	chr12:120510998:C:T	6.73967e-07	-0.201931	-1.26342
120511118	chr12:120511118:G:A	7.51161e-07	-2.2364e-10	-1.35691
120511214	chr12:120511214:G:A	7.27608e-07	-2.2364e-10	-1.38877
120511484	chr12:120511484:T:A	7.79429e-07	-2.2364e-10	-1.31997
120511521	chr12:120511521:T:C	7.78217e-07	-2.2364e-10	-1.32152
120511983	chr12:120511983:G:A	2.39578e-05	-2.2364e-10	2.10552
120512005	chr12:120512005:T:A	2.01318e-07	-1.31028	-1.36336
120512446	chr12:120512446:T:C	1.95795e-07	-1.34548	-1.35598
120512530	chr12:120512530:G:A	2.50995e-07	-1.62692	-0.826173
120512725	chr12:120512725:C:G	7.24655e-07	-0.139552	-1.25328
120512864	chr12:120512864:C:T	1.52318e-06	-2.2364e-10	-0.649977
120512904	chr12:120512904:A:G	7.31658e-07	-2.2364e-10	-1.38322
120512910	chr12:120512910:T:C	1.6884e-07	-1.46881	-1.38077
120512986	chr12:120512986:G:C	1.07114e-06	-2.2364e-10	-1.00205
120513275	chr12:120513275:G:A	7.76335e-07	-2.2364e-10	-1.32395
120513566	chr12:120513566:T:C	1.41653e-06	-2.2364e-10	-0.722565
120513584	chr12:120513584:G:A	5.87074e-07	-1.60338	-7.29212e-10
120514432	chr12:120514432:G:A	8.22268e-07	-2.2364e-10	-1.26646
120514490	chr12:120514490:C:T	7.5857e-07	-2.2364e-10	-1.34709
120514505	chr12:120514505:A:C	2.48281e-07	-1.11931	-1.34466
120514507	chr12:120514507:T:C	6.04969e-07	-1.57335	-7.29212e-10
120514819	chr12:120514819:G:C	7.23927e-07	-2.2364e-10	-1.39384
120515241	chr12:120515241:A:G	6.49371e-07	-1.50252	-7.29212e-10
120515508	chr12:120515508:TGAG:T	1.7017e-06	-2.2364e-10	-0.539144
120515768	chr12:120515768:C:A	6.15949e-07	-1.55536	-7.29212e-10
120515955	chr12:120515955:A:G	2.03835e-07	-1.29396	-1.36726
120515985	chr12:120515985:G:A	2.24404e-07	-1.35769	-1.20739
120516230	chr12:120516230:C:T	2.15986e-07	-1.37799	-1.22533
120516687	chr12:120516687:C:T	1.59663e-07	-1.50447	-1.40099
120517181	chr12:120517181:T:C	2.83494e-07	-1.34674	-0.984598
120517844	chr12:120517844:G:A	6.03525e-07	-1.57574	-7.29212e-10
120517943	chr12:120517943:G:A	7.37107e-07	-2.2364e-10	-1.3758
120517961	chr12:120517961:C:T	2.15471e-06	-2.2364e-10	-0.303116
120518071	chr12:120518071:T:C	7.36249e-07	-2.2364e-10	-1.37696
120518637	chr12:120518637:T:C	8.47618e-07	-2.2364e-10	-1.2361
120518693	chr12:120518693:T:C	8.03159e-07	-2.2364e-10	-1.28998
120518844	chr12:120518844:G:A	7.18725e-07	-2.2364e-10	-1.40105
120519160	chr12:120519160:G:A	2.7385e-07	-1.361	-1.00495
120519709	chr12:120519709:A:G	2.56689e-07	-1.07668	-1.35398
120519714	chr12:120519714:T:C	7.57972e-07	-2.2364e-10	-1.34788
120519806	chr12:120519806:G:A	2.11621e-06	-2.2364e-10	-0.321149
120519945	chr12:120519945:C:A	5.84243e-07	-0.211881	-1.39633
120520181	chr12:120520181:C:T	2.37926e-07	-1.12755	-1.37903
120520662	chr12:120520662:G:C	5.96215e-07	-1.58793	-7.29212e-10
120520756	chr12:120520756:C:A	5.88547e-07	-1.60087	-7.29212e-10
120520819	chr12:120520819:T:A	7.48911e-07	-2.2364e-10	-1.35991
120521281	chr12:120521281:G:A	1.85391e-07	-1.37002	-1.38604
120521401	chr12:120521401:G:A	6.28109e-07	-0.191941	-1.34387
120521664	chr12:120521664:G:A	2.7705e-07	-1.27515	-1.07919
120521772	chr12:120521772:A:G	1.97256e-07	-1.34909	-1.34493
120521784	chr12:120521784:C:T	8.98238e-07	-2.2364e-10	-1.17809
120521808	chr12:120521808:G:C	6.05701e-07	-1.57214	-7.29212e-10
120521951	chr12:120521951:T:C	8.91038e-07	-2.2364e-10	-1.18614
120522121	chr12:120522121:C:T	7.56757e-07	-0.145966	-1.20352
120522254	chr12:120522254:C:T	2.2885e-07	-1.6051	-0.940361
120522634	chr12:120522634:T:C	7.54161e-07	-2.2364e-10	-1.35292
120522671	chr12:120522671:G:A	6.15793e-07	-1.55562	-7.29212e-10
120523061	chr12:120523061:A:C	8.21586e-07	-2.2364e-10	-1.26729
120523280	chr12:120523280:T:C	7.4658e-07	-2.2364e-10	-1.36303
120523759	chr12:120523759:T:C	2.25304e-07	-1.20246	-1.35862
120523903	chr12:120523903:G:A	6.6084e-07	-1.48502	-7.29212e-10
120524262	chr12:120524262:T:C	7.35476e-07	-0.154421	-1.22359
120524291	chr12:120524291:C:T	1.46218e-07	-1.59178	-1.40165
120524310	chr12:120524310:C:G	2.00811e-07	-1.30915	-1.36701
120524790	chr12:120524790:C:T	9.66819e-06	1.19807	-7.29212e-10
120524824	chr12:120524824:T:A	5.98758e-07	-1.58367	-7.29212e-10
120524854	chr12:120524854:T:C	7.18447e-07	-2.2364e-10	-1.40144
120525055	chr12:120525055:G:A	6.7577e-07	-0.244193	-1.21848
120525148	chr12:120525148:G:A	8.58386e-07	-2.2364e-10	-1.22348
120525343	chr12:120525343:C:T	5.93317e-07	-1.5928	-7.29212e-10
120525797	chr12:120525797:C:T	5.91992e-07	-1.59504	-7.29212e-10
120525879	chr12:120525879:C:T	7.41849e-07	-2.2364e-10	-1.36938
120526123	chr12:120526123:A:G	5.75256e-07	-1.62371	-7.29212e-10
120526211	chr12:120526211:G:A	2.78782e-07	-1.34314	-1.00495
120526240	chr12:120526240:T:C	1.96376e-07	-1.34967	-1.34882
120526390	chr12:120526390:T:C	1.3789e-06	-2.2364e-10	-0.749489
120526654	chr12:120526654:A:G	7.1921e-07	-2.2364e-10	-1.40038
120526906	chr12:120526906:G:A	5.74772e-07	-0.219796	-1.40476
120526928	chr12:120526928:G:C	2.20602e-06	-2.2364e-10	-0.279584
120526962	chr12:120526962:G:A	1.31867e-06	-2.2364e-10	-0.794147
120527223	chr12:120527223:C:G	8.39301e-07	-2.2364e-10	-1.24596
120527391	chr12:120527391:A:G	7.51856e-07	-2.2364e-10	-1.35598
120527414	chr12:120527414:C:G	9.78455e-07	-2.2364e-10	-1.09255
120529118	chr12:120529118:A:G	2.84149e-07	-1.32408	-1.00495
120529484	chr12:120529484:G:A	1.49176e-07	-1.58932	-1.38409
120529561	chr12:120529561:C:A	1.75849e-07	-1.45824	-1.35066
120529990	chr12:120529990:A:G	1.55615e-06	-2.2364e-10	-0.628561
120530390	chr12:120530390:A:G	6.03219e-07	-1.57625	-7.29212e-10
120530637	chr12:120530637:A:G	8.06575e-07	-2.2364e-10	-1.28573
120530756	chr12:120530756:A:T	2.0309e-07	-1.3238	-1.34108
120530816	chr12:120530816:T:C	7.42139e-07	-2.2364e-10	-1.36899
120530837	chr12:120530837:G:C	8.5649e-07	-2.2364e-10	-1.22569
120530931	chr12:120530931:G:C	8.71985e-07	-2.2364e-10	-1.20776
120531086	chr12:120531086:G:A	5.88266e-07	-1.60135	-7.29212e-10
120531122	chr12:120531122:C:T	2.13334e-06	-2.2364e-10	-0.313086
120531551	chr12:120531551:G:A	7.29079e-07	-2.2364e-10	-1.38675
120531755	chr12:120531755:T:C	8.07575e-07	-2.2364e-10	-1.28449
120532261	chr12:120532261:T:C	7.18981e-07	-2.2364e-10	-1.40069
120532274	chr12:120532274:G:A	2.94969e-07	-1.27158	-1.02008
120532493	chr12:120532493:C:T	1.47252e-06	-2.2364e-10	-0.6838
120532566	chr12:120532566:A:C	6.04665e-07	-1.57386	-7.29212e-10
120532775	chr12:120532775:A:T	1.49504e-06	-2.2364e-10	-0.668618
120532830	chr12:120532830:C:T	5.99966e-07	-1.58166	-7.29212e-10
120532964	chr12:120532964:CTCTGTT:C	6.06165e-07	-0.17138	-1.4
120533371	chr12:120533371:A:T	2.74205e-07	-1.09705	-1.2676
120533614	chr12:120533614:T:C	2.16978e-07	-1.31025	-1.28848
120533617	chr12:120533617:TA:T	1.51934e-06	-2.2364e-10	-0.652497
120533714	chr12:120533714:G:C	6.03344e-07	-1.57604	-7.29212e-10
120533932	chr12:120533932:G:A	8.45768e-07	-2.2364e-10	-1.23828
120534530	chr12:120534530:C:G	6.34388e-07	-1.52587	-7.29212e-10
120534592	chr12:120534592:GCCT:G	1.54934e-06	-2.2364e-10	-0.632947
120534593	chr12:120534593:C:T	9.01296e-07	-1.1747	-7.29212e-10
120535448	chr12:120535448:G:A	7.57248e-07	-2.2364e-10	-1.34884
120535606	chr12:120535606:A:C	8.10859e-07	-2.2364e-10	-1.28044
120535929	chr12:120535929:T:C	1.25897e-06	-1.11228	0.271799
120536088	chr12:120536088:T:C	8.50023e-07	-2.2364e-10	-1.23327
120536372	chr12:120536372:C:G	1.35207e-06	-2.2364e-10	-0.769134
120536379	chr12:120536379:A:T	7.38697e-07	-2.2364e-10	-1.37364
120536707	chr12:120536707:C:T	2.89542e-07	-1.16912	-1.14111
120537608	chr12:120537608:A:C	7.18639e-07	-2.2364e-10	-1.40117
120537640	chr12:120537640:T:A	7.54609e-07	-2.2364e-10	-1.35233
120538441	chr12:120538441:C:T	1.36947e-06	-2.2364e-10	-0.756349
120538453	chr12:120538453:C:T	1.46456e-06	-2.2364e-10	-0.689217
120538822	chr12:120538822:G:A	1.42166e-07	-1.63047	-1.39106
120539578	chr12:120539578:T:C	5.97312e-07	-0.181138	-1.40495
120539801	chr12:120539801:G:T	1.40353e-06	-2.2364e-10	-0.731787
120539995	chr12:120539995:G:A	6.97608e-07	-0.13711	-1.29376
120540350	chr12:120540350:G:A	1.51527e-06	-2.2364e-10	-0.655178
120540686	chr12:120540686:A:G	2.25169e-07	-1.19269	-1.36899
120540898	chr12:120540898:A:G	8.78757e-07	0.104192	-1.30421
120540936	chr12:120540936:A:G	7.06052e-07	-0.161324	-1.25752
120540946	chr12:120540946:C:G	7.80547e-07	-2.2364e-10	-1.31853
120541085	chr12:120541085:G:A	7.43729e-07	-2.2364e-10	-1.36685
120541133	chr12:120541133:A:G	8.27773e-07	-2.2364e-10	-1.25979
120541560	chr12:120541560:G:A	7.18786e-07	-2.2364e-10	-1.40097
120541651	chr12:120541651:G:A	5.99188e-07	-1.58295	-7.29212e-10
120541965	chr12:120541965:C:A	2.6576e-07	-1.08452	-1.31142
120542453	chr12:120542453:G:A	7.49228e-07	-2.2364e-10	-1.35949
120542696	chr12:120542696:G:A	2.27468e-07	-1.18387	-1.36765
120543607	chr12:120543607:A:G	5.49835e-07	-0.299253	-1.36966
120543668	chr12:120543668:T:C	5.81448e-07	-0.253955	-1.35905
120543748	chr12:120543748:C:T	5.99642e-07	-1.5822	-7.29212e-10
120544176	chr12:120544176:G:A	1.30263e-06	-2.2364e-10	-0.806385
120544198	chr12:120544198:G:C	8.48134e-07	-2.2364e-10	-1.23549
120544273	chr12:120544273:A:G	7.18372e-07	-1.40154	-7.29212e-10
120544568	chr12:120544568:G:T	5.93583e-07	-1.59235	-7.29212e-10
120544595	chr12:120544595:T:C	8.61512e-07	-2.2364e-10	-1.21984
120544897	chr12:120544897:G:A	6.40458e-07	-0.114929	-1.40142
120544930	chr12:120544930:G:A	5.76397e-07	-0.259644	-1.36209
120545174	chr12:120545174:GA:G	6.56734e-07	-1.49125	-7.29212e-10
120545273	chr12:120545273:T:C	2.14114e-07	-1.21377	-1.39825
120545436	chr12:120545436:C:T	1.48447e-07	-1.5901	-1.3882
120545705	chr12:120545705:T:C	8.38237e-07	-2.2364e-10	-1.24723
120545778	chr12:120545778:A:G	6.90873e-07	-1.44057	-7.29212e-10
120546068	chr12:120546068:G:A	8.39301e-07	-2.2364e-10	-1.24596
120546829	chr12:120546829:A:C	2.16059e-07	-1.23867	-1.36431
120546972	chr12:120546972:C:T	5.81767e-07	-1.61246	-7.29212e-10
120546975	chr12:120546975:A:C	7.29848e-07	-2.2364e-10	-1.38569
120546979	chr12:120546979:T:G	1.00137e-06	-2.2364e-10	-1.0694
120547533	chr12:120547533:A:G	5.97265e-07	-1.58617	-7.29212e-10
120547959	chr12:120547959:G:A	5.73921e-07	-1.62604	-7.29212e-10
120547975	chr12:120547975:T:C	8.99901e-07	-2.2364e-10	-1.17624
120548363	chr12:120548363:G:GA	7.68715e-07	-2.2364e-10	-1.33381
120548407	chr12:120548407:C:G	1.08381e-06	-2.2364e-10	-0.990292
120548891	chr12:120548891:C:T	5.76399e-07	-1.62173	-7.29212e-10
120548939	chr12:120548939:G:A	7.00504e-07	-0.185032	-1.2417
120548998	chr12:120548998:A:G	2.30371e-07	-1.25265	-1.28619
120549229	chr12:120549229:A:G	7.78248e-07	-2.2364e-10	-1.32148
120549529	chr12:120549529:A:T	7.77939e-07	-2.2364e-10	-1.32188
120549588	chr12:120549588:G:A	2.03276e-07	-1.35383	-1.31013
120549818	chr12:120549818:A:C	6.1203e-07	-0.206325	-1.35542
120549855	chr12:120549855:T:G	7.36249e-07	-2.2364e-10	-1.37696
120550246	chr12:120550246:T:C	1.46222e-06	-2.2364e-10	-0.690821
120550323	chr12:120550323:C:T	2.19402e-06	-2.2364e-10	-0.285039
120550435	chr12:120550435:A:G	2.43973e-07	-1.32731	-1.15416
120550462	chr12:120550462:T:A	1.43658e-06	-2.2364e-10	-0.708511
120550543	chr12:120550543:T:G	8.06145e-07	-2.2364e-10	-1.28627
120550609	chr12:120550609:T:C	6.55132e-07	-1.49369	-7.29212e-10
120550657	chr12:120550657:C:T	6.44682e-07	-0.290512	-1.21926
120550757	chr12:120550757:C:T	6.93994e-07	-1.43607	-7.29212e-10
120550895	chr12:120550895:C:G	1.96089e-07	-1.30061	-1.39935
120551073	chr12:120551073:C:T	7.39442e-07	-2.2364e-10	-1.37263
120551100	chr12:120551100:C:T	1.4513e-07	-1.6174	-1.38351
120551541	chr12:120551541:C:T	6.01906e-07	-1.57843	-7.29212e-10
120551973	chr12:120551973:C:T	2.10313e-06	-2.2364e-10	-0.327345
120551993	chr12:120551993:A:G	2.18194e-07	-1.22692	-1.36622
120551997	chr12:120551997:G:C	7.93622e-07	-2.2364e-10	-1.30192
120552333	chr12:120552333:G:C	8.27158e-07	-2.2364e-10	-1.26053
120552985	chr12:120552985:A:G	7.52142e-07	-2.2364e-10	-1.3556
120553684	chr12:120553684:T:G	7.49977e-07	-2.2364e-10	-1.35849
120554157	chr12:120554157:G:A	7.28785e-07	-2.2364e-10	-1.38715
120554210	chr12:120554210:T:C	5.28307e-07	-0.345317	-1.36354
120554222	chr12:120554222:G:A	7.8552e-07	-2.2364e-10	-1.31218
120554441	chr12:120554441:C:A	7.23922e-07	-2.2364e-10	-1.39385
120554598	chr12:120554598:C:T	2.00216e-07	-1.3302	-1.34894
120554608	chr12:120554608:G:A	8.32297e-07	-2.2364e-10	-1.25434
120555582	chr12:120555582:G:A	1.38354e-06	-2.2364e-10	-0.746129
120555988	chr12:120555988:C:T	5.73618e-07	-1.62656	-7.29212e-10
120556014	chr12:120556014:C:T	2.06441e-07	-1.30199	-1.34653
120556069	chr12:120556069:G:A	1.9361e-06	-2.2364e-10	-0.410099
120556082	chr12:120556082:C:T	7.21597e-07	-2.2364e-10	-1.39706
120556263	chr12:120556263:G:A	5.86253e-07	-1.60478	-7.29212e-10
120556283	chr12:120556283:C:T	6.02187e-07	-1.57796	-7.29212e-10
120556361	chr12:120556361:C:T	7.64164e-07	-2.2364e-10	-1.33975
120556685	chr12:120556685:T:A	1.99118e-07	-1.33392	-1.35072
120556865	chr12:120556865:A:G	1.49017e-06	-2.2364e-10	-0.671884
120556910	chr12:120556910:T:C	1.99643e-06	-0.379415	-7.29212e-10
120557011	chr12:120557011:G:T	9.37489e-07	-2.2364e-10	-1.13532
120557016	chr12:120557016:C:T	7.43023e-07	-0.157703	-1.2101
120557129	chr12:120557129:G:A	2.75867e-07	-1.25544	-1.10317
120557254	chr12:120557254:T:C	6.9089e-07	-1.44055	-7.29212e-10
120557529	chr12:120557529:G:A	2.24831e-07	-1.16438	-1.3988
120557883	chr12:120557883:C:T	6.90725e-07	-1.44079	-7.29212e-10
120558150	chr12:120558150:A:G	5.98715e-07	-1.58374	-7.29212e-10
120558790	chr12:120558790:C:T	1.43184e-07	-1.61699	-1.39741
120558865	chr12:120558865:C:T	6.52166e-07	-0.0939509	-1.40428
120559059	chr12:120559059:T:A	2.18185e-07	-1.28362	-1.30957
120559095	chr12:120559095:A:G	9.08323e-07	-2.2364e-10	-1.16693
120559156	chr12:120559156:TA:T	1.80256e-07	-1.43537	-1.34878
120559216	chr12:120559216:G:C	8.58413e-07	-2.2364e-10	-1.22344
120559552	chr12:120559552:T:G	5.96858e-07	-1.58685	-7.29212e-10
120559799	chr12:120559799:G:A	6.74594e-07	-0.19598	-1.26844
120559822	chr12:120559822:A:C	5.95611e-07	-1.58894	-7.29212e-10
120559891	chr12:120559891:A:G	7.16578e-07	-2.2364e-10	-1.40404
120559934	chr12:120559934:T:C	2.20204e-07	-1.20909	-1.37489
120560096	chr12:120560096:T:G	7.18184e-07	-2.2364e-10	-1.4018
120560134	chr12:120560134:T:C	5.84633e-07	-1.60754	-7.29212e-10
120560196	chr12:120560196:A:G	3.82276e-07	-0.808879	-1.22351
120560212	chr12:120560212:C:T	7.38042e-07	-2.2364e-10	-1.37453
120560374	chr12:120560374:G:A	8.99327e-07	-2.2364e-10	-1.17688
120560640	chr12:120560640:A:G	2.26499e-07	-1.31196	-1.24383
120560678	chr12:120560678:G:A	7.17104e-07	-2.2364e-10	-1.40331
120561324	chr12:120561324:G:A	1.41873e-07	-1.63045	-1.39315
120562330	chr12:120562330:A:G	7.72174e-07	-2.2364e-10	-1.32932
120562466	chr12:120562466:G:A	5.887e-07	-1.60061	-7.29212e-10
120562975	chr12:120562975:G:A	1.02005e-06	-2.2364e-10	-1.05092
120563043	chr12:120563043:G:A	5.83814e-07	-1.60895	-7.29212e-10
120563751	chr12:120563751:G:A	6.87059e-07	-1.44611	-7.29212e-10
120564153	chr12:120564153:C:G	7.54337e-07	-2.2364e-10	-1.35269
120565002	chr12:120565002:C:T	7.25516e-07	-1.39165	-7.29212e-10
120565329	chr12:120565329:C:T	1.08957e-06	-2.2364e-10	-0.984986
120566052	chr12:120566052:A:G	1.1148e-06	-2.2364e-10	-0.962102
120566092	chr12:120566092:A:G	7.3258e-07	-2.2364e-10	-1.38196
120566269	chr12:120566269:A:G	9.1449e-07	-2.2364e-10	-1.16016
120566433	chr12:120566433:A:C	6.0032e-07	-1.58107	-7.29212e-10
120566451	chr12:120566451:C:T	1.26655e-06	-2.2364e-10	-0.834475
120566573	chr12:120566573:A:G	2.83421e-07	-1.22728	-1.10432
120566657	chr12:120566657:G:A	6.03255e-07	-1.57619	-7.29212e-10
120566787	chr12:120566787:C:A	2.06081e-07	-1.33829	-1.31197
120566800	chr12:120566800:TA:T	1.28572e-06	-2.2364e-10	-0.819454
120567658	chr12:120567658:G:A	7.31936e-07	-2.2364e-10	-1.38284
120567861	chr12:120567861:GT:G	6.2016e-07	-0.351754	-1.1968
120567967	chr12:120567967:AGAATT:A	1.43007e-07	-1.6107	-1.40493
120568155	chr12:120568155:A:G	2.48975e-07	-1.05622	-1.40495
120568498	chr12:120568498:T:C	2.21628e-07	-1.23518	-1.34235
120568824	chr12:120568824:T:G	1.48648e-07	-1.613	-1.36394
120569027	chr12:120569027:A:G	7.52224e-07	-2.2364e-10	-1.3555
120569340	chr12:120569340:TGTG:T	9.21828e-07	-2.2364e-10	-1.15217
120569693	chr12:120569693:A:G	7.94754e-07	-2.2364e-10	-1.3005
120569713	chr12:120569713:T:C	7.38719e-07	-2.2364e-10	-1.37361
120569856	chr12:120569856:T:G	7.80161e-07	-2.2364e-10	-1.31903
120569985	chr12:120569985:C:T	7.67818e-07	-2.2364e-10	-1.33498
120570165	chr12:120570165:G:A	6.09378e-07	-1.56609	-7.29212e-10
120570169	chr12:120570169:G:A	7.24956e-07	-2.2364e-10	-1.39242
120570668	chr12:120570668:A:G	7.1509e-07	-1.40612	-7.29212e-10
120570991	chr12:120570991:A:G	7.17884e-07	-2.2364e-10	-1.40222
120571059	chr12:120571059:A:G	7.325e-07	-2.2364e-10	-1.38207
120571155	chr12:120571155:G:A	1.84924e-07	-1.50452	-1.25406
120571395	chr12:120571395:C:T	2.16611e-07	-1.29119	-1.30924
120571525	chr12:120571525:A:C	1.39439e-06	-2.2364e-10	-0.738314
120571793	chr12:120571793:A:G	7.3432e-07	-2.2364e-10	-1.37958
120572140	chr12:120572140:T:C	2.66781e-07	-1.20633	-1.18577
120572289	chr12:120572289:A:G	7.35116e-07	-1.3785	-7.29212e-10
120573060	chr12:120573060:T:C	7.57248e-07	-2.2364e-10	-1.34884
120573082	chr12:120573082:G:A	6.06909e-07	-1.57015	-7.29212e-10
120573113	chr12:120573113:C:T	1.38201e-06	-2.2364e-10	-0.747237
120573203	chr12:120573203:G:A	7.1593e-07	-2.2364e-10	-1.40495
120573250	chr12:120573250:G:A	1.49329e-06	-2.2364e-10	-0.669791
120574004	chr12:120574004:A:G	7.15892e-07	-2.2364e-10	-1.405
120574045	chr12:120574045:T:C	2.0323e-07	-1.261	-1.4032
120574355	chr12:120574355:A:G	7.17513e-07	-2.2364e-10	-1.40274
120574653	chr12:120574653:C:T	2.23567e-07	-1.51984	-1.04898
120574782	chr12:120574782:C:T	1.40239e-06	-2.2364e-10	-0.732596
120574914	chr12:120574914:C:T	6.78804e-07	-1.4582	-7.29212e-10
120575345	chr12:120575345:G:T	6.46562e-07	-0.289155	-1.21771
120575982	chr12:120575982:T:C	6.12829e-07	-1.56044	-7.29212e-10
120576224	chr12:120576224:G:A	2.13043e-07	-1.25605	-1.36099
120576264	chr12:120576264:G:A	1.70904e-07	-1.49653	-1.3409
120576357	chr12:120576357:G:A	1.43503e-07	-1.6124	-1.39978
120577001	chr12:120577001:C:T	7.16536e-07	-2.2364e-10	-1.4041
120577038	chr12:120577038:G:C	5.80062e-07	-0.383024	-1.23237
120577365	chr12:120577365:A:G	1.32531e-06	-2.2364e-10	-0.789129
120577851	chr12:120577851:T:C	7.93071e-07	-2.2364e-10	-1.30262
120577873	chr12:120577873:AT:A	2.09766e-07	-1.30832	-1.32421
120578104	chr12:120578104:G:A	7.65414e-07	-2.2364e-10	-1.33811
120578411	chr12:120578411:C:T	5.91271e-07	-0.397933	-1.19832
120578868	chr12:120578868:G:A	7.42585e-07	-2.2364e-10	-1.36839
120579021	chr12:120579021:T:C	7.22318e-07	-2.2364e-10	-1.39606
120579368	chr12:120579368:A:G	2.61734e-07	-1.29069	-1.12051
120579461	chr12:120579461:C:T	6.345e-07	-0.325947	-1.19974
120579636	chr12:120579636:A:G	2.40881e-07	-1.28769	-1.20654
120579641	chr12:120579641:G:A	7.22597e-07	-2.2364e-10	-1.39568
120579671	chr12:120579671:GT:G	2.06404e-07	-1.33834	-1.31035
120580137	chr12:120580137:G:C	1.43995e-07	-1.60814	-1.40061
120580258	chr12:120580258:G:A	6.05115e-07	-0.371461	-1.20165
120580783	chr12:120580783:G:A	1.438e-07	-1.61047	-1.39964
120580956	chr12:120580956:T:C	7.33259e-07	-2.2364e-10	-1.38103
120581007	chr12:120581007:C:G	5.87196e-07	-1.60317	-7.29212e-10
120581816	chr12:120581816:T:C	7.38672e-07	-2.2364e-10	-1.37368
120581836	chr12:120581836:G:A	6.15714e-07	-1.55575	-7.29212e-10
120582868	chr12:120582868:T:G	7.57086e-07	-1.34905	-7.29212e-10
120582889	chr12:120582889:G:A	2.04059e-07	-1.33411	-1.32601
120583033	chr12:120583033:T:A	1.54448e-06	-2.2364e-10	-0.636086
120583034	chr12:120583034:G:A	6.11252e-07	-1.56302	-7.29212e-10
120583049	chr12:120583049:G:A	9.06657e-07	-2.2364e-10	-1.16877
120583327	chr12:120583327:G:T	7.1704e-07	-2.2364e-10	-1.4034
120583390	chr12:120583390:A:G	1.94826e-07	-1.47281	-1.23361
120583403	chr12:120583403:C:T	1.96722e-07	-1.37006	-1.32668
120583707	chr12:120583707:T:C	7.26023e-07	-2.2364e-10	-1.39095
120583811	chr12:120583811:G:A	6.20088e-07	-0.362585	-1.18608
120584078	chr12:120584078:TTTTG:T	2.18562e-07	-1.20521	-1.38625
120584267	chr12:120584267:G:C	6.24831e-07	-1.54105	-7.29212e-10
120584296	chr12:120584296:T:C	2.05346e-07	-1.32826	-1.32557
120584678	chr12:120584678:G:A	1.9074e-07	-1.57977	-1.14785
120584837	chr12:120584837:C:G	1.82751e-07	-1.40034	-1.37006
120585229	chr12:120585229:G:A	5.73452e-07	-1.62685	-7.29212e-10
120585605	chr12:120585605:T:C	3.22135e-07	-1.08324	-1.12032
120586229	chr12:120586229:T:C	1.89281e-07	-1.42581	-1.30949
120586263	chr12:120586263:A:G	2.86783e-07	-1.1816	-1.1382
120586316	chr12:120586316:C:T	7.89828e-07	-1.30671	-7.29212e-10
120586373	chr12:120586373:C:T	7.18263e-07	-2.2364e-10	-1.40169
120586583	chr12:120586583:G:A	5.74951e-07	-1.62424	-7.29212e-10
120586794	chr12:120586794:TG:T	7.31829e-07	-2.2364e-10	-1.38298
120587633	chr12:120587633:G:A	1.3212e-06	-2.2364e-10	-0.79223
120587915	chr12:120587915:T:C	5.06177e-07	-0.346978	-1.40467
120587988	chr12:120587988:A:G	6.43759e-07	-1.51121	-7.29212e-10
120588091	chr12:120588091:G:A	1.97925e-07	-1.39291	-1.29773
120588334	chr12:120588334:A:G	6.80262e-07	-1.45605	-7.29212e-10
120588727	chr12:120588727:A:G	8.73992e-07	-2.2364e-10	-1.20546
120588774	chr12:120588774:G:A	7.1619e-07	-2.2364e-10	-1.40458
120589096	chr12:120589096:G:A	7.53022e-07	-2.2364e-10	-1.35444
120589329	chr12:120589329:A:G	1.4625e-07	-1.59151	-1.40171
120590114	chr12:120590114:C:T	7.42758e-07	-2.2364e-10	-1.36816
120590245	chr12:120590245:C:A	8.7574e-07	-2.2364e-10	-1.20346
120590342	chr12:120590342:G:A	1.74881e-06	-2.2364e-10	-0.511837
120590959	chr12:120590959:TGGA:T	1.2563e-06	-2.2364e-10	-0.842604
120591104	chr12:120591104:C:T	7.48928e-07	-1.35989	-7.29212e-10
120591299	chr12:120591299:G:A	3.80262e-06	-2.2364e-10	0.264916
120591433	chr12:120591433:G:A	1.87044e-07	-1.35727	-1.38992
120591472	chr12:120591472:C:T	5.93461e-07	-1.59256	-7.29212e-10
120591815	chr12:120591815:C:T	7.43576e-07	-1.36706	-7.29212e-10
120592168	chr12:120592168:G:A	5.71533e-07	-1.63021	-7.29212e-10
120592529	chr12:120592529:T:A	1.55611e-07	-1.59558	-1.33559
120593190	chr12:120593190:C:T	7.36633e-07	-2.2364e-10	-1.37644
120593237	chr12:120593237:G:A	7.31623e-07	-2.2364e-10	-1.38326
120593504	chr12:120593504:G:A	8.12625e-07	-2.2364e-10	-1.27826
120593754	chr12:120593754:A:G	6.81265e-07	-1.34426	-0.110318
120593998	chr12:120593998:A:AT	1.68903e-07	-1.54727	-1.30193
120594123	chr12:120594123:T:C	1.56678e-06	-2.2364e-10	-0.621749
120594139	chr12:120594139:G:A	7.90963e-07	-2.2364e-10	-1.30528
120594183	chr12:120594183:A:ATATTT	6.07868e-07	-1.56857	-7.29212e-10
120594184	chr12:120594184:C:G	6.07623e-07	-1.56897	-7.29212e-10
120594199	chr12:120594199:A:G	7.21598e-07	-2.2364e-10	-1.39706
120594557	chr12:120594557:A:C	8.66699e-07	-2.2364e-10	-1.21384
120595740	chr12:120595740:C:T	6.03862e-07	-1.57518	-7.29212e-10
120596100	chr12:120596100:T:C	2.98348e-06	-2.2364e-10	0.0223172
120596272	chr12:120596272:G:T	1.13333e-06	-2.2364e-10	-0.945615
120597094	chr12:120597094:C:T	7.24475e-07	-2.2364e-10	-1.39308
120597452	chr12:120597452:C:T	7.24733e-07	-2.2364e-10	-1.39273
120597518	chr12:120597518:A:G	2.7983e-06	-2.2364e-10	-0.0417621
120597521	chr12:120597521:G:A	7.15902e-07	-2.2364e-10	-1.40499
120597535	chr12:120597535:C:T	7.15902e-07	-2.2364e-10	-1.40499
120597671	chr12:120597671:G:A	2.54347e-07	-1.08572	-1.35412
120597751	chr12:120597751:C:T	6.94632e-07	-1.43515	-7.29212e-10
120597856	chr12:120597856:T:C	1.14667e-06	-2.2364e-10	-0.933916
120597969	chr12:120597969:G:A	1.00649e-06	-2.2364e-10	-1.0643
120598137	chr12:120598137:A:C	9.62501e-07	-2.2364e-10	-1.10899
120598726	chr12:120598726:G:T	7.47729e-07	-2.2364e-10	-1.36149
120598727	chr12:120598727:A:T	7.47698e-07	-2.2364e-10	-1.36153
120598945	chr12:120598945:T:C	6.59546e-07	-0.265952	-1.22103
120599091	chr12:120599091:G:T	1.06442e-06	-2.2364e-10	-1.00835
120599092	chr12:120599092:A:T	1.06442e-06	-2.2364e-10	-1.00835
120599273	chr12:120599273:G:A	1.68477e-07	-1.55613	-1.2956
120599353	chr12:120599353:C:T	1.78359e-06	-2.2364e-10	-0.492148
120599638	chr12:120599638:G:A	5.74125e-07	-0.341811	-1.28387
120599658	chr12:120599658:T:C	6.20743e-07	-1.54761	-7.29212e-10
120600352	chr12:120600352:C:T	8.82047e-07	-2.2364e-10	-1.19628
120600385	chr12:120600385:C:T	9.09401e-07	-2.2364e-10	-1.16574
120600477	chr12:120600477:A:C	3.1384e-07	-1.31856	-0.911092
120600694	chr12:120600694:T:C	2.71567e-06	-2.2364e-10	-0.0717354
120600934	chr12:120600934:C:T	7.44137e-07	-2.2364e-10	-1.3663
120600939	chr12:120600939:C:T	8.57982e-07	-1.22395	-7.29212e-10
120601209	chr12:120601209:T:G	9.99518e-07	-2.2364e-10	-1.07126
120601262	chr12:120601262:T:G	4.34987e-07	-0.822651	-1.08056
120601629	chr12:120601629:C:T	3.26903e-07	-0.79428	-1.39459
120601659	chr12:120601659:G:A	9.98158e-07	-2.2364e-10	-1.07262
120601719	chr12:120601719:G:A	7.86835e-07	-2.2364e-10	-1.31051
120602178	chr12:120602178:G:A	6.23105e-07	-1.54381	-7.29212e-10
120602213	chr12:120602213:A:G	7.19139e-07	-2.2364e-10	-1.40047
120602756	chr12:120602756:C:G	8.86756e-07	-2.2364e-10	-1.19096
120602766	chr12:120602766:T:C	7.22815e-07	-2.2364e-10	-1.39538
120602900	chr12:120602900:T:A	1.91128e-07	-1.46083	-1.26476
120603241	chr12:120603241:G:T	2.20722e-07	-1.26594	-1.31569
120603343	chr12:120603343:C:T	1.32266e-06	-2.2364e-10	-0.791128
120603354	chr12:120603354:T:C	1.36186e-06	-0.761923	-7.29212e-10
120603369	chr12:120603369:C:T	1.00292e-06	-2.2364e-10	-1.06786
120603541	chr12:120603541:A:G	1.50634e-06	-2.2364e-10	-0.661091
120603736	chr12:120603736:G:A	3.30971e-07	-0.871744	-1.30476
120603925	chr12:120603925:T:C	6.27536e-07	-0.64531	-0.891418
120603945	chr12:120603945:A:C	5.84269e-07	-1.60817	-7.29212e-10
120603977	chr12:120603977:AT:A	1.43653e-06	-2.2364e-10	-0.708541
120604306	chr12:120604306:G:GGT	1.40253e-07	-1.63008	-1.405
120604597	chr12:120604597:A:C	1.40608e-07	-1.62753	-1.40502
120604608	chr12:120604608:C:T	1.40558e-07	-1.63036	-1.40255
120604914	chr12:120604914:G:A	7.1588e-07	-2.2364e-10	-1.40502
120605310	chr12:120605310:T:C	1.15149e-06	-2.2364e-10	-0.929713
120605557	chr12:120605557:G:A	1.42416e-07	-1.61589	-1.40388
120605631	chr12:120605631:T:C	1.78897e-07	-1.50522	-1.2865
120605793	chr12:120605793:C:T	7.16732e-07	-2.2364e-10	-1.40383
120605794	chr12:120605794:G:A	1.56763e-07	-1.51982	-1.40398
120605840	chr12:120605840:A:G	1.41027e-07	-1.62481	-1.40477
120605866	chr12:120605866:C:T	7.68793e-07	-2.2364e-10	-1.33371
120605950	chr12:120605950:C:T	7.54803e-07	-2.2364e-10	-1.35207
120606578	chr12:120606578:T:C	2.32394e-07	-1.24876	-1.28133
120606955	chr12:120606955:A:G	2.25508e-07	-1.1826	-1.37757
120607216	chr12:120607216:G:A	5.71361e-07	-1.63051	-7.29212e-10
120607251	chr12:120607251:C:T	2.20058e-07	-1.50891	-1.07572
120607263	chr12:120607263:G:A	1.60361e-06	-2.2364e-10	-0.598515
120607331	chr12:120607331:T:C	2.24794e-07	-1.46349	-1.09985
120607413	chr12:120607413:G:A	1.48695e-07	-1.60941	-1.36722
120607798	chr12:120607798:C:T	7.2809e-07	-1.3881	-7.29212e-10
120607902	chr12:120607902:G:A	1.03176e-06	-2.2364e-10	-1.03951
120607920	chr12:120607920:G:A	8.29632e-07	-1.25755	-7.29212e-10
120608081	chr12:120608081:C:G	7.9986e-07	-2.2364e-10	-1.29409
120608123	chr12:120608123:T:C	1.83006e-07	-1.41974	-1.34927
120608172	chr12:120608172:T:C	6.83381e-07	-1.45148	-7.29212e-10
120608231	chr12:120608231:A:T	2.89989e-07	-1.48281	-0.825875
120608460	chr12:120608460:G:A	1.97378e-07	-1.35193	-1.34148
120608542	chr12:120608542:C:T	9.09532e-07	-1.1656	-7.29212e-10
120608622	chr12:120608622:G:A	1.6223e-06	-2.2364e-10	-0.586926
120608651	chr12:120608651:A:G	1.8715e-07	-1.39605	-1.35057
120608803	chr12:120608803:A:G	5.71389e-07	-1.63046	-7.29212e-10
120608952	chr12:120608952:G:A	1.75546e-06	-2.2364e-10	-0.508043
120609069	chr12:120609069:T:C	4.19252e-06	-2.2364e-10	0.362527
120609896	chr12:120609896:CAG:C	1.80418e-06	-2.2364e-10	-0.48067
120610074	chr12:120610074:C:T	1.66537e-06	-2.2364e-10	-0.560725
120610637	chr12:120610637:G:A	6.77883e-07	-1.45956	-7.29212e-10
120611132	chr12:120611132:G:A	2.40423e-07	-1.58829	-0.90784
120611345	chr12:120611345:G:A	1.64627e-07	-1.62591	-1.24894
120612255	chr12:120612255:T:G	5.6522e-06	-2.2364e-10	0.661271
120612447	chr12:120612447:C:A	1.43452e-07	-1.6303	-1.38223
120613482	chr12:120613482:A:G	6.9202e-06	-2.2364e-10	0.863671
120614076	chr12:120614076:C:T	8.48116e-07	-1.23551	-7.29212e-10
120614210	chr12:120614210:C:T	7.7135e-07	-2.2364e-10	-1.33039
120614272	chr12:120614272:G:A	5.71549e-07	-1.63018	-7.29212e-10
120614329	chr12:120614329:C:T	9.19442e-07	-1.22939	0.0746319
120614377	chr12:120614377:T:C	1.55591e-07	-1.63023	-1.30107
120615241	chr12:120615241:T:C	1.58486e-07	-1.62746	-1.2854
120615388	chr12:120615388:C:G	5.71538e-07	-1.6302	-7.29212e-10
120615448	chr12:120615448:A:G	2.24936e-07	-1.45703	-1.10569
120615798	chr12:120615798:T:C	1.12619e-06	-1.16297	0.211041
120616095	chr12:120616095:G:A	1.64435e-06	-2.2364e-10	-0.573428
120616160	chr12:120616160:T:G	5.26489e-07	-1.60735	-0.104946
120616310	chr12:120616310:A:AT	3.63927e-06	-2.2364e-10	0.221009
120616335	chr12:120616335:C:T	1.63572e-07	-1.61827	-1.263
120616354	chr12:120616354:C:A	1.55408e-07	-1.61701	-1.31547
120616634	chr12:120616634:T:G	3.30263e-06	-2.2364e-10	0.123946
120616950	chr12:120616950:T:C	2.36244e-06	-2.2364e-10	-0.211079
120617001	chr12:120617001:G:A	9.68479e-07	-2.2364e-10	-1.1028
120617002	chr12:120617002:G:T	1.11353e-06	-2.2364e-10	-0.963239
120617268	chr12:120617268:A:G	8.43688e-07	-2.2364e-10	-1.24075
120617356	chr12:120617356:T:C	2.29219e-07	-1.28814	-1.25571
120617714	chr12:120617714:T:C	4.43004e-06	-2.2364e-10	0.417634
120618114	chr12:120618114:G:T	3.93964e-06	-2.2364e-10	0.300314
120618120	chr12:120618120:A:G	1.03322e-06	-1.56745	0.529361
120618269	chr12:120618269:T:C	1.9028e-07	-1.62999	-1.10004
120618539	chr12:120618539:T:C	2.44982e-06	-2.2364e-10	-0.174761
120618833	chr12:120618833:C:T	9.53026e-07	-0.852569	-0.266318
120618951	chr12:120618951:T:A	2.92604e-07	-1.6164	-0.68331
120619111	chr12:120619111:A:G	8.25754e-07	-2.2364e-10	-1.26223
120619135	chr12:120619135:T:C	7.59082e-07	-1.34642	-7.29212e-10
120619702	chr12:120619702:C:T	5.74628e-07	-1.62481	-7.29212e-10
120619873	chr12:120619873:C:T	5.97668e-07	-1.58549	-7.29212e-10
120620479	chr12:120620479:G:A	7.25082e-07	-2.2364e-10	-1.39225
120620843	chr12:120620843:A:AT	7.56863e-07	-2.2364e-10	-1.34935
120621062	chr12:120621062:G:A	5.31199e-07	-1.06874	-0.634656
120621250	chr12:120621250:C:T	1.78549e-06	-2.2364e-10	-0.491081
120621708	chr12:120621708:C:T	5.81275e-07	-1.6133	-7.29212e-10
120621736	chr12:120621736:G:A	1.42464e-06	-2.2364e-10	-0.716858
120621960	chr12:120621960:G:A	2.28721e-07	-1.30282	-1.24321
120622132	chr12:120622132:C:A	8.63899e-07	-0.433171	-0.783903
120622361	chr12:120622361:CAAGGAG:C	9.92705e-07	-2.2364e-10	-1.0781
120622887	chr12:120622887:C:CTGGTCT	3.72552e-06	-2.2364e-10	0.244433
120622891	chr12:120622891:C:A	3.69717e-06	-2.2364e-10	0.236795
120622977	chr12:120622977:G:A	2.07818e-07	-1.37479	-1.26708
120623008	chr12:120623008:C:T	1.11602e-06	-0.961008	-7.29212e-10
120623400	chr12:120623400:A:G	1.47993e-07	-1.57839	-1.40298
120623455	chr12:120623455:C:T	2.19859e-07	-1.5466	-1.03894
120623943	chr12:120623943:G:A	1.23806e-06	-2.2364e-10	-0.857228
120624325	chr12:120624325:A:G	7.32549e-07	-2.2364e-10	-1.382
120624668	chr12:120624668:G:A	6.64567e-07	-1.47939	-7.29212e-10
120624796	chr12:120624796:CCA:C	2.00457e-07	-1.33042	-1.34751
120624843	chr12:120624843:C:T	7.27471e-07	-2.2364e-10	-1.38896
120625635	chr12:120625635:C:T	2.06576e-07	-1.24529	-1.40257
120625889	chr12:120625889:G:C	1.62275e-07	-1.49069	-1.39855
120625906	chr12:120625906:T:C	2.07567e-06	-0.469638	0.129146
120626221	chr12:120626221:G:T	1.59739e-07	-1.56089	-1.3441
120626228	chr12:120626228:T:C	1.34457e-06	-0.774703	-7.29212e-10
120626533	chr12:120626533:C:T	7.91854e-07	-2.2364e-10	-1.30415
120626561	chr12:120626561:C:T	1.61165e-07	-1.49736	-1.39874
120626727	chr12:120626727:C:T	1.29712e-06	-0.810631	-7.29212e-10
120626785	chr12:120626785:G:A	7.48273e-07	-2.2364e-10	-1.36076
120626971	chr12:120626971:T:G	7.45719e-07	-2.2364e-10	-1.36418
120627474	chr12:120627474:G:A	8.69713e-07	-1.01365	-0.196721
120628023	chr12:120628023:A:G	7.90164e-07	-1.30629	-7.29212e-10
120628235	chr12:120628235:G:T	8.17903e-07	-1.17698	-0.094807
120628574	chr12:120628574:G:A	1.94602e-06	-0.839811	0.434823
120628983	chr12:120628983:C:T	2.66986e-07	-1.46342	-0.927914
120629082	chr12:120629082:C:T	1.89164e-07	-1.55148	-1.18444
120629093	chr12:120629093:T:A	1.2051e-06	-2.2364e-10	-0.884209
120629469	chr12:120629469:T:A	8.15422e-06	-0.332311	1.36007
120629570	chr12:120629570:G:A	3.32126e-06	-2.2364e-10	0.12957
120629626	chr12:120629626:T:C	5.93755e-07	-1.59206	-7.29212e-10
120629874	chr12:120629874:C:G	5.63321e-07	-1.53556	-0.10912
120629883	chr12:120629883:C:T	5.1668e-07	-1.11938	-0.611728
120630120	chr12:120630120:A:G	7.50273e-07	-2.2364e-10	-1.35809
120630550	chr12:120630550:T:G	1.93026e-07	-1.31399	-1.40172
120630896	chr12:120630896:T:C	2.09873e-07	-1.32476	-1.30727
120630897	chr12:120630897:G:A	2.41084e-07	-1.13182	-1.36157
120631312	chr12:120631312:G:A	1.88903e-07	-1.39139	-1.34591
120631323	chr12:120631323:G:A	1.75486e-07	-1.59945	-1.21152
120631474	chr12:120631474:G:A	1.39835e-06	-0.512908	-0.222576
120631477	chr12:120631477:G:A	2.25772e-07	-1.19062	-1.36838
120631519	chr12:120631519:ATCT:A	1.99822e-07	-1.35019	-1.33092
120631844	chr12:120631844:C:T	1.93838e-07	-1.36768	-1.34382
120632083	chr12:120632083:C:T	1.08383e-06	-2.2364e-10	-0.990275
120632208	chr12:120632208:C:T	2.40216e-07	-1.12906	-1.36793
120632306	chr12:120632306:G:A	6.5465e-07	-1.49443	-7.29212e-10
120632448	chr12:120632448:G:A	1.51097e-07	-1.56458	-1.39603
120632481	chr12:120632481:C:CT	1.50048e-07	-1.57834	-1.38924
120632605	chr12:120632605:A:G	7.31227e-07	-2.2364e-10	-1.38381
120632730	chr12:120632730:G:A	1.59261e-07	-1.5395	-1.36848
120632963	chr12:120632963:C:T	3.25129e-06	-2.2364e-10	0.108277
120633170	chr12:120633170:C:T	1.85363e-07	-1.3529	-1.40331
120633940	chr12:120633940:A:G	1.95839e-07	-1.62766	-1.07358
120634258	chr12:120634258:T:C	7.5251e-07	-2.2364e-10	-1.35511
120634265	chr12:120634265:G:C	7.16765e-07	-2.2364e-10	-1.40378
120634542	chr12:120634542:A:G	1.32134e-06	-2.2364e-10	-0.792128
120634738	chr12:120634738:A:G	9.30829e-07	-2.2364e-10	-1.14245
120634856	chr12:120634856:G:A	1.66058e-07	-1.62991	-1.23629
120634996	chr12:120634996:C:T	2.24058e-07	-1.43382	-1.13281
120635369	chr12:120635369:C:T	2.15895e-07	-1.21203	-1.39171
120635425	chr12:120635425:C:T	1.38882e-06	-0.38636	-0.355959
120635566	chr12:120635566:C:T	1.59798e-06	-0.11877	-0.483264
120635972	chr12:120635972:A:G	1.13446e-06	-2.2364e-10	-0.944617
120635983	chr12:120635983:T:G	2.94597e-07	-1.12495	-1.16797
120636076	chr12:120636076:T:C	1.84773e-07	-1.36092	-1.39849
120636153	chr12:120636153:G:A	1.78153e-07	-1.39602	-1.39986
120636158	chr12:120636158:A:T	7.16658e-07	-2.2364e-10	-1.40393
120636241	chr12:120636241:G:A	1.73947e-06	-2.2364e-10	-0.517193
120636954	chr12:120636954:G:A	1.80799e-07	-1.37782	-1.40333
120637207	chr12:120637207:A:G	1.11763e-06	-2.2364e-10	-0.959564
120637326	chr12:120637326:G:T	1.46708e-07	-1.59652	-1.39356
120637341	chr12:120637341:T:C	7.1889e-07	-2.2364e-10	-1.40082
120637623	chr12:120637623:C:T	1.68813e-07	-1.62118	-1.22856
120637803	chr12:120637803:A:C	1.20167e-06	-0.679307	-0.207753
120637893	chr12:120637893:C:A	2.82129e-07	-1.62207	-0.71409
120638092	chr12:120638092:A:G	2.08709e-07	-1.59221	-1.04538
120638240	chr12:120638240:C:T	1.67591e-06	-0.339865	-0.214554
120638997	chr12:120638997:G:A	8.45136e-07	-1.23903	-7.29212e-10
120639003	chr12:120639003:A:G	8.89114e-07	-1.1883	-7.29212e-10
120639055	chr12:120639055:A:G	1.8165e-07	-1.61089	-1.16556
120639163	chr12:120639163:C:G	1.82415e-07	-1.57378	-1.19846
120639374	chr12:120639374:C:T	5.2077e-07	-0.669996	-1.05323
120639477	chr12:120639477:T:C	7.65915e-07	-2.2364e-10	-1.33746
120639586	chr12:120639586:A:C	1.89787e-06	-0.651472	0.22143
120639705	chr12:120639705:C:T	1.87843e-06	-0.656534	0.216195
120639717	chr12:120639717:G:C	1.21998e-06	-2.2364e-10	-0.871941
120639925	chr12:120639925:A:C	1.89763e-06	-0.602571	0.172401
120641350	chr12:120641350:C:T	1.1143e-06	-0.962548	-7.29212e-10
120641656	chr12:120641656:G:C	9.20505e-07	-2.2364e-10	-1.15361
120641935	chr12:120641935:T:TG	3.99006e-07	-0.853406	-1.13615
120641995	chr12:120641995:A:G	3.10777e-07	-0.842386	-1.39707
120642003	chr12:120642003:C:T	3.26927e-07	-1.07191	-1.11688
120642450	chr12:120642450:C:G	2.53234e-07	-1.04566	-1.39855
120643287	chr12:120643287:A:G	7.23427e-07	-2.2364e-10	-1.39453
120643492	chr12:120643492:A:G	1.31348e-06	-0.399153	-0.39894
120644421	chr12:120644421:C:T	1.19105e-06	-0.895936	-7.29212e-10
120644425	chr12:120644425:C:T	2.52523e-07	-1.3731	-1.07392
120645476	chr12:120645476:G:A	4.06184e-07	-0.805066	-1.16666
120646466	chr12:120646466:A:G	3.87591e-07	-0.7072	-1.31138
120646647	chr12:120646647:A:G	1.68866e-06	-2.2364e-10	-0.546837
120646751	chr12:120646751:G:C	7.82201e-07	-2.2364e-10	-1.31642
120646784	chr12:120646784:A:G	1.90327e-07	-1.57932	-1.15047
120646799	chr12:120646799:C:T	2.3047e-07	-1.1609	-1.37751
120646851	chr12:120646851:C:A	7.48388e-07	-1.37968	0.0190685
120646875	chr12:120646875:C:T	3.28569e-07	-1.25436	-0.929421
120646933	chr12:120646933:A:G	7.18842e-07	-2.2364e-10	-1.40089
120647162	chr12:120647162:G:A	8.40249e-07	-2.2364e-10	-1.24483
120647438	chr12:120647438:G:T	7.67269e-07	-2.2364e-10	-1.33569
120647725	chr12:120647725:G:A	3.40095e-07	-0.779755	-1.36955
120647857	chr12:120647857:C:T	1.04196e-06	-2.2364e-10	-1.02967
120648081	chr12:120648081:A:G	1.7942e-07	-1.58045	-1.20835
120648146	chr12:120648146:A:G	3.0614e-07	-1.60463	-0.649855
120648195	chr12:120648195:A:C	1.38025e-06	-0.591877	-0.156636
120648241	chr12:120648241:A:G	1.1667e-06	-2.2364e-10	-0.916593
120648407	chr12:120648407:G:T	5.75772e-07	-1.62282	-7.29212e-10
120648639	chr12:120648639:G:A	1.49933e-07	-1.62371	-1.34463
120648899	chr12:120648899:G:A	7.28181e-07	-2.2364e-10	-1.38798
120649167	chr12:120649167:G:A	1.29056e-06	-2.2364e-10	-0.815697
120649269	chr12:120649269:C:T	5.86272e-07	-1.60474	-7.29212e-10
120649512	chr12:120649512:C:T	1.02212e-06	-2.2364e-10	-1.0489
120649544	chr12:120649544:T:C	3.74032e-05	2.55098	-7.29212e-10
120649646	chr12:120649646:T:G	7.16919e-07	-2.2364e-10	-1.40357
120649864	chr12:120649864:C:T	8.86151e-06	1.11094	-7.29212e-10
120650566	chr12:120650566:G:A	1.4872e-06	-0.673876	-7.29212e-10
120651180	chr12:120651180:AAAC:A	4.71728e-07	-0.868151	-0.953976
120651441	chr12:120651441:C:T	7.20431e-07	-1.08288	-0.315802
120651472	chr12:120651472:G:A	7.70102e-07	-1.33201	-7.29212e-10
120651487	chr12:120651487:T:C	1.88152e-06	-2.2364e-10	-0.438694
120651510	chr12:120651510:A:G	6.11279e-07	-1.56298	-7.29212e-10
120651648	chr12:120651648:G:A	1.43256e-07	-1.61693	-1.39697
120651880	chr12:120651880:C:T	1.6142e-06	-0.591933	-7.29212e-10
120652013	chr12:120652013:C:G	1.9933e-06	-2.2364e-10	-0.380983
120652132	chr12:120652132:C:A	1.43821e-06	-0.707376	-7.29212e-10
120652540	chr12:120652540:G:T	1.16951e-06	-2.2364e-10	-0.914185
120652640	chr12:120652640:C:A	7.23461e-07	-2.2364e-10	-1.39448
120652749	chr12:120652749:G:T	1.99734e-06	-2.2364e-10	-0.378958
120652967	chr12:120652967:C:T	1.40041e-06	-0.734009	-7.29212e-10
120653143	chr12:120653143:T:C	6.13028e-07	-1.56012	-7.29212e-10
120653597	chr12:120653597:G:A	1.83641e-07	-1.57723	-1.18832
120653932	chr12:120653932:G:A	2.06273e-07	-1.4049	-1.24442
120655006	chr12:120655006:G:A	1.94914e-07	-1.62632	-1.07965
120655155	chr12:120655155:C:T	1.43011e-07	-1.61879	-1.39682
120655435	chr12:120655435:G:A	3.29792e-07	-0.866944	-1.31312
120655616	chr12:120655616:A:G	3.02597e-07	-0.917538	-1.34859
120655684	chr12:120655684:T:C	1.74136e-07	-1.41368	-1.40501
120656284	chr12:120656284:G:T	2.06549e-07	-1.44321	-1.20478
120656307	chr12:120656307:T:C	2.012e-07	-1.27687	-1.39735
120656626	chr12:120656626:C:T	1.49694e-06	-2.2364e-10	-0.667348
120656634	chr12:120656634:G:A	6.07006e-07	-1.56999	-7.29212e-10
120656752	chr12:120656752:A:G	2.61701e-07	-1.14639	-1.26494
120657276	chr12:120657276:C:T	2.25642e-07	-1.16797	-1.39161
120657389	chr12:120657389:G:A	2.36647e-07	-1.27816	-1.23379
120657509	chr12:120657509:G:A	5.92799e-07	-1.59367	-7.29212e-10
120657528	chr12:120657528:C:T	3.83262e-07	-0.626256	-1.40355
120657763	chr12:120657763:T:C	2.68815e-07	-1.10359	-1.28092
120658158	chr12:120658158:A:G	2.64335e-06	-2.2364e-10	-0.0987273
120658403	chr12:120658403:C:T	8.66053e-07	-2.2364e-10	-1.21458
120658778	chr12:120658778:T:A	1.6001e-07	-1.56849	-1.3348
120658951	chr12:120658951:A:G	1.3074e-06	-2.2364e-10	-0.80273
120659184	chr12:120659184:A:G	3.61865e-07	-0.849836	-1.23742
120659197	chr12:120659197:G:A	1.1468e-06	-0.933803	-7.29212e-10
120659371	chr12:120659371:G:A	7.70473e-07	-2.2364e-10	-1.33152
120659432	chr12:120659432:T:A	1.21338e-06	-2.2364e-10	-0.877364
120659644	chr12:120659644:C:A	7.16253e-07	-2.2364e-10	-1.4045
120659647	chr12:120659647:G:A	6.85002e-07	-1.44911	-7.29212e-10
120659799	chr12:120659799:G:A	7.45137e-07	-2.2364e-10	-1.36496
120659819	chr12:120659819:G:A	3.27848e-07	-0.802861	-1.38312
120659837	chr12:120659837:G:T	7.45137e-07	-2.2364e-10	-1.36496
120660388	chr12:120660388:C:T	2.64228e-07	-1.56843	-0.833287
120660606	chr12:120660606:T:C	1.75144e-07	-1.62858	-1.18435
120660675	chr12:120660675:T:C	6.75869e-07	-1.46253	-7.29212e-10
120661346	chr12:120661346:T:C	1.86153e-07	-1.56034	-1.19162
120661996	chr12:120661996:C:G	2.31892e-07	-1.13234	-1.39992
120662001	chr12:120662001:C:T	7.31407e-07	-2.2364e-10	-1.38356
120662079	chr12:120662079:T:C	1.99297e-07	-1.51428	-1.16945
120662096	chr12:120662096:A:C	5.90081e-07	-1.59827	-7.29212e-10
120662747	chr12:120662747:C:T	1.84124e-07	-1.62002	-1.1429
120662775	chr12:120662775:C:T	9.49562e-07	-2.2364e-10	-1.12253
120662812	chr12:120662812:A:G	8.85705e-07	-2.2364e-10	-1.19215
120662994	chr12:120662994:T:C	1.56198e-06	-2.2364e-10	-0.624819
120663221	chr12:120663221:A:G	1.82673e-07	-1.62829	-1.14254
120663349	chr12:120663349:A:G	2.26224e-07	-1.15287	-1.40414
120663856	chr12:120663856:G:A	3.31875e-06	-2.2364e-10	0.128813
120663930	chr12:120663930:C:T	8.91715e-07	-2.2364e-10	-1.18538
120663996	chr12:120663996:C:G	2.3275e-07	-1.12401	-1.40455
120664017	chr12:120664017:C:A	5.76448e-07	-1.62164	-7.29212e-10
120664114	chr12:120664114:T:C	7.16037e-07	-2.2364e-10	-1.4048
120664213	chr12:120664213:C:T	5.77514e-07	-1.6198	-7.29212e-10
120664546	chr12:120664546:C:T	7.23192e-07	-2.2364e-10	-1.39485
120664558	chr12:120664558:G:A	7.37443e-07	-2.2364e-10	-1.37534
120664640	chr12:120664640:G:A	1.77238e-07	-1.62387	-1.17716
120664746	chr12:120664746:G:A	1.86539e-07	-1.50554	-1.24435
120665220	chr12:120665220:C:T	3.62708e-07	-0.817694	-1.26724
120665374	chr12:120665374:C:T	1.85621e-07	-1.38805	-1.36678
120665612	chr12:120665612:CTG:C	1.7308e-07	-1.58574	-1.23903
120665705	chr12:120665705:A:T	6.54095e-07	-0.189267	-1.30601
120665707	chr12:120665707:ACCT:A	6.23476e-07	-0.243385	-1.29983
120665814	chr12:120665814:G:A	7.39987e-07	-2.2364e-10	-1.3719
120665889	chr12:120665889:G:A	2.07148e-07	-1.29556	-1.34954
120665934	chr12:120665934:C:T	7.47225e-07	-2.2364e-10	-1.36216
120666364	chr12:120666364:C:T	1.89723e-07	-1.36806	-1.3649
120667461	chr12:120667461:A:G	1.0931e-06	-0.981754	-7.29212e-10
120667725	chr12:120667725:G:T	1.90916e-07	-1.37961	-1.34708
120668180	chr12:120668180:T:C	1.67428e-07	-1.4837	-1.37427
120668184	chr12:120668184:C:T	1.50429e-06	0.712521	-1.37498
120668678	chr12:120668678:T:C	7.35389e-07	-2.2364e-10	-1.37813
120668681	chr12:120668681:T:C	8.67607e-07	-2.2364e-10	-1.21279
120669205	chr12:120669205:C:A	1.62766e-06	-2.2364e-10	-0.583629
120669478	chr12:120669478:C:T	1.54139e-07	-1.63051	-1.31017
120669590	chr12:120669590:C:T	1.70868e-07	-1.63051	-1.20713
120669740	chr12:120669740:T:G	2.893e-06	1.22988	-1.23836
120670342	chr12:120670342:G:T	1.73465e-07	-1.42917	-1.39338
120670456	chr12:120670456:CTT:C	6.48483e-07	-1.50389	-7.29212e-10
120670745	chr12:120670745:C:T	8.08552e-07	-2.2364e-10	-1.28328
120671044	chr12:120671044:G:A	8.09954e-07	-2.2364e-10	-1.28155
120671409	chr12:120671409:G:A	5.74889e-07	-1.62435	-7.29212e-10
120671754	chr12:120671754:G:C	6.39764e-07	-1.51743	-7.29212e-10
120672029	chr12:120672029:T:C	3.54401e-07	-0.770854	-1.33724
120672432	chr12:120672432:G:A	8.04396e-07	-0.470983	-0.817454
120672726	chr12:120672726:AAC:A	6.23102e-07	-1.54382	-7.29212e-10
120672858	chr12:120672858:C:T	9.69101e-07	-2.2364e-10	-1.10216
120672896	chr12:120672896:G:T	6.10151e-07	-1.56482	-7.29212e-10
120673293	chr12:120673293:T:A	8.39875e-07	-2.2364e-10	-1.24528
120673411	chr12:120673411:C:T	1.97297e-07	-1.33929	-1.35452
120673647	chr12:120673647:G:T	1.74371e-07	-1.4211	-1.39625
120674134	chr12:120674134:T:C	1.71928e-06	-2.2364e-10	-0.528868
120674225	chr12:120674225:C:T	1.34101e-06	-2.2364e-10	-0.777348
120674382	chr12:120674382:A:G	1.69661e-07	-1.44082	-1.40391
120674929	chr12:120674929:A:G	1.51877e-06	-2.2364e-10	-0.652872
120675166	chr12:120675166:C:T	3.29858e-06	1.34186	-1.21915
120675293	chr12:120675293:T:C	9.16468e-07	-2.2364e-10	-1.158
120675393	chr12:120675393:G:A	1.64961e-07	-1.63048	-1.24234
120675531	chr12:120675531:T:C	2.22321e-07	-1.49159	-1.08281
120675778	chr12:120675778:A:G	1.34101e-06	-2.2364e-10	-0.777348
120675785	chr12:120675785:T:G	1.68792e-07	-1.44657	-1.40329
120675786	chr12:120675786:A:G	1.72951e-06	-2.2364e-10	-0.522937
120675937	chr12:120675937:G:A	2.32243e-07	-1.51265	-1.01809
120676669	chr12:120676669:C:T	1.70296e-07	-1.43605	-1.40494
120676902	chr12:120676902:G:A	1.65271e-07	-1.46685	-1.4041
120676976	chr12:120676976:G:A	7.84415e-07	-2.2364e-10	-1.31359
120677173	chr12:120677173:C:T	2.22874e-06	1.13547	-1.40481
120677465	chr12:120677465:TG:T	2.09715e-07	-1.31515	-1.31762
120677551	chr12:120677551:A:G	1.85194e-07	-1.39985	-1.35728
120678039	chr12:120678039:C:T	2.04617e-07	-1.59416	-1.06323
120678080	chr12:120678080:G:C	1.8643e-06	-2.2364e-10	-0.447889
120678459	chr12:120678459:T:C	1.18933e-06	-2.2364e-10	-0.897383
120678619	chr12:120678619:A:G	7.94659e-07	-2.2364e-10	-1.30062
120678966	chr12:120678966:G:T	8.11517e-07	-2.2364e-10	-1.27962
120679503	chr12:120679503:A:G	5.73926e-07	-1.62603	-7.29212e-10
120679724	chr12:120679724:C:T	1.87294e-07	-1.36848	-1.37737
120680186	chr12:120680186:T:C	8.68177e-07	-2.2364e-10	-1.21213
120680301	chr12:120680301:G:A	1.95617e-07	-1.39424	-1.30813
120680369	chr12:120680369:G:A	2.67307e-07	-1.24071	-1.14942
120681267	chr12:120681267:T:G	1.36519e-06	-2.2364e-10	-0.759482
120681292	chr12:120681292:C:T	1.94579e-07	-1.38295	-1.32474
120682122	chr12:120682122:C:T	2.30378e-07	-1.62683	-0.911975
120682426	chr12:120682426:A:G	5.76748e-07	-1.62112	-7.29212e-10
120682554	chr12:120682554:C:A	9.32603e-07	-0.509562	-0.630988
120682855	chr12:120682855:C:T	9.16656e-07	-2.2364e-10	-1.1578
120683473	chr12:120683473:C:A	7.94408e-07	-2.2364e-10	-1.30093
120683761	chr12:120683761:G:C	6.5438e-07	-1.49484	-7.29212e-10
120683765	chr12:120683765:G:A	7.56898e-07	-2.2364e-10	-1.3493
120684133	chr12:120684133:A:C	1.55193e-07	-1.52928	-1.40458
120684137	chr12:120684137:C:T	7.17264e-07	-2.2364e-10	-1.40309
120684489	chr12:120684489:A:C	1.45393e-07	-1.59473	-1.40436
120684671	chr12:120684671:A:G	9.68699e-07	-0.528063	-0.574512
120684747	chr12:120684747:G:A	6.45619e-07	-1.50832	-7.29212e-10
120684787	chr12:120684787:C:T	7.35405e-07	-2.2364e-10	-1.37811
120684858	chr12:120684858:C:A	6.41799e-07	-0.207681	-1.30657
120684873	chr12:120684873:C:T	7.4529e-07	-0.465147	-0.899609
120684963	chr12:120684963:A:G	6.36896e-07	-0.215351	-1.30657
120685036	chr12:120685036:T:C	6.41992e-07	-1.51395	-7.29212e-10
120685235	chr12:120685235:T:C	5.8215e-07	-1.6118	-7.29212e-10
120685298	chr12:120685298:G:C	7.49607e-07	-2.2364e-10	-1.35898
120685403	chr12:120685403:G:A	2.04302e-07	-1.31441	-1.34452
120685617	chr12:120685617:T:C	8.75293e-07	-1.20397	-7.29212e-10
120686260	chr12:120686260:C:A	3.25194e-07	-0.80758	-1.38653
120686339	chr12:120686339:A:C	3.96641e-07	-0.782641	-1.21286
120686475	chr12:120686475:C:T	5.8546e-07	-1.60613	-7.29212e-10
120686504	chr12:120686504:C:T	3.1656e-07	-0.838416	-1.3826
120686856	chr12:120686856:T:A	3.41112e-06	-2.2364e-10	0.156266
120687098	chr12:120687098:C:T	3.91816e-06	0.294847	-7.29212e-10
120687188	chr12:120687188:G:A	2.30297e-07	-1.32034	-1.21882
120687338	chr12:120687338:C:T	7.41801e-07	-2.2364e-10	-1.36945
120687664	chr12:120687664:C:T	1.61306e-06	-2.2364e-10	-0.592644
120688577	chr12:120688577:T:C	1.96035e-07	-1.6168	-1.08343
120688725	chr12:120688725:TA:T	2.58425e-07	-1.03326	-1.39066
120688853	chr12:120688853:G:A	7.34351e-07	-2.2364e-10	-1.37954
120688913	chr12:120688913:AGGTCAT:A	6.49802e-07	-1.50186	-7.29212e-10
120689166	chr12:120689166:T:C	5.72328e-07	-1.62882	-7.29212e-10
120689544	chr12:120689544:A:G	2.2746e-07	-1.34511	-1.20644
120689966	chr12:120689966:G:C	1.13429e-06	-2.2364e-10	-0.94477
120690111	chr12:120690111:C:T	5.53151e-07	-1.23467	-0.428228
120690253	chr12:120690253:T:A	7.22474e-07	-2.2364e-10	-1.39585
120690334	chr12:120690334:C:T	6.46067e-07	-1.50763	-7.29212e-10
120690389	chr12:120690389:G:A	6.39312e-07	-1.51814	-7.29212e-10
120690514	chr12:120690514:C:G	1.54551e-07	-1.55038	-1.38762
120690711	chr12:120690711:A:G	5.76846e-07	-1.62095	-7.29212e-10
120690830	chr12:120690830:C:G	1.73555e-07	-1.42335	-1.39868
120690896	chr12:120690896:A:G	1.43373e-07	-1.61739	-1.3957
120691074	chr12:120691074:G:A	2.06615e-06	-2.2364e-10	-0.345088
120691079	chr12:120691079:T:C	1.41689e-07	-1.61997	-1.40492
120691096	chr12:120691096:T:C	1.91325e-07	-1.60753	-1.11703
120691123	chr12:120691123:C:T	2.16095e-07	-1.35758	-1.24523
120691264	chr12:120691264:AC:A	7.16499e-07	-2.2364e-10	-1.40415
120691516	chr12:120691516:C:T	4.89171e-06	-2.2364e-10	0.516767
120691693	chr12:120691693:G:A	9.9991e-07	-2.2364e-10	-1.07086
120692243	chr12:120692243:A:G	3.33397e-07	-1.2284	-0.940792
120692543	chr12:120692543:A:C	5.73013e-07	-1.62762	-7.29212e-10
120693248	chr12:120693248:C:G	2.05197e-07	-1.34466	-1.3099
120693475	chr12:120693475:C:T	2.25655e-07	-1.15607	-1.40345
120693504	chr12:120693504:T:A	7.59609e-07	-2.2364e-10	-1.34572
120693576	chr12:120693576:G:A	2.21511e-06	-2.2364e-10	-0.275473
120693845	chr12:120693845:C:T	7.55594e-07	-2.2364e-10	-1.35103
120694656	chr12:120694656:G:A	1.00548e-06	-1.06531	-7.29212e-10
120695234	chr12:120695234:G:C	9.44463e-07	0.0902908	-1.2182
120695366	chr12:120695366:A:T	7.33503e-07	-2.2364e-10	-1.3807
120695938	chr12:120695938:C:T	7.23092e-07	-2.2364e-10	-1.39499
120696072	chr12:120696072:G:A	1.86724e-07	-1.60617	-1.14273
120696077	chr12:120696077:G:A	1.07782e-06	-0.995833	-7.29212e-10
120696109	chr12:120696109:C:T	1.98493e-07	-1.31513	-1.37265
120696110	chr12:120696110:G:A	7.06706e-07	-1.41791	-7.29212e-10
120696599	chr12:120696599:T:C	1.54912e-07	-1.53409	-1.40158
120696769	chr12:120696769:T:C	2.14707e-07	-1.35615	-1.2531
120697419	chr12:120697419:C:T	2.62117e-07	-1.00507	-1.40467
120697664	chr12:120697664:T:C	1.72542e-07	-1.42853	-1.39936
120697705	chr12:120697705:G:A	1.48815e-07	-1.61928	-1.35654
120697746	chr12:120697746:A:G	1.70261e-07	-1.61633	-1.22486
120698237	chr12:120698237:G:A	1.94773e-07	-1.37151	-1.33519
120698442	chr12:120698442:A:G	2.2852e-07	-1.14251	-1.4044
120698491	chr12:120698491:C:T	7.76617e-07	-2.2364e-10	-1.32358
120698506	chr12:120698506:T:C	2.0905e-07	-1.61142	-1.02453
120698798	chr12:120698798:G:A	8.97325e-07	-2.2364e-10	-1.17911
120698929	chr12:120698929:G:A	1.55758e-07	-1.55066	-1.37957
120699009	chr12:120699009:T:C	6.5905e-07	-1.48773	-7.29212e-10
120699526	chr12:120699526:T:C	2.34437e-07	-1.3212	-1.20015
120699771	chr12:120699771:G:A	2.04133e-07	-1.33757	-1.32219
120700547	chr12:120700547:G:T	5.76204e-07	-1.62207	-7.29212e-10
120700558	chr12:120700558:C:T	1.1408e-06	-0.939042	-7.29212e-10
120701182	chr12:120701182:T:C	1.55248e-07	-1.55443	-1.37907
120701585	chr12:120701585:C:T	2.03319e-07	-1.36447	-1.29928
120701700	chr12:120701700:G:A	6.68346e-07	-1.47372	-7.29212e-10
120701729	chr12:120701729:C:G	6.48947e-07	-1.50318	-7.29212e-10
120701898	chr12:120701898:G:A	7.26358e-07	-2.2364e-10	-1.39049
120702261	chr12:120702261:T:C	3.50579e-07	-1.19037	-0.928574
120702437	chr12:120702437:C:T	9.285e-07	-2.2364e-10	-1.14496
120702514	chr12:120702514:T:G	1.03919e-06	-2.2364e-10	-1.03233
120702650	chr12:120702650:C:T	3.44818e-06	-2.2364e-10	0.167074
120702983	chr12:120702983:A:G	2.37972e-07	-1.24151	-1.26487
120703311	chr12:120703311:C:T	1.57967e-06	-2.2364e-10	-0.613555
120703760	chr12:120703760:C:T	1.53291e-07	-1.5582	-1.38799
120704239	chr12:120704239:T:C	2.4803e-07	-1.16868	-1.2963
120704277	chr12:120704277:A:AAT	1.56298e-06	-2.2364e-10	-0.624183
120705434	chr12:120705434:C:T	6.50751e-07	-1.5004	-7.29212e-10
120705732	chr12:120705732:T:C	1.7157e-07	-1.45773	-1.37581
120705903	chr12:120705903:G:C	6.57541e-07	-1.49002	-7.29212e-10
120706656	chr12:120706656:G:A	6.57354e-07	-1.49031	-7.29212e-10
120706742	chr12:120706742:A:G	7.5675e-07	-2.2364e-10	-1.3495
120706801	chr12:120706801:T:C	1.13601e-06	-0.943249	-7.29212e-10
120707087	chr12:120707087:T:C	9.13991e-07	-1.16071	-7.29212e-10
120707232	chr12:120707232:C:T	2.23993e-06	-2.2364e-10	-0.264328
120707311	chr12:120707311:A:C	9.94962e-07	-2.2364e-10	-1.07582
120707375	chr12:120707375:T:C	1.51636e-07	-1.57398	-1.38306
120707394	chr12:120707394:A:G	3.01758e-07	-0.915539	-1.35336
120707450	chr12:120707450:G:A	1.49562e-07	-1.58574	-1.38508
120707607	chr12:120707607:A:G	1.59473e-07	-1.50213	-1.40453
120707702	chr12:120707702:T:A	1.8562e-07	-1.42547	-1.32936
120707764	chr12:120707764:C:T	7.35598e-07	-2.2364e-10	-1.37785
120708416	chr12:120708416:C:T	1.49195e-07	-1.62585	-1.34743
120709191	chr12:120709191:A:G	9.69291e-07	-2.2364e-10	-1.10196
120709415	chr12:120709415:C:T	7.55594e-07	-2.2364e-10	-1.35103
120709419	chr12:120709419:C:T	7.50996e-07	-1.35713	-7.29212e-10
120709809	chr12:120709809:T:C	3.08777e-07	-0.846453	-1.39946
120711261	chr12:120711261:T:G	1.99475e-07	-1.61182	-1.07102
120711672	chr12:120711672:A:G	1.63805e-07	-1.48519	-1.39466
120711733	chr12:120711733:C:T	6.49012e-07	-1.50308	-7.29212e-10
120711793	chr12:120711793:A:G	1.40444e-07	-1.62891	-1.40482
120711933	chr12:120711933:A:G	1.44085e-07	-1.61189	-1.39623
120712486	chr12:120712486:C:T	5.74902e-07	-1.62433	-7.29212e-10
120712952	chr12:120712952:G:A	8.67199e-07	-1.21326	-7.29212e-10
120713290	chr12:120713290:C:T	2.56246e-07	-1.02905	-1.40334
120713746	chr12:120713746:G:A	1.69889e-06	-2.2364e-10	-0.540798
120714096	chr12:120714096:C:A	3.01706e-07	-0.864657	-1.40442
120714210	chr12:120714210:G:A	2.24838e-05	-2.2364e-10	2.04202
120714214	chr12:120714214:T:G	3.07269e-07	-1.32424	-0.926567
120714315	chr12:120714315:T:G	6.01213e-07	-1.57958	-7.29212e-10
120714372	chr12:120714372:G:A	6.78582e-07	-1.45852	-7.29212e-10
120714491	chr12:120714491:C:T	1.42314e-07	-1.6232	-1.39729
120714864	chr12:120714864:C:T	3.01478e-07	-1.37251	-0.897324
120714896	chr12:120714896:C:G	2.75739e-05	-2.2364e-10	2.24609
120714926	chr12:120714926:A:G	7.16679e-07	-2.2364e-10	-1.4039
120715164	chr12:120715164:A:G	1.4159e-07	-1.62479	-1.4008
120715429	chr12:120715429:A:G	1.97994e-07	-1.63042	-1.05987
120715729	chr12:120715729:C:T	5.85325e-07	-1.30438	-0.301984
120716197	chr12:120716197:A:G	3.23664e-07	-1.32685	-0.871976
120716821	chr12:120716821:T:G	1.47014e-07	-1.60234	-1.38567
120717557	chr12:120717557:C:G	9.90295e-07	-2.2364e-10	-1.08053
120717655	chr12:120717655:T:C	1.82673e-06	-2.2364e-10	-0.468244
120717708	chr12:120717708:A:G	1.7768e-07	-1.40905	-1.38949
120717819	chr12:120717819:C:T	3.26708e-07	-1.42191	-0.76755
120718104	chr12:120718104:G:A	9.05854e-07	-2.2364e-10	-1.16965
120718110	chr12:120718110:C:T	5.76705e-07	-1.6212	-7.29212e-10
120718163	chr12:120718163:C:T	4.09682e-07	-1.23863	-0.724513
120718238	chr12:120718238:A:T	1.55394e-07	-1.6299	-1.30267
120718265	chr12:120718265:G:A	1.0472e-06	-2.2364e-10	-1.02465
120718512	chr12:120718512:G:A	1.56211e-07	-1.52845	-1.39887
120718693	chr12:120718693:G:A	2.89869e-07	-1.39611	-0.912986
120718978	chr12:120718978:G:A	1.49206e-07	-1.61448	-1.35873
120719242	chr12:120719242:A:G	6.18927e-07	-1.55054	-7.29212e-10
120719369	chr12:120719369:A:G	7.50928e-07	-2.2364e-10	-1.35722
120719547	chr12:120719547:A:G	7.58297e-07	-2.2364e-10	-1.34745
120719732	chr12:120719732:G:A	1.56131e-07	-1.62777	-1.30006
120719733	chr12:120719733:C:A	1.55879e-07	-1.62939	-1.30006
120719801	chr12:120719801:G:A	7.48958e-07	-2.2364e-10	-1.35985
120719808	chr12:120719808:C:G	3.00694e-07	-0.867423	-1.40501
120720048	chr12:120720048:A:G	1.53566e-07	-1.62989	-1.31451
120720180	chr12:120720180:G:A	6.45562e-07	-1.50841	-7.29212e-10
120720201	chr12:120720201:G:A	1.49819e-07	-1.60642	-1.36269
120720262	chr12:120720262:A:G	6.97567e-07	-1.43093	-7.29212e-10
120720790	chr12:120720790:G:A	7.6111e-07	-2.2364e-10	-1.34375
120721577	chr12:120721577:T:C	1.55929e-07	-1.5244	-1.40473
120721691	chr12:120721691:T:C	2.31051e-07	-1.20062	-1.33528
120721808	chr12:120721808:G:A	1.26497e-06	-0.835728	-7.29212e-10
120721936	chr12:120721936:A:G	1.40947e-07	-1.62816	-1.40199
120721972	chr12:120721972:A:G	7.39164e-07	-2.2364e-10	-1.37301
120722085	chr12:120722085:T:G	7.24256e-07	-2.2364e-10	-1.39338
120722110	chr12:120722110:CTG:C	5.73917e-07	-1.62604	-7.29212e-10
120722289	chr12:120722289:C:T	1.86202e-07	-1.62859	-1.1231
120722558	chr12:120722558:G:A	7.19874e-07	-2.2364e-10	-1.39945
120722762	chr12:120722762:G:A	7.24505e-07	-2.2364e-10	-1.39304
120723002	chr12:120723002:A:G	1.56203e-07	-1.53729	-1.39009
120723245	chr12:120723245:T:G	1.55663e-07	-1.53197	-1.39887
120723650	chr12:120723650:C:T	6.76703e-07	-1.4613	-7.29212e-10
120723690	chr12:120723690:G:A	1.76922e-07	-1.62975	-1.17307
120723786	chr12:120723786:G:A	1.56304e-07	-1.53181	-1.39492
120723920	chr12:120723920:G:A	6.78879e-07	-1.45809	-7.29212e-10
120724050	chr12:120724050:C:T	1.65309e-07	-1.62907	-1.24164
120724611	chr12:120724611:G:T	1.55287e-07	-1.52853	-1.40473
120724834	chr12:120724834:A:G	3.28103e-07	-1.3101	-0.875101
120724885	chr12:120724885:G:A	7.59282e-07	-2.2364e-10	-1.34616
120724965	chr12:120724965:A:C	1.82268e-07	-1.62925	-1.1438
120724968	chr12:120724968:C:A	1.8327e-07	-1.62925	-1.13831
120725070	chr12:120725070:G:A	2.32846e-06	-2.2364e-10	-0.225566
120725079	chr12:120725079:A:T	6.10653e-07	-1.564	-7.29212e-10
120725186	chr12:120725186:A:G	1.50303e-07	-1.62947	-1.33641
120725193	chr12:120725193:C:T	3.49647e-06	0.180978	-7.29212e-10
120725248	chr12:120725248:G:A	1.63601e-07	-1.61935	-1.26175
120725458	chr12:120725458:C:T	2.40917e-07	-1.48249	-1.01159
120725537	chr12:120725537:G:T	1.47814e-07	-1.61018	-1.3724
120725570	chr12:120725570:T:C	2.50818e-07	-1.08192	-1.37188
120725683	chr12:120725683:G:A	9.55768e-07	-2.2364e-10	-1.11601
120725715	chr12:120725715:C:A	1.45197e-07	-1.63018	-1.37026
120725739	chr12:120725739:G:A	2.93641e-06	-2.2364e-10	0.00641216
120726172	chr12:120726172:G:A	7.72373e-07	-2.2364e-10	-1.32906
120726687	chr12:120726687:C:A	5.78952e-07	-1.61731	-7.29212e-10
120726849	chr12:120726849:C:T	3.01871e-07	-0.865798	-1.40273
120727515	chr12:120727515:G:A	6.30629e-07	-1.53181	-7.29212e-10
120728010	chr12:120728010:C:T	2.21261e-06	-2.2364e-10	-0.276602
120728652	chr12:120728652:G:A	1.97727e-07	-1.63045	-1.06119
120729215	chr12:120729215:C:T	2.34344e-06	-2.2364e-10	-0.219155
120729236	chr12:120729236:A:G	1.62955e-07	-1.48922	-1.39584
120729323	chr12:120729323:T:C	8.23654e-07	-2.2364e-10	-1.26478
120729584	chr12:120729584:C:T	3.05774e-07	-1.29933	-0.956355
120729872	chr12:120729872:G:A	6.06171e-07	-1.57137	-7.29212e-10
120730123	chr12:120730123:C:T	7.71993e-07	-2.2364e-10	-1.32955
120730280	chr12:120730280:T:C	1.70752e-07	-1.4334	-1.40492
120730442	chr12:120730442:T:C	1.70078e-07	-1.43747	-1.4048
120730768	chr12:120730768:C:T	7.52672e-07	-2.2364e-10	-1.3549
120730814	chr12:120730814:T:C	8.50614e-07	-2.2364e-10	-1.23257
120731553	chr12:120731553:C:A	1.59665e-07	-1.50133	-1.40412
120731635	chr12:120731635:T:C	7.64452e-07	-2.2364e-10	-1.33937
120732454	chr12:120732454:T:C	2.93694e-07	-1.17703	-1.11896
120732536	chr12:120732536:C:T	1.99084e-07	-1.31623	-1.36858
120732641	chr12:120732641:C:T	2.12521e-06	-2.2364e-10	-0.316906
120733257	chr12:120733257:G:A	5.71442e-07	-1.63037	-7.29212e-10
120733434	chr12:120733434:G:A	7.48876e-07	-2.2364e-10	-1.35996
120733879	chr12:120733879:A:C	7.99421e-07	-2.2364e-10	-1.29464
120733940	chr12:120733940:G:C	7.1634e-07	-2.2364e-10	-1.40437
120734000	chr12:120734000:C:G	1.34871e-06	0.529691	-1.30132
120734088	chr12:120734088:G:A	3.58102e-07	-1.50503	-0.592684
120734420	chr12:120734420:G:A	7.56285e-07	-2.2364e-10	-1.35011
120734463	chr12:120734463:C:T	5.71435e-07	-1.63038	-7.29212e-10
120735105	chr12:120735105:C:G	7.24153e-07	-2.2364e-10	-1.39353
120735119	chr12:120735119:A:T	8.33972e-07	-2.2364e-10	-1.25233
120735228	chr12:120735228:T:C	5.73247e-07	-1.32355	-0.303658
120735355	chr12:120735355:A:AC	6.6095e-07	-1.48485	-7.29212e-10
120735583	chr12:120735583:T:C	6.14488e-07	-1.55774	-7.29212e-10
120735949	chr12:120735949:A:G	7.5509e-06	-2.2364e-10	0.950893
120736129	chr12:120736129:A:G	2.06649e-07	-1.35683	-1.29068
120736510	chr12:120736510:A:G	4.16847e-06	-2.2364e-10	0.356776
120737096	chr12:120737096:T:C	7.5774e-07	-1.27584	-0.0723536
120737135	chr12:120737135:C:T	5.71853e-07	-1.62965	-7.29212e-10
120737682	chr12:120737682:C:A	5.71361e-07	-1.63051	-7.29212e-10
120737688	chr12:120737688:T:G	5.71384e-07	-1.63047	-7.29212e-10
120737721	chr12:120737721:T:C	3.34805e-07	-1.49728	-0.667701
120737759	chr12:120737759:G:A	5.71403e-07	-1.63044	-7.29212e-10
120738181	chr12:120738181:T:C	6.6621e-07	-1.34217	-0.134752
120738197	chr12:120738197:G:A	9.25272e-07	-2.2364e-10	-1.14844
120738280	chr12:120738280:G:A	1.68031e-07	-1.51974	-1.33464
120738746	chr12:120738746:C:T	4.626e-07	-0.53662	-1.30505
120738876	chr12:120738876:C:T	2.01443e-07	-1.38153	-1.29149
120738951	chr12:120738951:G:A	2.1142e-06	-2.2364e-10	-0.322098
120738967	chr12:120738967:C:T	5.72599e-07	-1.62834	-7.29212e-10
120739000	chr12:120739000:G:GC	2.52921e-07	-1.06911	-1.37634
120739453	chr12:120739453:G:A	7.17963e-07	-2.2364e-10	-1.40211
120739563	chr12:120739563:G:A	5.71364e-07	-1.6305	-7.29212e-10
120739697	chr12:120739697:G:A	6.50608e-06	-2.2364e-10	0.801962
120739835	chr12:120739835:A:G	5.39329e-07	-1.60673	-0.0814713
120739948	chr12:120739948:G:A	1.00731e-06	-2.2364e-10	-1.06349
120739975	chr12:120739975:A:G	2.37892e-07	-1.53162	-0.975087
120740271	chr12:120740271:T:C	1.10754e-06	-2.2364e-10	-0.968629
120740732	chr12:120740732:G:GA	6.17302e-07	-1.55317	-7.29212e-10
120740841	chr12:120740841:G:A	1.87659e-07	-1.35909	-1.38481
120741073	chr12:120741073:C:T	1.19951e-06	-1.51474	0.625881
120741095	chr12:120741095:C:T	5.87523e-07	-1.60261	-7.29212e-10
120741188	chr12:120741188:G:A	5.7278e-07	-1.62803	-7.29212e-10
120741474	chr12:120741474:G:A	2.35388e-07	-1.19975	-1.31754
120741500	chr12:120741500:C:T	5.71605e-07	-1.63008	-7.29212e-10
120741913	chr12:120741913:C:T	8.43242e-07	-2.2364e-10	-1.24128
120742139	chr12:120742139:A:G	8.27892e-07	-1.61356	0.35391
120742216	chr12:120742216:T:C	1.79225e-07	-1.52365	-1.26624
120742326	chr12:120742326:T:C	9.43493e-07	-1.63043	0.501493
120742458	chr12:120742458:T:C	7.25977e-07	-2.2364e-10	-1.39101
120742660	chr12:120742660:G:A	7.60697e-06	-2.2364e-10	0.958292
120742898	chr12:120742898:G:A	2.3964e-07	-1.56369	-0.935702
120742941	chr12:120742941:C:T	7.17495e-07	-2.2364e-10	-1.40276
120743259	chr12:120743259:G:C	8.48268e-07	-1.58924	0.35391
120743297	chr12:120743297:T:C	7.18077e-07	-2.2364e-10	-1.40195
120743566	chr12:120743566:G:T	2.11818e-07	-1.321	-1.3018
120743646	chr12:120743646:T:C	5.71527e-07	-1.63022	-7.29212e-10
120743653	chr12:120743653:A:G	5.99497e-07	-1.58244	-7.29212e-10
120743745	chr12:120743745:A:G	8.57855e-07	-2.2364e-10	-1.22409
120744250	chr12:120744250:C:T	8.15814e-07	-1.62074	0.346398
120744310	chr12:120744310:C:T	7.22068e-07	-2.2364e-10	-1.39641
120744675	chr12:120744675:G:C	8.60538e-07	-2.2364e-10	-1.22097
120744971	chr12:120744971:T:C	2.53545e-07	-1.53351	-0.909483
120745037	chr12:120745037:G:C	8.38962e-07	-1.58877	0.342405
120745084	chr12:120745084:G:T	1.3016e-06	0.39591	-1.20309
120745367	chr12:120745367:C:T	6.12207e-07	-1.56146	-7.29212e-10
120745433	chr12:120745433:A:T	7.72794e-07	-2.2364e-10	-1.32852
120745442	chr12:120745442:A:G	2.68598e-06	-2.2364e-10	-0.0827293
120746341	chr12:120746341:A:G	9.6062e-07	-2.2364e-10	-1.11095
120746544	chr12:120746544:A:G	9.4743e-07	-2.2364e-10	-1.12478
120747087	chr12:120747087:T:G	6.85146e-07	-1.59753	0.148636
120747128	chr12:120747128:A:G	1.79402e-07	-1.39399	-1.39491
120747304	chr12:120747304:C:T	1.18845e-06	-2.2364e-10	-0.898125
120747468	chr12:120747468:C:G	1.70027e-06	-2.2364e-10	-0.539988
120747566	chr12:120747566:T:A	4.34981e-07	-1.52689	-0.376341
120747966	chr12:120747966:C:T	5.05761e-07	-0.664579	-1.08789
120747989	chr12:120747989:G:A	1.38675e-06	-2.2364e-10	-0.743813
120748003	chr12:120748003:A:G	5.34906e-07	-0.334856	-1.36158
120748040	chr12:120748040:AC:A	7.56221e-07	-2.2364e-10	-1.3502
120748183	chr12:120748183:A:G	8.57341e-07	-2.2364e-10	-1.22469
120748428	chr12:120748428:G:A	1.152e-06	-2.2364e-10	-0.929274
120748443	chr12:120748443:G:A	5.58584e-07	-1.54933	-0.103791
120748511	chr12:120748511:G:A	5.78371e-07	-1.61831	-7.29212e-10
120748734	chr12:120748734:A:G	1.76276e-07	-1.44646	-1.36002
120748746	chr12:120748746:C:G	1.1133e-06	0.278029	-1.24147
120748934	chr12:120748934:A:G	1.50207e-06	0.646429	-1.31036
120749062	chr12:120749062:C:T	6.266e-07	-1.53822	-7.29212e-10
120749277	chr12:120749277:C:T	7.23227e-07	-2.2364e-10	-1.39481
120749278	chr12:120749278:G:A	7.50487e-07	-2.2364e-10	-1.35781
120749754	chr12:120749754:T:C	1.31228e-06	0.596309	-1.39532
120749792	chr12:120749792:C:A	5.9191e-07	-1.59518	-7.29212e-10
120750379	chr12:120750379:TTTTC:T	5.83029e-07	-1.61029	-7.29212e-10
120750552	chr12:120750552:A:AT	2.90432e-06	-2.2364e-10	-0.00457608
120750578	chr12:120750578:A:G	1.45376e-06	0.672606	-1.36923
120751022	chr12:120751022:C:T	6.16042e-07	-1.55521	-7.29212e-10
120751023	chr12:120751023:G:A	8.41979e-07	-2.2364e-10	-1.24277
120751106	chr12:120751106:GA:G	8.42307e-07	-2.2364e-10	-1.24238
120751263	chr12:120751263:G:A	8.71606e-07	-2.2364e-10	-1.20819
120751313	chr12:120751313:C:T	1.3213e-06	0.443479	-1.23563
120751691	chr12:120751691:G:A	7.78423e-07	-2.2364e-10	-1.32126
120751764	chr12:120751764:C:T	7.62743e-07	-2.2364e-10	-1.34161
120751800	chr12:120751800:G:A	8.08938e-07	-2.2364e-10	-1.28281
120751830	chr12:120751830:C:T	1.92216e-07	-1.50442	-1.21549
120752022	chr12:120752022:A:G	2.21689e-06	-0.27467	-7.29212e-10
120752037	chr12:120752037:A:G	7.98697e-07	-2.2364e-10	-1.29555
120752303	chr12:120752303:G:C	9.64884e-07	-1.10652	-7.29212e-10
120752958	chr12:120752958:A:G	6.00037e-07	-1.58154	-7.29212e-10
120753007	chr12:120753007:A:G	1.83134e-06	-2.2364e-10	-0.465724
120753439	chr12:120753439:C:T	5.96584e-07	-1.58731	-7.29212e-10
120753845	chr12:120753845:T:A	1.2667e-05	1.46823	-7.29212e-10
120754057	chr12:120754057:C:T	6.34644e-07	-1.52547	-7.29212e-10
120754468	chr12:120754468:C:T	5.93899e-07	-1.59182	-7.29212e-10
120754515	chr12:120754515:T:C	1.67252e-06	0.647408	-1.20385
120754518	chr12:120754518:G:A	5.95408e-07	-1.58928	-7.29212e-10
120754884	chr12:120754884:G:A	1.22755e-06	0.436078	-1.30183
120754960	chr12:120754960:T:C	7.35075e-07	-2.2364e-10	-1.37856
120755087	chr12:120755087:T:C	1.9771e-06	-2.2364e-10	-0.389143
120755493	chr12:120755493:T:C	1.99236e-06	-2.2364e-10	-0.381454
120756250	chr12:120756250:C:T	1.72448e-06	0.869926	-1.39578
120756762	chr12:120756762:A:G	1.78352e-06	0.912111	-1.40429
120756824	chr12:120756824:T:C	1.46947e-07	-1.60925	-1.37921
120757059	chr12:120757059:C:T	1.4402e-06	0.604452	-1.31044
120757204	chr12:120757204:G:A	1.5278e-07	-1.61228	-1.33725
120757309	chr12:120757309:C:T	1.57159e-07	-1.5166	-1.40467
120757340	chr12:120757340:C:T	1.99369e-06	-2.2364e-10	-0.380785
120757787	chr12:120757787:A:G	5.99725e-07	-1.58206	-7.29212e-10
120757822	chr12:120757822:A:G	1.2937e-06	0.460646	-1.27391
120757944	chr12:120757944:A:G	9.73602e-07	-1.09753	-7.29212e-10
120758328	chr12:120758328:C:T	5.86468e-07	-1.60441	-7.29212e-10
120758508	chr12:120758508:C:T	9.04854e-07	-2.2364e-10	-1.17076
120759088	chr12:120759088:A:G	1.90656e-06	0.943461	-1.36893
120759182	chr12:120759182:T:G	6.00363e-07	-1.581	-7.29212e-10
120759655	chr12:120759655:C:G	8.05952e-07	-2.2364e-10	-1.28651
120759825	chr12:120759825:C:T	6.69239e-07	-1.47239	-7.29212e-10
120759826	chr12:120759826:G:A	1.52408e-07	-1.57928	-1.37269
120760111	chr12:120760111:T:A	8.11555e-07	-2.2364e-10	-1.27958
120760237	chr12:120760237:G:A	1.97936e-06	-2.2364e-10	-0.387999
120760496	chr12:120760496:G:A	1.577e-06	0.70706	-1.32231
120760526	chr12:120760526:A:T	1.76016e-07	-1.63011	-1.17785
120760589	chr12:120760589:G:A	5.85816e-07	-1.60552	-7.29212e-10
120760939	chr12:120760939:C:T	8.58018e-07	-2.2364e-10	-1.2239
120760941	chr12:120760941:C:T	8.58528e-07	-2.2364e-10	-1.22331
120761075	chr12:120761075:A:G	8.7838e-07	-2.2364e-10	-1.20045
120761088	chr12:120761088:C:G	1.7943e-06	0.90555	-1.39171
120761168	chr12:120761168:CTGAT:C	7.46536e-07	-2.2364e-10	-1.36308
120761809	chr12:120761809:A:G	1.9771e-06	-2.2364e-10	-0.389143
120762039	chr12:120762039:T:C	8.17254e-07	-2.2364e-10	-1.27258
120762330	chr12:120762330:A:C	6.44391e-07	-1.51022	-7.29212e-10
120762806	chr12:120762806:C:T	1.51693e-06	0.728676	-1.38276
120763251	chr12:120763251:A:T	5.96983e-07	-1.58664	-7.29212e-10
120763253	chr12:120763253:AAAC:A	5.97233e-07	-1.58622	-7.29212e-10
120763353	chr12:120763353:C:T	8.58018e-07	-2.2364e-10	-1.2239
120763364	chr12:120763364:C:T	1.4724e-06	0.699022	-1.3829
120763398	chr12:120763398:C:T	7.55236e-07	-2.2364e-10	-1.3515
120764193	chr12:120764193:C:T	7.52184e-07	-2.2364e-10	-1.35555
120764276	chr12:120764276:A:G	1.98412e-06	-2.2364e-10	-0.385601
120765114	chr12:120765114:G:A	5.93031e-07	-1.59328	-7.29212e-10
120765162	chr12:120765162:G:A	8.58517e-07	-2.2364e-10	-1.22332
120765231	chr12:120765231:G:A	8.59643e-07	-2.2364e-10	-1.22201
120765341	chr12:120765341:G:A	1.0954e-06	-2.2364e-10	-0.979656
120765539	chr12:120765539:A:C	2.24526e-06	-2.2364e-10	-0.261951
120765570	chr12:120765570:G:GC	7.18688e-07	-2.2364e-10	-1.4011
120765624	chr12:120765624:C:T	1.33341e-06	0.619626	-1.40266
120765689	chr12:120765689:G:A	1.1843e-06	-2.2364e-10	-0.901621
120765810	chr12:120765810:G:A	8.24913e-07	-2.2364e-10	-1.26325
120766070	chr12:120766070:C:T	8.68079e-07	-2.2364e-10	-1.21225
120766200	chr12:120766200:G:A	1.54308e-07	-1.61297	-1.32661
120766635	chr12:120766635:GTGTGCCTCTGTCTCC:G	6.87793e-07	-1.44504	-7.29212e-10
120766852	chr12:120766852:C:T	5.75093e-07	-1.624	-7.29212e-10
120767275	chr12:120767275:G:A	9.20079e-07	0.212281	-1.36635
120767801	chr12:120767801:T:C	1.5223e-07	-1.55762	-1.39552
120767955	chr12:120767955:G:A	1.44041e-06	-2.2364e-10	-0.705845
120768101	chr12:120768101:G:C	8.94692e-07	-2.2364e-10	-1.18205
120768252	chr12:120768252:T:A	1.35401e-06	0.44738	-1.21508
120768546	chr12:120768546:A:G	5.98378e-07	-1.58431	-7.29212e-10
120769276	chr12:120769276:T:C	7.2105e-07	-2.2364e-10	-1.39782
120769344	chr12:120769344:C:T	1.02511e-06	0.25477	-1.30075
120769582	chr12:120769582:G:A	2.1684e-07	-1.60379	-0.995579
120770435	chr12:120770435:T:C	1.45934e-07	-1.61553	-1.37984
120770458	chr12:120770458:G:A	1.99748e-06	-2.2364e-10	-0.378888
120770507	chr12:120770507:C:T	8.63055e-07	-2.2364e-10	-1.21805
120770681	chr12:120770681:G:A	1.72959e-07	-1.4855	-1.33997
120771329	chr12:120771329:C:T	8.58018e-07	-2.2364e-10	-1.2239
120771386	chr12:120771386:G:A	1.99748e-06	-2.2364e-10	-0.378888
120771390	chr12:120771390:G:A	1.32973e-06	0.37692	-1.16272
120771496	chr12:120771496:A:G	8.95273e-07	-2.2364e-10	-1.1814
120771499	chr12:120771499:A:G	1.54961e-07	-1.5334	-1.40196
120771632	chr12:120771632:T:C	6.12596e-07	-1.56082	-7.29212e-10
120771705	chr12:120771705:C:T	5.95159e-07	-1.5897	-7.29212e-10
120771737	chr12:120771737:A:G	1.22361e-06	0.459931	-1.3289
120772147	chr12:120772147:G:A	5.97844e-07	-1.5852	-7.29212e-10
120772154	chr12:120772154:C:T	1.39983e-06	0.668849	-1.40327
120772336	chr12:120772336:A:G	1.51113e-07	-1.59317	-1.36733
120772417	chr12:120772417:G:C	1.13579e-06	0.28686	-1.2303
120772486	chr12:120772486:TC:T	1.2753e-06	0.571997	-1.39959
120773362	chr12:120773362:A:G	9.24385e-07	-2.2364e-10	-1.1494
120773445	chr12:120773445:G:A	7.63639e-07	-2.2364e-10	-1.34043
120773890	chr12:120773890:C:T	1.74444e-07	-1.41659	-1.40034
120774038	chr12:120774038:G:A	1.4558e-07	-1.60665	-1.39116
120774111	chr12:120774111:A:T	1.48196e-07	-1.59439	-1.38561
120774320	chr12:120774320:T:C	8.96505e-07	-2.2364e-10	-1.18003
120775016	chr12:120775016:A:G	1.10288e-06	-2.2364e-10	-0.972853
120775052	chr12:120775052:A:G	1.51831e-07	-1.62571	-1.33005
120775097	chr12:120775097:CT:C	8.932e-07	-2.2364e-10	-1.18372
120775117	chr12:120775117:TATGTGGA:T	8.58695e-07	-2.2364e-10	-1.22312
120775632	chr12:120775632:C:A	7.41432e-07	-2.2364e-10	-1.36995
120775649	chr12:120775649:C:T	8.95273e-07	-2.2364e-10	-1.1814
120775788	chr12:120775788:C:T	1.10581e-06	0.372355	-1.34255
120776853	chr12:120776853:G:T	1.28068e-06	-0.823379	-7.29212e-10
120777135	chr12:120777135:G:A	8.0926e-07	-2.2364e-10	-1.28241
120777818	chr12:120777818:A:T	7.17789e-07	-2.2364e-10	-1.40235
120778072	chr12:120778072:A:G	2.02442e-06	-2.2364e-10	-0.365491
120778535	chr12:120778535:CCT:C	1.05366e-06	-2.2364e-10	-1.01851
120778540	chr12:120778540:T:G	9.45138e-07	-2.2364e-10	-1.1272
120779108	chr12:120779108:C:A	5.99692e-07	-1.58211	-7.29212e-10
120779929	chr12:120779929:C:T	7.22718e-07	-2.2364e-10	-1.39551
120779962	chr12:120779962:C:G	1.02349e-06	0.275509	-1.32307
120780255	chr12:120780255:T:C	1.61651e-07	-1.58992	-1.30316
120780347	chr12:120780347:T:C	1.58231e-07	-1.63036	-1.28412
120780810	chr12:120780810:G:A	6.06627e-07	-1.57062	-7.29212e-10
120781384	chr12:120781384:T:C	5.96827e-07	-1.5869	-7.29212e-10
120781741	chr12:120781741:A:G	9.47687e-07	-2.2364e-10	-1.12451
120782029	chr12:120782029:T:C	1.8857e-06	-2.2364e-10	-0.436474
120782264	chr12:120782264:G:A	7.16054e-07	-2.2364e-10	-1.40477
120782270	chr12:120782270:C:T	5.83653e-07	-1.60922	-7.29212e-10
120782519	chr12:120782519:T:G	8.27694e-07	-2.2364e-10	-1.25989
120782572	chr12:120782572:G:C	9.07676e-07	0.101703	-1.26934
120782618	chr12:120782618:A:C	9.27063e-07	-2.2364e-10	-1.14651
120783658	chr12:120783658:A:G	5.74922e-07	-1.6243	-7.29212e-10
120783715	chr12:120783715:C:T	1.54294e-07	-1.62782	-1.31185
120783825	chr12:120783825:C:T	1.22001e-06	0.416958	-1.28887
120783960	chr12:120783960:C:T	1.14369e-06	0.440773	-1.37729
120784012	chr12:120784012:AT:A	1.5264e-07	-1.62901	-1.32144
120784666	chr12:120784666:T:C	1.49538e-07	-1.59794	-1.37304
120784753	chr12:120784753:T:C	8.78712e-07	0.083076	-1.28315
120784872	chr12:120784872:C:T	7.96697e-07	-2.2364e-10	-1.29805
120785356	chr12:120785356:G:A	6.31214e-07	-1.53088	-7.29212e-10
120785441	chr12:120785441:G:C	9.78356e-07	0.272389	-1.36505
120785721	chr12:120785721:A:C	8.22712e-07	-2.2364e-10	-1.26592
120785791	chr12:120785791:G:A	8.4567e-07	-2.2364e-10	-1.2384
120787914	chr12:120787914:C:T	8.31558e-07	-2.2364e-10	-1.25523
120788462	chr12:120788462:T:C	8.2881e-07	-2.2364e-10	-1.25854
120788500	chr12:120788500:C:A	8.58018e-07	-2.2364e-10	-1.2239
120788824	chr12:120788824:G:A	1.45934e-06	0.459869	-1.15266
120789159	chr12:120789159:G:A	1.48619e-07	-1.61478	-1.36237
120790071	chr12:120790071:C:T	3.71511e-06	-2.2364e-10	0.241633
120790107	chr12:120790107:C:T	7.19328e-07	-2.2364e-10	-1.40021
120790213	chr12:120790213:T:C	7.13226e-07	-1.40873	-7.29212e-10
120790252	chr12:120790252:G:T	1.61327e-06	0.793862	-1.38637
120790333	chr12:120790333:A:C	6.04476e-07	-1.57417	-7.29212e-10
120790607	chr12:120790607:C:G	1.46962e-07	-1.59303	-1.39532
120790844	chr12:120790844:C:T	1.43481e-07	-1.62942	-1.3829
120790988	chr12:120790988:G:A	1.59262e-06	0.777138	-1.38253
120791422	chr12:120791422:T:C	8.34712e-07	-2.2364e-10	-1.25144
120791766	chr12:120791766:G:A	1.78471e-07	-1.50313	-1.29097
120792090	chr12:120792090:T:C	1.39484e-06	0.652927	-1.39092
120792155	chr12:120792155:T:C	1.44239e-07	-1.60894	-1.39811
120792231	chr12:120792231:C:G	1.50766e-07	-1.58795	-1.37485
120792439	chr12:120792439:C:T	1.81417e-07	-1.50232	-1.27542
120792440	chr12:120792440:G:A	7.21254e-07	-2.2364e-10	-1.39754
120792480	chr12:120792480:T:A	6.85082e-07	-1.44899	-7.29212e-10
120792529	chr12:120792529:G:A	2.99621e-07	-1.15199	-1.12402
120792598	chr12:120792598:G:A	8.61587e-07	-2.2364e-10	-1.21975
120792959	chr12:120792959:C:T	1.5738e-06	0.626387	-1.24367
120793130	chr12:120793130:T:C	8.98081e-07	-2.2364e-10	-1.17827
120793720	chr12:120793720:AAGCCACCC:A	1.56699e-07	-1.62777	-1.29643
120794013	chr12:120794013:A:C	7.13302e-07	-1.40862	-7.29212e-10
120794449	chr12:120794449:G:T	1.54227e-07	-1.59834	-1.34176
120794525	chr12:120794525:G:A	1.46983e-07	-1.59754	-1.39067
120794649	chr12:120794649:A:G	1.4923e-06	0.68707	-1.35753
120795356	chr12:120795356:C:A	8.28969e-07	-2.2364e-10	-1.25835
120795564	chr12:120795564:T:A	1.50771e-07	-1.61588	-1.34689
120795650	chr12:120795650:TCTTTTAC:T	1.46367e-07	-1.61713	-1.37528
120795663	chr12:120795663:A:G	1.75469e-07	-1.51227	-1.2988
120795732	chr12:120795732:T:C	7.04834e-07	-1.42057	-7.29212e-10
120796520	chr12:120796520:C:T	5.9305e-07	-1.59325	-7.29212e-10
120796578	chr12:120796578:G:A	1.74831e-07	-1.50166	-1.31304
120796967	chr12:120796967:C:T	5.92636e-07	-1.59395	-7.29212e-10
120797034	chr12:120797034:G:A	8.50156e-07	-2.2364e-10	-1.23311
120797296	chr12:120797296:CCTCTAGCCGT:C	8.48248e-07	-2.2364e-10	-1.23536
120797477	chr12:120797477:T:C	1.11315e-06	0.286582	-1.25016
120798059	chr12:120798059:G:A	7.83551e-07	-2.2364e-10	-1.31469
120798357	chr12:120798357:A:C	1.38624e-06	0.47338	-1.21756
120798455	chr12:120798455:C:T	1.51043e-07	-1.55604	-1.40492
120798626	chr12:120798626:C:T	7.78593e-07	-2.2364e-10	-1.32104
120798778	chr12:120798778:C:G	9.02041e-07	-2.2364e-10	-1.17387
120798956	chr12:120798956:G:A	8.58018e-07	-2.2364e-10	-1.2239
120799186	chr12:120799186:C:T	7.21168e-07	-2.2364e-10	-1.39766
120799865	chr12:120799865:G:A	1.05658e-06	0.365445	-1.38118
120800214	chr12:120800214:A:G	8.66502e-07	-2.2364e-10	-1.21406
120800391	chr12:120800391:T:G	8.24205e-07	-2.2364e-10	-1.26411
120800401	chr12:120800401:G:C	8.30999e-07	0.0372711	-1.29317
120800439	chr12:120800439:G:A	7.57453e-07	-2.2364e-10	-1.34857
120800497	chr12:120800497:A:G	2.09132e-06	0.618167	-0.951147
120800882	chr12:120800882:C:T	1.47943e-06	0.649109	-1.32823
120801132	chr12:120801132:G:A	1.79307e-07	-1.50223	-1.2872
120801265	chr12:120801265:G:T	1.51268e-07	-1.55617	-1.4033
120801326	chr12:120801326:C:T	8.58434e-07	-2.2364e-10	-1.22342
120801522	chr12:120801522:T:G	8.58018e-07	-2.2364e-10	-1.2239
120801598	chr12:120801598:G:A	7.41538e-07	-2.2364e-10	-1.3698
120801767	chr12:120801767:T:C	8.69649e-07	-1.21044	-7.29212e-10
120801884	chr12:120801884:G:GGT	9.53554e-07	-2.2364e-10	-1.11833
120801893	chr12:120801893:A:G	1.50297e-07	-1.56228	-1.40363
120801895	chr12:120801895:A:G	7.34441e-07	-2.2364e-10	-1.37942
120801996	chr12:120801996:A:G	8.23216e-07	-2.2364e-10	-1.26531
120802631	chr12:120802631:A:G	5.81018e-07	-1.61375	-7.29212e-10
120802757	chr12:120802757:A:G	8.56301e-07	-2.2364e-10	-1.22591
120803052	chr12:120803052:A:G	7.98268e-07	-2.2364e-10	-1.29608
120803059	chr12:120803059:T:C	1.48845e-07	-1.60717	-1.36845
120803183	chr12:120803183:T:C	1.53182e-07	-1.59364	-1.35327
120803856	chr12:120803856:C:T	7.44037e-07	-2.2364e-10	-1.36644
120803892	chr12:120803892:T:TA	7.9939e-07	-0.000273724	-1.29441
120804130	chr12:120804130:G:C	1.62529e-07	-1.48985	-1.39783
120804299	chr12:120804299:A:G	7.50553e-07	-2.2364e-10	-1.35772
120804378	chr12:120804378:A:C	8.58147e-07	-2.2364e-10	-1.22375
120804472	chr12:120804472:T:C	1.77116e-07	-1.49982	-1.3019
120804802	chr12:120804802:T:G	8.16882e-07	-2.2364e-10	-1.27303
120804971	chr12:120804971:A:T	8.51378e-07	-2.2364e-10	-1.23167
120805736	chr12:120805736:G:A	1.48819e-07	-1.59849	-1.37731
120805950	chr12:120805950:T:C	1.46443e-07	-1.61953	-1.37236
120805987	chr12:120805987:G:A	8.01003e-07	0.038585	-1.33125
120806074	chr12:120806074:T:A	7.48644e-07	-2.2364e-10	-1.36027
120806157	chr12:120806157:T:C	5.72652e-07	-1.62825	-7.29212e-10
120806327	chr12:120806327:C:T	6.13588e-07	-1.55921	-7.29212e-10
120806474	chr12:120806474:A:G	1.0254e-06	0.334305	-1.38
120806728	chr12:120806728:T:C	7.21521e-07	-1.39717	-7.29212e-10
120806733	chr12:120806733:G:A	7.04201e-07	-1.42147	-7.29212e-10
120806791	chr12:120806791:G:A	1.49958e-07	-1.56472	-1.40345
120807411	chr12:120807411:C:T	6.00248e-07	-1.58119	-7.29212e-10
120807439	chr12:120807439:G:A	8.58018e-07	-2.2364e-10	-1.2239
120808367	chr12:120808367:T:C	7.29854e-07	-2.2364e-10	-1.38569
120809339	chr12:120809339:C:T	6.40424e-07	-1.5164	-7.29212e-10
120809376	chr12:120809376:C:T	6.0164e-07	-1.57887	-7.29212e-10
120809379	chr12:120809379:T:C	1.53346e-07	-1.54092	-1.40491
120809688	chr12:120809688:C:A	1.50412e-07	-1.56035	-1.4048
120809689	chr12:120809689:C:T	7.43356e-07	-2.2364e-10	-1.36735
120810123	chr12:120810123:T:C	1.55135e-07	-1.52927	-1.40496
120810126	chr12:120810126:C:T	1.73553e-06	0.778602	-1.29807
120810782	chr12:120810782:T:C	8.62133e-07	-2.2364e-10	-1.21912
120810989	chr12:120810989:C:T	7.32872e-07	-2.2364e-10	-1.38156
120811201	chr12:120811201:G:A	1.86238e-07	-1.38033	-1.37117
120811287	chr12:120811287:G:A	8.63742e-07	-2.2364e-10	-1.21726
120811684	chr12:120811684:T:C	8.57769e-07	-2.2364e-10	-1.22419
120811915	chr12:120811915:T:C	1.48143e-07	-1.61548	-1.36487
120812220	chr12:120812220:C:T	8.23618e-07	-2.2364e-10	-1.26482
120812512	chr12:120812512:T:C	1.75551e-07	-1.40582	-1.40478
120813129	chr12:120813129:T:C	1.28113e-06	0.539493	-1.36252
120813722	chr12:120813722:T:C	8.25515e-07	-2.2364e-10	-1.26252
120814086	chr12:120814086:T:C	1.94487e-07	-1.41973	-1.28843
120814100	chr12:120814100:G:A	8.23019e-07	-2.2364e-10	-1.26555
120814309	chr12:120814309:G:A	2.11542e-07	-1.29441	-1.3297
120814342	chr12:120814342:A:G	5.72985e-07	-1.62767	-7.29212e-10
120814951	chr12:120814951:T:C	7.57394e-07	-2.2364e-10	-1.34865
120815152	chr12:120815152:T:C	2.58024e-06	-2.2364e-10	-0.122892
120815199	chr12:120815199:A:G	7.90893e-07	-1.30537	-7.29212e-10
120815401	chr12:120815401:T:C	6.66058e-07	-1.47715	-7.29212e-10
120815652	chr12:120815652:C:T	6.0192e-07	-1.5784	-7.29212e-10
120816556	chr12:120816556:A:G	8.71774e-07	-2.2364e-10	-1.208
120817071	chr12:120817071:C:G	7.52606e-07	-2.2364e-10	-1.35499
120817531	chr12:120817531:T:C	1.05779e-06	0.343351	-1.35794
120817767	chr12:120817767:G:A	5.71501e-07	-1.63026	-7.29212e-10
120817804	chr12:120817804:C:T	1.94664e-07	-1.33781	-1.36944
120818122	chr12:120818122:T:C	7.36491e-07	-2.2364e-10	-1.37663
120818338	chr12:120818338:TATTC:T	1.06862e-06	0.359289	-1.3637
120818717	chr12:120818717:T:C	9.90885e-07	0.289317	-1.36925
120818823	chr12:120818823:TATTA:T	6.30058e-07	-0.158103	-1.37461
120819026	chr12:120819026:T:C	1.91465e-07	-1.3388	-1.38502
120819264	chr12:120819264:T:TC	1.5364e-07	-1.53995	-1.40397
120819287	chr12:120819287:T:C	1.09391e-06	-0.981016	-7.29212e-10
120820148	chr12:120820148:T:C	8.70147e-07	-2.2364e-10	-1.20987
120820200	chr12:120820200:T:A	8.02326e-07	-2.2364e-10	-1.29101
120820562	chr12:120820562:C:T	7.29965e-07	-2.2364e-10	-1.38553
120820583	chr12:120820583:T:C	8.66636e-07	-2.2364e-10	-1.21391
120820832	chr12:120820832:C:T	1.49833e-07	-1.59604	-1.37296
120821248	chr12:120821248:C:T	2.79495e-07	-1.34321	-1.00234
120821335	chr12:120821335:T:C	1.78359e-07	-1.48117	-1.31357
120821336	chr12:120821336:G:A	8.58018e-07	-2.2364e-10	-1.2239
120821339	chr12:120821339:A:C	1.47479e-06	0.481944	-1.1642
120821388	chr12:120821388:C:T	7.20456e-07	-2.2364e-10	-1.39865
120821417	chr12:120821417:G:A	8.12167e-07	-2.2364e-10	-1.27882
120821550	chr12:120821550:A:G	8.12067e-07	-2.2364e-10	-1.27895
120821858	chr12:120821858:T:C	7.74636e-07	-2.2364e-10	-1.32614
120821984	chr12:120821984:TAAAC:T	1.48833e-07	-1.60461	-1.37109
120822181	chr12:120822181:T:C	1.48513e-07	-1.5734	-1.40445
120822520	chr12:120822520:T:C	8.58018e-07	-2.2364e-10	-1.2239
120822543	chr12:120822543:C:T	7.77823e-07	-2.2364e-10	-1.32203
120822916	chr12:120822916:C:T	1.40964e-07	-1.62503	-1.405
120822998	chr12:120822998:C:G	8.42894e-07	-2.2364e-10	-1.24169
120823271	chr12:120823271:G:A	7.19221e-07	-2.2364e-10	-1.40036
120823298	chr12:120823298:T:C	1.04627e-06	-1.02555	-7.29212e-10
120823359	chr12:120823359:C:T	5.06373e-07	-0.350053	-1.4012
120823393	chr12:120823393:T:C	7.07485e-07	-1.41681	-7.29212e-10
120823491	chr12:120823491:T:C	8.65343e-07	-2.2364e-10	-1.2154
120823502	chr12:120823502:GA:G	1.09588e-06	-2.2364e-10	-0.979216
120823910	chr12:120823910:G:A	1.45949e-06	0.440224	-1.13291
120824055	chr12:120824055:A:G	1.17735e-06	0.453633	-1.36114
120824091	chr12:120824091:C:T	9.24599e-07	0.219645	-1.36881
120824138	chr12:120824138:A:G	1.52652e-07	-1.60838	-1.34199
120824145	chr12:120824145:T:C	8.24785e-07	-2.2364e-10	-1.26341
120824577	chr12:120824577:C:T	1.85754e-07	-1.36849	-1.38561
120824674	chr12:120824674:G:A	8.71777e-07	-2.2364e-10	-1.208
120824834	chr12:120824834:T:G	8.14578e-07	-2.2364e-10	-1.27586
120824835	chr12:120824835:T:C	8.14242e-07	-2.2364e-10	-1.27627
120825047	chr12:120825047:C:T	7.23202e-07	-2.2364e-10	-1.39484
120825976	chr12:120825976:T:TC	1.23087e-06	0.518159	-1.38122
120825978	chr12:120825978:A:AGTGAGAGAATGAGTGTCT	1.28576e-06	0.557916	-1.37734
120826132	chr12:120826132:AAAAATAC:A	6.11735e-07	-1.56223	-7.29212e-10
120826198	chr12:120826198:AAGG:A	7.33233e-07	-2.2364e-10	-1.38107
120826207	chr12:120826207:C:T	9.16892e-07	0.220008	-1.37755
120826244	chr12:120826244:G:A	8.5193e-07	-2.2364e-10	-1.23102
120826558	chr12:120826558:G:T	8.76314e-07	-2.2364e-10	-1.20281
120826782	chr12:120826782:T:C	8.31004e-07	-2.2364e-10	-1.2559
120827080	chr12:120827080:T:C	1.49914e-07	-1.62826	-1.34021
120827343	chr12:120827343:TA:T	1.14232e-06	-2.2364e-10	-0.937714
120827404	chr12:120827404:TCTTA:T	8.62968e-07	-2.2364e-10	-1.21815
120827839	chr12:120827839:G:C	1.70834e-07	-1.43282	-1.40502
120828054	chr12:120828054:T:C	8.67649e-07	-2.2364e-10	-1.21274
120828080	chr12:120828080:G:A	8.58018e-07	-2.2364e-10	-1.2239
120828305	chr12:120828305:T:C	7.18999e-07	-2.2364e-10	-1.40067
120828622	chr12:120828622:A:G	6.10397e-07	-1.56442	-7.29212e-10
120828650	chr12:120828650:T:C	1.18168e-06	0.378808	-1.28265
120828719	chr12:120828719:C:T	6.12182e-07	-1.5615	-7.29212e-10
120828818	chr12:120828818:G:A	1.07393e-06	0.36917	-1.36862
120830033	chr12:120830033:G:A	8.24829e-07	-2.2364e-10	-1.26335
120830230	chr12:120830230:A:C	5.61156e-07	-0.320084	-1.32845
120831124	chr12:120831124:A:G	1.54397e-07	-1.59744	-1.34156
120831263	chr12:120831263:C:T	8.70147e-07	-2.2364e-10	-1.20987
120831327	chr12:120831327:T:C	1.5315e-07	-1.58838	-1.35873
120831506	chr12:120831506:C:T	2.44695e-06	-2.2364e-10	-0.175932
120831563	chr12:120831563:C:T	5.97314e-07	-1.58609	-7.29212e-10
120831597	chr12:120831597:A:G	9.14923e-07	-2.2364e-10	-1.15969
120831811	chr12:120831811:T:C	1.49979e-07	-1.6001	-1.36793
120832001	chr12:120832001:A:G	1.51789e-06	-0.653455	-7.29212e-10
120832287	chr12:120832287:G:A	8.16882e-07	-2.2364e-10	-1.27303
120832573	chr12:120832573:T:C	1.14529e-06	0.332585	-1.2677
120832598	chr12:120832598:G:A	9.90058e-07	0.235271	-1.31604
120832636	chr12:120832636:G:A	1.77147e-07	-1.47191	-1.32964
120832930	chr12:120832930:G:C	1.52242e-07	-1.5945	-1.35856
120833420	chr12:120833420:C:T	1.93461e-07	-1.32168	-1.39178
120833702	chr12:120833702:G:A	9.55612e-07	-2.2364e-10	-1.11618
120833722	chr12:120833722:C:CA	9.79204e-07	0.231126	-1.32292
120833903	chr12:120833903:A:G	5.81273e-07	-1.61331	-7.29212e-10
120833931	chr12:120833931:T:C	7.82012e-07	0.0877225	-1.40438
120833994	chr12:120833994:C:T	8.58018e-07	-2.2364e-10	-1.2239
120834410	chr12:120834410:T:C	7.17062e-07	-2.2364e-10	-1.40337
120834800	chr12:120834800:T:C	9.00882e-07	-2.2364e-10	-1.17515
120834986	chr12:120834986:A:G	6.15784e-07	-1.55563	-7.29212e-10
120835378	chr12:120835378:G:A	7.15898e-07	-2.2364e-10	-1.40499
120835444	chr12:120835444:T:C	1.87428e-06	0.958393	-1.40094
120835571	chr12:120835571:C:T	1.72108e-07	-1.42613	-1.40428
120835636	chr12:120835636:A:G	5.97632e-07	-1.58555	-7.29212e-10
120835929	chr12:120835929:C:T	6.09045e-07	-1.56664	-7.29212e-10
120836259	chr12:120836259:C:T	1.07105e-06	0.330946	-1.33308
120836375	chr12:120836375:A:C	1.05453e-06	0.305709	-1.32339
120836386	chr12:120836386:A:C	1.62686e-07	-1.48354	-1.40317
120836562	chr12:120836562:CT:C	1.91583e-06	0.957089	-1.37771
120837529	chr12:120837529:T:G	8.5179e-07	-2.2364e-10	-1.23119
120837546	chr12:120837546:T:C	1.5129e-07	-1.57647	-1.38286
120837823	chr12:120837823:C:T	1.86166e-06	0.954447	-1.40375
120837839	chr12:120837839:T:C	1.51655e-07	-1.55861	-1.39831
120837906	chr12:120837906:C:T	8.81973e-07	-2.2364e-10	-1.19637
120838935	chr12:120838935:T:G	8.55089e-07	-2.2364e-10	-1.22732
120838974	chr12:120838974:G:A	8.57911e-07	-2.2364e-10	-1.22403
120839241	chr12:120839241:A:G	1.168e-06	0.420703	-1.33618
120839505	chr12:120839505:T:C	5.74102e-07	-1.62572	-7.29212e-10
120839575	chr12:120839575:T:C	5.71716e-07	-1.62989	-7.29212e-10
120839960	chr12:120839960:G:A	8.45424e-07	-2.2364e-10	-1.23869
120840052	chr12:120840052:G:A	8.53185e-07	-2.2364e-10	-1.22955
120840071	chr12:120840071:G:T	1.44455e-06	0.701967	-1.40494
120840463	chr12:120840463:G:A	1.27973e-06	0.512261	-1.33639
120840569	chr12:120840569:C:G	8.71324e-07	-2.2364e-10	-1.20852
120840661	chr12:120840661:A:C	7.16681e-07	-2.2364e-10	-1.4039
120840738	chr12:120840738:A:G	1.65809e-06	0.834021	-1.39913
120840771	chr12:120840771:G:A	1.40428e-06	0.649032	-1.38028
120841193	chr12:120841193:T:C	1.95873e-06	-2.2364e-10	-0.398476
120841280	chr12:120841280:G:A	1.5824e-06	0.788705	-1.40054
120841423	chr12:120841423:AAT:A	7.20082e-07	-2.2364e-10	-1.39916
120842109	chr12:120842109:T:C	1.51856e-07	-1.57818	-1.37742
120842612	chr12:120842612:ACTCACT:A	8.58782e-07	-2.2364e-10	-1.22301
120842657	chr12:120842657:T:C	1.40594e-07	-1.62764	-1.40502
120842719	chr12:120842719:A:G	1.55074e-06	0.754491	-1.38653
120842758	chr12:120842758:C:T	1.03324e-06	-2.2364e-10	-1.03807
120843036	chr12:120843036:A:G	1.49235e-07	-1.59988	-1.37313
120843524	chr12:120843524:C:T	7.40564e-07	-2.2364e-10	-1.37112
120843945	chr12:120843945:G:A	1.23548e-06	0.420976	-1.28029
120844261	chr12:120844261:A:G	1.58562e-07	-1.62969	-1.28269
120844776	chr12:120844776:A:T	8.46745e-07	-2.2364e-10	-1.23713
120844856	chr12:120844856:C:T	1.50392e-06	0.737826	-1.40053
120844942	chr12:120844942:A:G	3.15158e-06	-2.2364e-10	0.0771293
120845198	chr12:120845198:A:G	1.0802e-06	-2.2364e-10	-0.993631
120845248	chr12:120845248:GCATT:G	6.04042e-07	-1.57489	-7.29212e-10
120845453	chr12:120845453:G:A	7.29576e-07	-2.2364e-10	-1.38607
120845490	chr12:120845490:G:T	1.52566e-07	-1.62869	-1.32224
120845498	chr12:120845498:G:A	8.99889e-07	-2.2364e-10	-1.17626
120845597	chr12:120845597:G:A	1.52536e-06	-2.2364e-10	-0.648541
120846537	chr12:120846537:A:G	7.64669e-07	-2.2364e-10	-1.33909
120847257	chr12:120847257:GA:G	7.91566e-07	-2.2364e-10	-1.30452
120847621	chr12:120847621:A:G	1.57843e-06	0.790329	-1.40467
120848163	chr12:120848163:T:G	6.04002e-07	-1.57495	-7.29212e-10
120848237	chr12:120848237:T:C	7.57118e-07	-2.2364e-10	-1.34901
120848333	chr12:120848333:G:A	1.51985e-07	-1.57701	-1.37774
120848388	chr12:120848388:T:C	1.46777e-07	-1.61833	-1.37129
120848881	chr12:120848881:T:C	8.57912e-07	-2.2364e-10	-1.22403
120848960	chr12:120848960:T:C	7.17224e-07	-2.2364e-10	-1.40314
120849168	chr12:120849168:AC:A	6.03831e-07	-1.57523	-7.29212e-10
120849939	chr12:120849939:T:C	7.16017e-07	-2.2364e-10	-1.40483
120850130	chr12:120850130:T:C	1.49787e-07	-1.57803	-1.39128
120850612	chr12:120850612:T:C	8.71731e-07	-2.2364e-10	-1.20805
120850762	chr12:120850762:C:T	8.76481e-07	-2.2364e-10	-1.20261
120850810	chr12:120850810:C:T	8.26134e-07	-2.2364e-10	-1.26177
120851120	chr12:120851120:G:A	1.65321e-06	0.836389	-1.40444
120851140	chr12:120851140:T:C	8.57675e-07	-2.2364e-10	-1.2243
120851339	chr12:120851339:A:T	8.8714e-07	-2.2364e-10	-1.19053
120851352	chr12:120851352:T:C	9.78482e-07	0.211338	-1.30386
120851665	chr12:120851665:G:A	6.65997e-07	-1.47724	-7.29212e-10
120851883	chr12:120851883:C:T	1.02067e-06	0.299379	-1.34969
120851886	chr12:120851886:G:A	8.2881e-07	-2.2364e-10	-1.25854
120851912	chr12:120851912:A:G	1.63956e-07	-1.52218	-1.35676
120852105	chr12:120852105:C:CAT	8.14594e-07	-2.2364e-10	-1.27584
120852321	chr12:120852321:A:T	1.60547e-06	0.781629	-1.37899
120853018	chr12:120853018:C:T	1.90917e-06	-2.2364e-10	-0.424106
120853043	chr12:120853043:C:T	1.75569e-07	-1.60293	-1.20756
120853144	chr12:120853144:G:A	5.86114e-07	-1.60501	-7.29212e-10
120853524	chr12:120853524:T:C	8.69147e-07	-2.2364e-10	-1.21102
120853704	chr12:120853704:C:A	6.03683e-07	-1.57548	-7.29212e-10
120853771	chr12:120853771:G:C	8.92566e-07	-2.2364e-10	-1.18443
120854053	chr12:120854053:A:G	8.39598e-07	-2.2364e-10	-1.24561
120854372	chr12:120854372:A:G	7.83894e-07	-2.2364e-10	-1.31426
120854893	chr12:120854893:T:C	7.94733e-07	-2.2364e-10	-1.30052
120854901	chr12:120854901:T:C	1.15826e-06	0.415886	-1.33974
120855099	chr12:120855099:G:A	1.13753e-06	-2.2364e-10	-0.941916
120856617	chr12:120856617:G:A	8.43456e-07	-2.2364e-10	-1.24102
120856941	chr12:120856941:T:C	1.21932e-06	0.504508	-1.37699
120857107	chr12:120857107:C:T	8.58018e-07	-2.2364e-10	-1.2239
120857270	chr12:120857270:T:C	8.77433e-07	-2.2364e-10	-1.20153
120857301	chr12:120857301:G:A	1.11284e-06	0.352096	-1.31595
120857613	chr12:120857613:G:T	1.02296e-06	-2.2364e-10	-1.04807
120857649	chr12:120857649:T:C	6.06453e-07	-1.5709	-7.29212e-10
120858019	chr12:120858019:AG:A	1.31558e-06	0.564217	-1.36071
120858244	chr12:120858244:G:A	7.59156e-07	-2.2364e-10	-1.34632
120858439	chr12:120858439:A:T	6.01398e-07	-1.57927	-7.29212e-10
120858684	chr12:120858684:G:A	7.25664e-07	-2.2364e-10	-1.39144
120858805	chr12:120858805:C:T	2.38288e-07	-1.55818	-0.946871
120858993	chr12:120858993:T:C	8.29023e-07	-2.2364e-10	-1.25828
120859302	chr12:120859302:T:A	1.62631e-07	-1.54971	-1.33734
120859684	chr12:120859684:A:G	1.7973e-06	0.918189	-1.40268
120859715	chr12:120859715:G:A	7.8257e-07	-2.2364e-10	-1.31595
120859836	chr12:120859836:G:A	8.36626e-07	-2.2364e-10	-1.24915
120859868	chr12:120859868:G:A	8.63158e-07	-2.2364e-10	-1.21793
120860012	chr12:120860012:G:A	1.42904e-07	-1.62876	-1.38759
120860056	chr12:120860056:C:T	1.4725e-07	-1.58301	-1.40339
120860361	chr12:120860361:A:G	1.17133e-06	0.370423	-1.28306
120860709	chr12:120860709:G:C	1.14347e-06	0.374266	-1.31098
120860733	chr12:120860733:C:A	8.01138e-07	-2.2364e-10	-1.2925
120860841	chr12:120860841:C:T	1.04309e-06	0.323621	-1.35221
120861188	chr12:120861188:G:A	1.57378e-07	-1.62746	-1.29242
120861190	chr12:120861190:T:A	1.53955e-06	0.741328	-1.38061
120861215	chr12:120861215:C:T	1.54612e-07	-1.61842	-1.31919
120861611	chr12:120861611:C:T	5.80658e-07	-1.61437	-7.29212e-10
120862410	chr12:120862410:A:G	8.58591e-07	-2.2364e-10	-1.22324
120862841	chr12:120862841:C:G	2.18319e-06	-2.2364e-10	-0.289985
120863929	chr12:120863929:T:C	1.06185e-06	0.335126	-1.34589
120864143	chr12:120864143:C:T	1.5174e-07	-1.62973	-1.32663
120865018	chr12:120865018:G:C	1.18049e-06	-2.2364e-10	-0.904847
120865706	chr12:120865706:C:T	6.16534e-07	-1.55442	-7.29212e-10
120865736	chr12:120865736:T:C	1.34389e-06	0.629023	-1.40423
120865823	chr12:120865823:T:C	1.04283e-06	0.325178	-1.35401
120865894	chr12:120865894:G:A	7.19408e-07	-2.2364e-10	-1.4001
120865910	chr12:120865910:C:T	1.53947e-07	-1.58152	-1.36041
120865940	chr12:120865940:A:G	1.57891e-07	-1.60833	-1.30829
120866017	chr12:120866017:G:A	2.34521e-07	-1.48354	-1.03744
120866168	chr12:120866168:ATAAAG:A	2.2148e-06	1.00522	-1.28083
120866565	chr12:120866565:C:T	2.71232e-07	-1.31228	-1.06327
120868123	chr12:120868123:G:T	8.5179e-07	-2.2364e-10	-1.23119
120868254	chr12:120868254:A:G	5.85816e-07	-1.60552	-7.29212e-10
120868361	chr12:120868361:C:T	9.87002e-07	-2.2364e-10	-1.08386
120868375	chr12:120868375:C:T	3.77035e-06	0.256394	-7.29212e-10
120869143	chr12:120869143:T:C	1.5246e-07	-1.63051	-1.32112
120869271	chr12:120869271:C:A	7.37527e-07	-2.2364e-10	-1.37523
120869589	chr12:120869589:T:C	3.70996e-06	-2.2364e-10	0.240246
120869753	chr12:120869753:A:G	8.5179e-07	-2.2364e-10	-1.23119
120870301	chr12:120870301:T:C	6.06513e-07	-1.5708	-7.29212e-10
120870302	chr12:120870302:G:A	6.09728e-07	-1.56552	-7.29212e-10
120870304	chr12:120870304:T:G	6.08284e-07	-1.56789	-7.29212e-10
120870385	chr12:120870385:C:T	2.53711e-06	-2.2364e-10	-0.139749
120870578	chr12:120870578:C:T	1.2875e-06	0.581081	-1.39915
120870688	chr12:120870688:A:C	7.16247e-07	-2.2364e-10	-1.4045
120871321	chr12:120871321:C:T	1.48903e-07	-1.58419	-1.39104
120871326	chr12:120871326:T:C	1.099e-06	0.371474	-1.34785
120871639	chr12:120871639:C:G	3.43042e-07	-0.750275	-1.3904
120871675	chr12:120871675:C:T	1.45222e-07	-1.59731	-1.40295
120871758	chr12:120871758:A:G	1.22041e-06	0.420612	-1.2922
120871825	chr12:120871825:A:G	1.88563e-07	-1.50103	-1.23807
120871976	chr12:120871976:A:T	6.87571e-07	-1.44536	-7.29212e-10
120872048	chr12:120872048:A:G	1.55803e-07	-1.61485	-1.31508
120872224	chr12:120872224:A:G	1.82185e-06	0.926767	-1.39769
120872562	chr12:120872562:C:CAGT	1.82576e-06	-2.2364e-10	-0.468779
120873423	chr12:120873423:A:G	1.52536e-06	-2.2364e-10	-0.648541
120873598	chr12:120873598:T:C	1.03624e-06	-2.2364e-10	-1.03518
120873612	chr12:120873612:C:T	1.95895e-06	-2.2364e-10	-0.398365
120874336	chr12:120874336:C:T	8.68841e-07	-2.2364e-10	-1.21137
120874413	chr12:120874413:A:C	1.42919e-06	-0.713664	-7.29212e-10
120874495	chr12:120874495:T:C	8.04091e-07	-2.2364e-10	-1.28882
120874505	chr12:120874505:A:T	8.25673e-07	-2.2364e-10	-1.26233
120874528	chr12:120874528:G:C	1.00439e-06	0.32809	-1.39449
120874964	chr12:120874964:T:C	8.48994e-07	-2.2364e-10	-1.23448
120875190	chr12:120875190:T:C	7.16177e-07	-2.2364e-10	-1.4046
120875265	chr12:120875265:A:T	7.8225e-07	-2.2364e-10	-1.31636
120875732	chr12:120875732:GA:G	1.28755e-06	0.585917	-1.40395
120875783	chr12:120875783:A:G	8.19817e-07	-2.2364e-10	-1.26945
120876253	chr12:120876253:T:C	1.08924e-06	0.36025	-1.34554
120876477	chr12:120876477:C:T	1.14385e-06	0.463182	-1.39956
120877391	chr12:120877391:T:C	1.90198e-07	-1.48502	-1.24544
120877799	chr12:120877799:A:G	8.55867e-07	-2.2364e-10	-1.22641
120877827	chr12:120877827:A:G	1.61422e-07	-1.48983	-1.40467
120878034	chr12:120878034:AATT:A	1.46802e-07	-1.59943	-1.39001
120878307	chr12:120878307:T:C	1.84186e-07	-1.48712	-1.27546
120878871	chr12:120878871:T:C	1.53416e-07	-1.62681	-1.31856
120878958	chr12:120878958:A:G	7.01719e-07	-1.425	-7.29212e-10
120878975	chr12:120878975:T:C	9.87766e-07	0.295634	-1.37872
120879272	chr12:120879272:G:T	1.11206e-06	0.3098	-1.27436
120880181	chr12:120880181:G:A	2.49617e-06	-0.156017	-7.29212e-10
120880294	chr12:120880294:A:T	1.44969e-07	-1.59827	-1.40374
120880967	chr12:120880967:T:A	6.12422e-07	-1.56111	-7.29212e-10
120881211	chr12:120881211:G:A	1.30728e-06	-2.2364e-10	-0.802822
120881614	chr12:120881614:T:C	1.54955e-07	-1.6304	-1.305
120881816	chr12:120881816:C:A	1.66447e-07	-1.45897	-1.40488
120882803	chr12:120882803:A:G	1.74413e-06	0.88695	-1.40147
120882811	chr12:120882811:T:G	1.44828e-07	-1.60129	-1.40169
120883121	chr12:120883121:G:A	8.16358e-07	-2.2364e-10	-1.27368
120883957	chr12:120883957:C:T	6.0509e-07	-1.57315	-7.29212e-10
120884031	chr12:120884031:G:A	8.42218e-07	-2.2364e-10	-1.24249
120884892	chr12:120884892:T:C	1.47581e-07	-1.58405	-1.4001
120885426	chr12:120885426:C:T	1.2959e-06	0.589943	-1.40151
120885976	chr12:120885976:T:G	7.16068e-07	-2.2364e-10	-1.40475
120886033	chr12:120886033:T:C	9.3635e-07	-2.2364e-10	-1.13654
120886097	chr12:120886097:C:A	5.97515e-07	-1.58575	-7.29212e-10
120886182	chr12:120886182:T:C	1.31716e-06	0.605719	-1.40101
120886282	chr12:120886282:C:T	5.9938e-07	-1.58263	-7.29212e-10
120886312	chr12:120886312:T:A	1.02396e-06	0.311158	-1.35825
120886534	chr12:120886534:C:T	8.02548e-07	-2.2364e-10	-1.29074
120886867	chr12:120886867:A:AGC	5.99727e-07	-1.58206	-7.29212e-10
120886924	chr12:120886924:A:G	1.00799e-06	0.291614	-1.35443
120887164	chr12:120887164:G:A	8.10827e-07	-2.2364e-10	-1.28047
120887228	chr12:120887228:G:A	1.38878e-06	0.653981	-1.39633
120887237	chr12:120887237:G:A	2.28728e-06	-2.2364e-10	-0.243411
120887518	chr12:120887518:C:T	1.80428e-06	0.924348	-1.40496
120887743	chr12:120887743:A:G	8.01138e-07	-2.2364e-10	-1.2925
120888092	chr12:120888092:T:C	1.66842e-06	0.834963	-1.39386
120888247	chr12:120888247:C:T	1.461e-07	-1.60509	-1.38915
120888605	chr12:120888605:C:T	7.15932e-07	-2.2364e-10	-1.40494
120888902	chr12:120888902:T:C	1.89532e-06	0.972273	-1.40366
120889190	chr12:120889190:T:C	1.54457e-07	-1.62913	-1.30948
120889377	chr12:120889377:A:C	1.45597e-07	-1.5951	-1.40258
120889458	chr12:120889458:T:C	1.47008e-07	-1.6015	-1.38654
120889800	chr12:120889800:TG:T	1.03011e-06	0.282647	-1.32376
120889820	chr12:120889820:C:A	1.46479e-07	-1.60292	-1.38872
120889939	chr12:120889939:C:T	1.87549e-06	0.961019	-1.40292
120889985	chr12:120889985:C:T	7.51997e-07	-2.2364e-10	-1.3558
120890279	chr12:120890279:T:G	1.0383e-06	0.32283	-1.35602
120890311	chr12:120890311:A:G	8.47836e-07	-2.2364e-10	-1.23584
120890479	chr12:120890479:C:T	1.45825e-07	-1.61201	-1.38411
120890553	chr12:120890553:T:C	1.4756e-07	-1.59692	-1.38737
120890576	chr12:120890576:C:T	1.12312e-06	-2.2364e-10	-0.954667
120890804	chr12:120890804:C:T	8.70147e-07	-2.2364e-10	-1.20987
120890959	chr12:120890959:G:A	1.46969e-07	-1.60243	-1.38587
120891331	chr12:120891331:T:C	8.60108e-07	-2.2364e-10	-1.22147
120891336	chr12:120891336:G:T	2.90456e-06	-2.2364e-10	-0.00449238
120891703	chr12:120891703:A:C	7.27548e-07	-2.2364e-10	-1.38885
120891753	chr12:120891753:A:G	8.49121e-07	-2.2364e-10	-1.23433
120891957	chr12:120891957:T:C	1.8723e-07	-1.44158	-1.30461
120892164	chr12:120892164:T:C	1.00388e-06	0.295539	-1.36244
120892228	chr12:120892228:T:C	1.52579e-07	-1.63041	-1.32044
120892283	chr12:120892283:G:A	1.47024e-07	-1.59041	-1.39753
120892569	chr12:120892569:T:C	1.62123e-06	0.807681	-1.39527
120892688	chr12:120892688:A:T	1.56093e-07	-1.61168	-1.31639
120892751	chr12:120892751:G:A	3.38975e-06	-2.2364e-10	0.149983
120893028	chr12:120893028:T:C	6.02715e-07	-1.57708	-7.29212e-10
120893225	chr12:120893225:C:T	1.62433e-06	0.81724	-1.40292
120893482	chr12:120893482:G:A	1.90272e-06	0.974161	-1.40165
120893602	chr12:120893602:C:G	5.93462e-07	-1.59256	-7.29212e-10
120893608	chr12:120893608:A:T	7.44035e-07	-2.2364e-10	-1.36644
120894023	chr12:120894023:A:G	8.3037e-07	-2.2364e-10	-1.25666
120894185	chr12:120894185:G:A	9.36225e-07	-2.2364e-10	-1.13667
120894454	chr12:120894454:T:A	8.69998e-07	-2.2364e-10	-1.21004
120894645	chr12:120894645:A:C	9.02241e-07	-2.2364e-10	-1.17365
120894658	chr12:120894658:A:G	6.92963e-07	-1.43755	-7.29212e-10
120894769	chr12:120894769:A:C	1.46191e-07	-1.59829	-1.39532
120894790	chr12:120894790:A:G	1.28935e-06	-0.816638	-7.29212e-10
120894821	chr12:120894821:C:G	1.44647e-07	-1.60706	-1.39717
120894852	chr12:120894852:C:A	8.69147e-07	-2.2364e-10	-1.21102
120894922	chr12:120894922:G:A	1.95895e-06	-2.2364e-10	-0.398365
120894990	chr12:120894990:C:T	8.69571e-07	-2.2364e-10	-1.21053
120895036	chr12:120895036:G:C	1.34507e-06	-0.77433	-7.29212e-10
120895070	chr12:120895070:A:G	1.46314e-06	0.703237	-1.39342
120895150	chr12:120895150:G:A	1.45972e-06	0.536734	-1.22926
120895291	chr12:120895291:T:C	8.59768e-07	-2.2364e-10	-1.22187
120896079	chr12:120896079:T:C	1.52403e-07	-1.62933	-1.32267
120896261	chr12:120896261:G:A	1.73101e-07	-1.51607	-1.30859
120896330	chr12:120896330:C:A	5.88527e-07	-1.60091	-7.29212e-10
120896662	chr12:120896662:C:G	2.79392e-06	-2.2364e-10	-0.0433296
120896893	chr12:120896893:T:C	6.12602e-07	-1.56081	-7.29212e-10
120897160	chr12:120897160:G:A	2.19994e-06	-2.2364e-10	-0.282343
120897452	chr12:120897452:G:A	1.43956e-07	-1.61544	-1.39359
120897639	chr12:120897639:C:T	6.31666e-07	-1.53017	-7.29212e-10
120897655	chr12:120897655:G:A	7.26378e-07	-2.2364e-10	-1.39046
120897745	chr12:120897745:C:T	1.46218e-07	-1.60526	-1.38817
120897849	chr12:120897849:C:T	9.29812e-07	-2.2364e-10	-1.14355
120898413	chr12:120898413:G:T	8.51387e-07	-2.2364e-10	-1.23166
120898460	chr12:120898460:G:A	1.4796e-07	-1.59714	-1.38445
120898903	chr12:120898903:C:G	9.7122e-07	-2.2364e-10	-1.09998
120899376	chr12:120899376:T:C	1.23547e-06	0.502158	-1.36148
120899401	chr12:120899401:T:C	8.37085e-07	-2.2364e-10	-1.2486
120899974	chr12:120899974:T:C	1.51021e-07	-1.63051	-1.3306
120900065	chr12:120900065:C:G	8.47641e-07	-2.2364e-10	-1.23607
120900416	chr12:120900416:A:G	8.28924e-07	-1.2584	-7.29212e-10
120900428	chr12:120900428:G:T	1.47537e-07	-1.59808	-1.38637
120900537	chr12:120900537:A:G	1.99121e-07	-1.51712	-1.1675
120900620	chr12:120900620:T:G	5.97856e-07	-1.58518	-7.29212e-10
120901031	chr12:120901031:T:C	2.52465e-06	-2.2364e-10	-0.14467
120901143	chr12:120901143:C:T	1.99438e-07	-1.51398	-1.16905
120901203	chr12:120901203:G:A	2.55952e-07	-1.55621	-0.877333
120901497	chr12:120901497:A:G	6.20632e-07	-1.54779	-7.29212e-10
120901895	chr12:120901895:T:A	6.30403e-07	-1.53217	-7.29212e-10
120902172	chr12:120902172:T:G	1.48472e-07	-1.60815	-1.36998
120902244	chr12:120902244:CCTT:C	8.34039e-07	-0.842582	-0.409667
120902265	chr12:120902265:T:C	1.31865e-06	0.585147	-1.37931
120902404	chr12:120902404:C:T	8.73634e-07	-2.2364e-10	-1.20587
120902443	chr12:120902443:T:C	1.10398e-06	0.337225	-1.30908
120902560	chr12:120902560:T:C	1.34845e-06	0.607949	-1.37976
120902625	chr12:120902625:A:G	6.3748e-07	-1.52101	-7.29212e-10
120902942	chr12:120902942:T:C	8.54294e-07	-2.2364e-10	-1.22825
120902946	chr12:120902946:T:A	6.14581e-07	-1.55759	-7.29212e-10
120902996	chr12:120902996:T:C	1.25461e-06	0.535103	-1.37906
120903273	chr12:120903273:A:C	1.72891e-07	-1.53533	-1.29054
120903692	chr12:120903692:C:T	1.65253e-07	-1.46808	-1.40297
120904046	chr12:120904046:A:G	8.56504e-07	-2.2364e-10	-1.22567
120904130	chr12:120904130:C:G	9.1772e-07	0.174914	-1.33155
120904152	chr12:120904152:G:A	8.56209e-07	-2.2364e-10	-1.22601
120904343	chr12:120904343:C:T	7.46703e-07	-2.2364e-10	-1.36286
120904931	chr12:120904931:A:G	8.58358e-07	-2.2364e-10	-1.22351
120905050	chr12:120905050:A:G	9.32858e-07	-2.2364e-10	-1.14028
120905147	chr12:120905147:G:A	1.50024e-07	-1.606	-1.36174
120905501	chr12:120905501:C:G	8.28294e-07	-2.2364e-10	-1.25916
120905554	chr12:120905554:C:T	8.7293e-07	-2.2364e-10	-1.20667
120905639	chr12:120905639:C:T	1.49797e-07	-1.59604	-1.37321
120905695	chr12:120905695:AAAAAG:A	7.99575e-07	-2.2364e-10	-1.29445
120905701	chr12:120905701:A:AAAAAG	7.96671e-07	-2.2364e-10	-1.29809
120905756	chr12:120905756:A:C	1.41307e-07	-1.62285	-1.40475
120905801	chr12:120905801:C:T	7.15999e-07	-2.2364e-10	-1.40485
120905870	chr12:120905870:T:C	1.83091e-07	-1.47353	-1.29501
120906090	chr12:120906090:T:A	1.79959e-06	0.888924	-1.37214
120906354	chr12:120906354:G:A	8.45719e-07	-2.2364e-10	-1.23834
120906356	chr12:120906356:G:A	8.43857e-07	-2.2364e-10	-1.24055
120906376	chr12:120906376:G:A	6.04901e-07	-1.57346	-7.29212e-10
120906700	chr12:120906700:G:A	6.1187e-07	-1.56201	-7.29212e-10
120906712	chr12:120906712:T:C	5.30581e-06	0.598029	-7.29212e-10
120906771	chr12:120906771:A:T	9.71237e-07	0.242866	-1.34283
120906931	chr12:120906931:C:T	8.59195e-07	-2.2364e-10	-1.22253
120907119	chr12:120907119:C:A	1.47668e-07	-1.60387	-1.3797
120907829	chr12:120907829:G:A	8.31751e-07	-2.2364e-10	-1.255
120908625	chr12:120908625:C:T	1.2173e-06	0.529272	-1.40341
120908770	chr12:120908770:C:T	9.28692e-07	-2.2364e-10	-1.14475
120909345	chr12:120909345:G:C	7.6077e-07	-1.3442	-7.29212e-10
120909473	chr12:120909473:G:A	2.5604e-06	-2.2364e-10	-0.130612
120909856	chr12:120909856:C:T	2.5604e-06	-2.2364e-10	-0.130612
120909871	chr12:120909871:T:C	6.07782e-07	-1.56871	-7.29212e-10
120909910	chr12:120909910:G:A	1.46008e-06	0.552362	-1.24464
120910184	chr12:120910184:T:C	7.43165e-07	-2.2364e-10	-1.36761
120910498	chr12:120910498:A:G	7.00507e-07	-1.42673	-7.29212e-10
120910821	chr12:120910821:T:C	7.3717e-07	-2.2364e-10	-1.37571
120910846	chr12:120910846:T:C	1.40117e-06	0.671533	-1.405
120911466	chr12:120911466:G:A	1.41263e-07	-1.62613	-1.40178
120911624	chr12:120911624:C:A	1.86431e-07	-1.41545	-1.33502
120911714	chr12:120911714:T:G	7.80477e-07	-2.2364e-10	-1.31862
120911755	chr12:120911755:C:T	7.70117e-07	-2.2364e-10	-1.33199
120911819	chr12:120911819:C:T	8.96554e-07	-2.2364e-10	-1.17997
120911883	chr12:120911883:A:C	1.41996e-07	-1.61785	-1.40488
120911887	chr12:120911887:A:C	1.35434e-06	-2.2364e-10	-0.767463
120912603	chr12:120912603:G:T	7.82348e-07	-2.2364e-10	-1.31623
120912976	chr12:120912976:C:A	6.01292e-07	-1.57945	-7.29212e-10
120913119	chr12:120913119:T:C	3.03952e-07	-0.861287	-1.40037
120913162	chr12:120913162:G:A	6.02444e-07	-1.57753	-7.29212e-10
120913292	chr12:120913292:T:G	7.47893e-07	-2.2364e-10	-1.36127
120913401	chr12:120913401:AT:A	7.17073e-07	-2.2364e-10	-1.40335
120913631	chr12:120913631:C:T	8.24671e-07	-2.2364e-10	-1.26354
120913926	chr12:120913926:T:A	1.28987e-06	0.586687	-1.40292
120914131	chr12:120914131:C:T	2.32902e-06	1.17507	-1.4004
120914211	chr12:120914211:G:A	1.96461e-06	-2.2364e-10	-0.395481
120914403	chr12:120914403:G:A	1.2208e-06	0.527605	-1.39887
120914508	chr12:120914508:C:T	8.1465e-07	-2.2364e-10	-1.27577
120914773	chr12:120914773:C:T	8.75067e-07	-2.2364e-10	-1.20423
120914842	chr12:120914842:C:A	8.14293e-07	-2.2364e-10	-1.27621
120915017	chr12:120915017:C:T	9.85051e-07	-2.2364e-10	-1.08584
120915171	chr12:120915171:A:G	3.21487e-06	1.49647	-1.39946
120915285	chr12:120915285:T:G	3.62815e-06	1.51658	-1.29863
120915772	chr12:120915772:C:T	6.05988e-07	-1.57167	-7.29212e-10
120915902	chr12:120915902:G:C	9.82805e-07	-2.2364e-10	-1.08812
120916103	chr12:120916103:A:G	1.73231e-07	-1.50486	-1.31904
120916672	chr12:120916672:G:A	7.38056e-07	-2.2364e-10	-1.37451
120916686	chr12:120916686:T:C	1.1439e-06	0.415847	-1.35217
120916807	chr12:120916807:C:T	1.24558e-06	-2.2364e-10	-0.851176
120917153	chr12:120917153:C:T	1.39403e-06	0.529109	-1.26769
120917512	chr12:120917512:C:T	1.02675e-06	-2.2364e-10	-1.04438
120917682	chr12:120917682:C:T	6.14064e-07	-1.55843	-7.29212e-10
120918048	chr12:120918048:T:C	5.98866e-07	-1.58349	-7.29212e-10
120918263	chr12:120918263:A:G	9.84877e-07	-2.2364e-10	-1.08601
120918385	chr12:120918385:A:G	9.2908e-07	-2.2364e-10	-1.14433
120918405	chr12:120918405:T:C	1.00551e-06	-2.2364e-10	-1.06527
120919891	chr12:120919891:G:A	1.28686e-06	0.574372	-1.39294
120920092	chr12:120920092:T:C	4.96104e-06	0.530841	-7.29212e-10
120920405	chr12:120920405:C:G	2.25431e-06	1.13801	-1.39594
120920883	chr12:120920883:G:A	8.52451e-07	-2.2364e-10	-1.23041
120921586	chr12:120921586:A:G	7.95669e-07	-2.2364e-10	-1.29935
120921651	chr12:120921651:A:C	6.08141e-07	-1.56812	-7.29212e-10
120921783	chr12:120921783:G:A	3.09091e-06	1.45073	-1.39304
120921824	chr12:120921824:C:A	7.86746e-07	-2.2364e-10	-1.31062
120922095	chr12:120922095:G:A	1.19545e-06	-2.2364e-10	-0.892248
120922992	chr12:120922992:T:C	7.85791e-07	-1.31184	-7.29212e-10
120923029	chr12:120923029:C:T	7.77603e-07	-2.2364e-10	-1.32231
120923156	chr12:120923156:G:A	1.93827e-06	0.994418	-1.40339
120923586	chr12:120923586:T:C	1.3528e-06	0.600998	-1.3696
120923968	chr12:120923968:A:T	1.71484e-07	-1.62711	-1.20693
120924129	chr12:120924129:G:C	1.59282e-07	-1.60179	-1.30607
120924475	chr12:120924475:C:T	7.74084e-07	-2.2364e-10	-1.32685
120924477	chr12:120924477:A:C	1.32347e-06	0.608574	-1.39909
120924521	chr12:120924521:T:C	1.23319e-06	0.535519	-1.39669
120924605	chr12:120924605:G:A	2.24319e-07	-1.1607	-1.40476
120924737	chr12:120924737:A:G	1.27702e-06	0.576433	-1.40268
120924906	chr12:120924906:G:A	6.82308e-07	-1.45305	-7.29212e-10
120925695	chr12:120925695:A:G	1.9418e-07	-1.32505	-1.38469
120925786	chr12:120925786:G:T	1.79849e-07	-1.62879	-1.15763
120925795	chr12:120925795:T:C	1.29518e-06	0.584507	-1.39663
120925921	chr12:120925921:T:C	1.27207e-06	0.32551	-1.15564
120926020	chr12:120926020:T:C	1.16514e-06	0.48553	-1.40346
120926032	chr12:120926032:C:T	2.977e-06	1.40394	-1.3838
120926033	chr12:120926033:T:C	1.33021e-06	0.568722	-1.35416
120926222	chr12:120926222:T:C	7.3923e-06	1.6335	-0.70384
120926334	chr12:120926334:C:T	2.01296e-06	-2.2364e-10	-0.371169
120926389	chr12:120926389:C:G	1.42258e-06	-2.2364e-10	-0.7183
120926449	chr12:120926449:T:C	6.07433e-07	-1.56929	-7.29212e-10
120926520	chr12:120926520:C:T	5.96468e-07	-1.5875	-7.29212e-10
120926579	chr12:120926579:C:T	1.53098e-06	-2.2364e-10	-0.644864
120926819	chr12:120926819:ACT:A	3.63772e-07	-1.11544	-0.966565
120927550	chr12:120927550:TATATA:T	7.60246e-07	-1.34489	-7.29212e-10
120929209	chr12:120929209:T:C	6.05183e-07	-1.573	-7.29212e-10
120930333	chr12:120930333:A:AC	1.08303e-06	-2.2364e-10	-0.991007
120930454	chr12:120930454:C:T	6.95486e-07	-1.43392	-7.29212e-10
120930665	chr12:120930665:C:T	2.1047e-07	-1.41977	-1.20942
120930715	chr12:120930715:A:T	5.8415e-06	0.694214	-7.29212e-10
120930758	chr12:120930758:C:G	1.13266e-06	-2.2364e-10	-0.946209
120930793	chr12:120930793:G:A	7.21615e-07	-2.2364e-10	-1.39704
120930821	chr12:120930821:T:C	7.21498e-07	-2.2364e-10	-1.3972
120931025	chr12:120931025:G:A	2.46956e-07	-1.15543	-1.31389
120932157	chr12:120932157:T:G	4.6756e-07	-1.57314	-0.257857
120932298	chr12:120932298:T:C	7.68174e-07	-2.2364e-10	-1.33451
120932489	chr12:120932489:A:G	7.39513e-07	-2.2364e-10	-1.37254
120932508	chr12:120932508:T:C	5.91548e-07	-1.59579	-7.29212e-10
120932528	chr12:120932528:G:A	6.10263e-07	-1.56464	-7.29212e-10
120932623	chr12:120932623:C:T	1.1703e-06	-2.2364e-10	-0.913513
120932719	chr12:120932719:A:G	5.98275e-07	-1.58448	-7.29212e-10
120933286	chr12:120933286:C:A	7.5995e-07	-2.2364e-10	-1.34528
120933347	chr12:120933347:A:G	1.13857e-06	-2.2364e-10	-0.941005
120933430	chr12:120933430:C:T	4.30969e-07	-1.2893	-0.623197
120933590	chr12:120933590:C:T	8.63443e-07	-2.2364e-10	-1.2176
120933928	chr12:120933928:G:A	6.10268e-07	-1.56463	-7.29212e-10
120934202	chr12:120934202:T:C	6.04307e-07	-1.57445	-7.29212e-10
120934310	chr12:120934310:A:AGT	6.12644e-07	-1.56074	-7.29212e-10
120934706	chr12:120934706:A:G	2.49103e-07	-1.41152	-1.04915
120934960	chr12:120934960:A:G	1.08408e-06	0.308887	-1.29893
120935886	chr12:120935886:C:T	3.92985e-06	1.57549	-1.27766
120935945	chr12:120935945:T:C	1.55549e-07	-1.61173	-1.31983
120936061	chr12:120936061:C:T	7.23384e-07	-2.2364e-10	-1.39459
120936461	chr12:120936461:C:T	3.06722e-06	1.4489	-1.3989
120936924	chr12:120936924:A:G	4.23903e-06	1.77395	-1.40039
120937009	chr12:120937009:A:T	1.10773e-06	-2.2364e-10	-0.968462
120937534	chr12:120937534:T:C	6.81229e-07	-1.45463	-7.29212e-10
120937755	chr12:120937755:A:T	5.71051e-07	-1.60655	-0.0245049
120937780	chr12:120937780:C:T	5.71408e-07	-1.63043	-7.29212e-10
120937781	chr12:120937781:A:C	1.54544e-07	-1.62332	-1.31474
120937874	chr12:120937874:C:T	3.7732e-07	-1.62668	-0.418754
120938613	chr12:120938613:C:T	1.44856e-07	-1.60109	-1.4017
120938847	chr12:120938847:CAGGCATGGTGGTGCATGCCTAT:C	1.42695e-07	-1.62801	-1.38981
120939284	chr12:120939284:T:C	8.68497e-07	-2.2364e-10	-1.21176
120939340	chr12:120939340:G:T	7.17717e-07	-2.2364e-10	-1.40245
120939526	chr12:120939526:A:G	1.96259e-07	-1.29544	-1.40365
120939764	chr12:120939764:G:T	6.63644e-07	-1.48078	-7.29212e-10
120940042	chr12:120940042:CTG:C	4.58835e-06	1.75255	-1.2998
120940332	chr12:120940332:A:G	3.60346e-07	-1.62542	-0.466045
120940429	chr12:120940429:C:T	1.78389e-06	-2.2364e-10	-0.491976
120940582	chr12:120940582:C:T	7.1705e-07	-2.2364e-10	-1.40338
120940663	chr12:120940663:G:A	5.78232e-07	-1.61855	-7.29212e-10
120940674	chr12:120940674:C:T	2.16186e-07	-1.61468	-0.987706
120940678	chr12:120940678:C:T	8.51763e-07	-2.2364e-10	-1.23122
120940710	chr12:120940710:G:A	3.2508e-07	-1.49326	-0.701196
120941074	chr12:120941074:G:A	6.66849e-07	-1.47597	-7.29212e-10
120941460	chr12:120941460:T:C	7.7343e-07	-2.2364e-10	-1.32769
120941667	chr12:120941667:A:G	9.38932e-07	-2.2364e-10	-1.13379
120942076	chr12:120942076:G:A	7.27211e-07	-2.2364e-10	-1.38931
120942136	chr12:120942136:T:G	7.33199e-07	-1.38111	-7.29212e-10
120942503	chr12:120942503:G:A	7.39598e-07	-2.2364e-10	-1.37242
120942654	chr12:120942654:T:C	7.17059e-07	-2.2364e-10	-1.40337
120942738	chr12:120942738:G:A	5.7763e-07	-1.6196	-7.29212e-10
120942741	chr12:120942741:T:C	0.0187109	7.74257	1.02352
120942852	chr12:120942852:T:G	1.46632e-06	-0.688018	-7.29212e-10
120943476	chr12:120943476:G:A	1.97996e-06	-2.2364e-10	-0.387699
120943483	chr12:120943483:C:T	1.32204e-06	-0.024096	-0.767506
120943488	chr12:120943488:C:G	2.12902e-06	1.06071	-1.37582
120943558	chr12:120943558:T:A	8.98038e-07	-2.2364e-10	-1.17832
120943559	chr12:120943559:G:C	1.16434e-06	-2.2364e-10	-0.918623
120943726	chr12:120943726:A:G	5.00363e-06	-2.2364e-10	0.539389
120944324	chr12:120944324:T:C	1.21578e-06	-2.2364e-10	-0.875389
120944777	chr12:120944777:C:T	1.28237e-06	-2.2364e-10	-0.822063
120944866	chr12:120944866:C:T	7.88366e-07	-2.2364e-10	-1.30857
120945258	chr12:120945258:T:A	2.44145e-06	1.22668	-1.40486
120945339	chr12:120945339:C:T	5.78374e-07	-1.61831	-7.29212e-10
120945555	chr12:120945555:T:C	1.2797e-06	-2.2364e-10	-0.824151
120945859	chr12:120945859:C:T	6.40081e-07	-1.51693	-7.29212e-10
120945906	chr12:120945906:C:T	8.79609e-07	-2.2364e-10	-1.19905
120946599	chr12:120946599:C:T	7.06445e-07	-1.41828	-7.29212e-10
120946692	chr12:120946692:T:C	0.12073	10.0111	0.619424
120946863	chr12:120946863:A:C	7.17113e-07	-2.2364e-10	-1.4033
120946950	chr12:120946950:G:C	6.53315e-07	-1.49647	-7.29212e-10
120947029	chr12:120947029:C:T	5.72893e-07	-1.62783	-7.29212e-10
120947416	chr12:120947416:C:A	1.4155e-06	-2.2364e-10	-0.723289
120947621	chr12:120947621:G:T	1.60438e-06	-2.2364e-10	-0.598039
120947676	chr12:120947676:C:T	5.77436e-07	-1.61993	-7.29212e-10
120948460	chr12:120948460:C:T	3.17564e-06	-0.657547	0.742282
120948690	chr12:120948690:G:A	4.14656e-07	-1.62244	-0.32864
120948729	chr12:120948729:A:G	1.48305e-06	0.593556	-1.27023
120949677	chr12:120949677:T:C	3.71095e-06	1.63914	-1.39862
120950027	chr12:120950027:C:T	7.16455e-07	-2.2364e-10	-1.40421
120950224	chr12:120950224:C:T	5.77546e-07	-1.61974	-7.29212e-10
120950322	chr12:120950322:G:A	3.16662e-07	-0.917824	-1.30287
120950343	chr12:120950343:G:T	2.29173e-06	-0.241467	-7.29212e-10
120950362	chr12:120950362:C:T	3.2123e-06	1.46062	-1.36441
120950400	chr12:120950400:C:T	7.16614e-07	-2.2364e-10	-1.40399
120950661	chr12:120950661:A:G	1.30336e-06	-2.2364e-10	-0.805827
120950693	chr12:120950693:C:A	7.22793e-07	-2.2364e-10	-1.39541
120950860	chr12:120950860:C:T	1.20496e-06	-2.2364e-10	-0.884327
120950938	chr12:120950938:T:C	1.5073e-07	-1.62697	-1.33607
120950968	chr12:120950968:T:G	1.06042e-05	1.20145	0.0890313
120951159	chr12:120951159:A:C	0.0666897	9.25514	0.781893
120951268	chr12:120951268:G:A	7.52276e-07	-2.2364e-10	-1.35543
120951697	chr12:120951697:C:T	3.32136e-07	-0.801924	-1.37106
120951713	chr12:120951713:T:C	1.5181e-07	-1.62941	-1.32649
120951770	chr12:120951770:G:A	6.71667e-07	-1.46877	-7.29212e-10
120951870	chr12:120951870:G:A	3.99274e-06	-2.2364e-10	0.313704
120951992	chr12:120951992:A:C	1.51469e-07	-1.6296	-1.32855
120952275	chr12:120952275:A:G	0.0496941	9.07663	0.666239
120952503	chr12:120952503:G:A	7.367e-07	-2.2364e-10	-1.37635
120952965	chr12:120952965:A:T	1.20173e-06	-2.2364e-10	-0.887012
120953005	chr12:120953005:C:T	5.40756e-06	1.88256	-1.26554
120954237	chr12:120954237:G:A	0.00477137	7.30331	0.096303
120954292	chr12:120954292:C:T	2.90307e-07	-0.988987	-1.3186
120954538	chr12:120954538:C:T	0.0181626	7.57315	1.1632
120954659	chr12:120954659:C:A	1.0065e-05	0.511745	0.726545
120955083	chr12:120955083:G:A	8.5313e-06	2.24237	-1.1694
120955385	chr12:120955385:C:T	8.46437e-07	-2.2364e-10	-1.23749
120955387	chr12:120955387:G:A	1.11289e-06	-2.2364e-10	-0.963813
120955540	chr12:120955540:C:T	1.89691e-06	-1.09849	0.667945
120955635	chr12:120955635:T:A	6.78997e-07	-1.45791	-7.29212e-10
120955665	chr12:120955665:T:C	1.44294e-07	-1.63026	-1.37642
120956215	chr12:120956215:G:A	2.62713e-06	0.368645	-0.473527
120956320	chr12:120956320:A:G	1.43128e-07	-1.6304	-1.38439
120956386	chr12:120956386:G:T	7.23396e-07	-2.2364e-10	-1.39457
120956461	chr12:120956461:G:A	1.43462e-06	-2.2364e-10	-0.709871
120956624	chr12:120956624:G:T	8.39375e-07	-2.2364e-10	-1.24587
120956638	chr12:120956638:C:T	2.41961e-05	0.885093	1.23032
120956821	chr12:120956821:T:C	6.22782e-07	-1.54433	-7.29212e-10
120957184	chr12:120957184:G:A	7.276e-07	-2.2364e-10	-1.38878
120957204	chr12:120957204:T:C	7.30897e-07	-2.2364e-10	-1.38426
120957408	chr12:120957408:C:T	1.12484e-06	-2.2364e-10	-0.953133
120957667	chr12:120957667:C:T	7.93724e-06	2.11602	-1.11523
120957915	chr12:120957915:G:A	6.67388e-07	-1.47516	-7.29212e-10
120958605	chr12:120958605:C:A	1.77025e-06	-2.2364e-10	-0.499654
120958805	chr12:120958805:T:C	1.36175e-06	-2.2364e-10	-0.762002
120958843	chr12:120958843:T:C	1.28676e-06	0.283599	-1.10224
120958880	chr12:120958880:C:G	7.17595e-07	-2.2364e-10	-1.40262
120958960	chr12:120958960:G:A	2.16936e-05	-2.2364e-10	2.00624
120959043	chr12:120959043:G:A	1.28012e-06	-2.2364e-10	-0.823816
120959379	chr12:120959379:G:A	1.09241e-06	-2.2364e-10	-0.982388
120959821	chr12:120959821:A:G	2.52664e-05	-2.2364e-10	2.1587
120960072	chr12:120960072:A:G	0.0800361	8.89757	1.32189
120960291	chr12:120960291:G:A	3.42454e-07	-0.834071	-1.30832
120960306	chr12:120960306:C:T	7.18381e-07	-2.2364e-10	-1.40153
120960485	chr12:120960485:G:A	9.97973e-07	-1.0728	-7.29212e-10
120960808	chr12:120960808:C:G	1.01411e-06	-2.2364e-10	-1.05676
120960851	chr12:120960851:A:C	0.073597	8.74341	1.39217
120960854	chr12:120960854:G:T	0.0746824	8.75805	1.39217
120961607	chr12:120961607:A:G	3.10657e-06	1.45219	-1.38944
120961639	chr12:120961639:G:A	9.53456e-07	-2.2364e-10	-1.11844
120961647	chr12:120961647:G:A	6.42391e-07	-1.51333	-7.29212e-10
120961678	chr12:120961678:A:T	9.18669e-07	-2.2364e-10	-1.1556
120962129	chr12:120962129:C:T	6.39335e-07	-1.5181	-7.29212e-10
120962271	chr12:120962271:A:T	1.40327e-05	-2.2364e-10	1.57062
120962402	chr12:120962402:T:C	4.54309e-06	1.52163	-1.0788
120963091	chr12:120963091:T:C	3.75909e-06	1.61299	-1.35959
120963134	chr12:120963134:C:T	1.99333e-05	-2.2364e-10	1.92162
120964608	chr12:120964608:A:G	6.07627e-07	-1.56897	-7.29212e-10
120964837	chr12:120964837:G:A	4.4245e-06	1.46764	-1.05126
120964888	chr12:120964888:C:T	3.54522e-06	0.602834	-0.408008
120965129	chr12:120965129:C:T	2.57181e-06	-0.261176	0.135014
120965189	chr12:120965189:T:C	6.3034e-07	-1.53227	-7.29212e-10
120965559	chr12:120965559:C:G	1.03105e-06	-2.2364e-10	-1.0402
120965921	chr12:120965921:G:A	0.03386	8.26119	1.09803
120966049	chr12:120966049:C:T	1.33892e-06	0.352195	-1.1311
120966253	chr12:120966253:T:A	1.31297e-06	0.46935	-1.26783
120966428	chr12:120966428:C:T	6.24815e-07	-1.54107	-7.29212e-10
120966525	chr12:120966525:C:G	1.70722e-06	-2.2364e-10	-0.535905
120966574	chr12:120966574:A:C	1.01056e-06	-2.2364e-10	-1.06027
120966781	chr12:120966781:T:C	5.99481e-05	3.36054	-0.337837
120967120	chr12:120967120:C:T	2.59673e-06	0.422801	-0.539321
120967125	chr12:120967125:T:G	1.70437e-06	-2.2364e-10	-0.537578
120967407	chr12:120967407:T:C	5.36721e-05	3.15736	-0.245238
120967476	chr12:120967476:A:G	7.30813e-07	-2.2364e-10	-1.38437
120967485	chr12:120967485:G:A	2.25391e-06	0.968212	-1.22632
120967523	chr12:120967523:GCAGA:G	3.61432e-05	2.80829	-0.291578
120967841	chr12:120967841:G:A	8.70967e-07	0.194524	-1.40345
120968360	chr12:120968360:C:T	8.00751e-07	-2.2364e-10	-1.29298
120968384	chr12:120968384:T:A	1.10003e-06	-2.2364e-10	-0.97544
120968436	chr12:120968436:G:A	9.84799e-07	-2.2364e-10	-1.08609
120968490	chr12:120968490:G:A	3.44216e-05	2.26652	0.201391
120968730	chr12:120968730:C:T	2.3585e-06	0.300716	-0.513466
120968788	chr12:120968788:AG:A	1.71904e-07	-1.60131	-1.23028
120968793	chr12:120968793:A:G	6.26233e-07	-1.53881	-7.29212e-10
120969936	chr12:120969936:A:T	6.67126e-07	-1.47555	-7.29212e-10
120970408	chr12:120970408:G:T	6.51449e-07	-1.49933	-7.29212e-10
120970431	chr12:120970431:G:A	7.7774e-07	-2.2364e-10	-1.32214
120970945	chr12:120970945:G:A	2.7376e-06	-2.2364e-10	-0.0636913
120971163	chr12:120971163:C:T	8.64451e-07	-2.2364e-10	-1.21644
120971170	chr12:120971170:G:C	6.49702e-07	-1.50202	-7.29212e-10
120971219	chr12:120971219:C:T	1.01635e-06	-2.2364e-10	-1.05456
120971439	chr12:120971439:G:A	1.87076e-06	0.662621	-1.10705
120971640	chr12:120971640:T:C	3.19182e-06	-2.2364e-10	0.0898187
120972095	chr12:120972095:C:T	1.50319e-06	-2.2364e-10	-0.663184
120972365	chr12:120972365:T:C	3.42675e-07	-0.752675	-1.38907
120972630	chr12:120972630:T:C	6.27537e-07	-1.53673	-7.29212e-10
120973094	chr12:120973094:G:A	1.68778e-06	-2.2364e-10	-0.547359
120973282	chr12:120973282:A:C	7.74202e-07	-2.2364e-10	-1.3267
120973329	chr12:120973329:C:T	3.45386e-06	-2.2364e-10	0.16872
120973768	chr12:120973768:G:A	6.52653e-07	-1.49748	-7.29212e-10
120974382	chr12:120974382:T:C	1.97217e-07	-1.47849	-1.21573
120974390	chr12:120974390:C:G	1.89693e-06	-2.2364e-10	-0.430535
120974471	chr12:120974471:A:G	1.05816e-06	-2.2364e-10	-1.01424
120974596	chr12:120974596:G:C	7.70551e-07	-2.2364e-10	-1.33142
120975223	chr12:120975223:T:C	8.34732e-07	-2.2364e-10	-1.25142
120975224	chr12:120975224:G:A	0.00829093	8.85347	-0.901322
120975368	chr12:120975368:G:A	7.24522e-07	-1.39302	-7.29212e-10
120975691	chr12:120975691:G:T	3.88994e-06	-2.2364e-10	0.28762
120976345	chr12:120976345:A:G	1.14402e-06	-2.2364e-10	-0.936222
120976582	chr12:120976582:T:C	1.11703e-06	-2.2364e-10	-0.960097
120976632	chr12:120976632:C:A	2.21501e-06	0.37098	-0.646496
120976744	chr12:120976744:T:G	1.30282e-06	-2.2364e-10	-0.806244
120977033	chr12:120977033:CT:C	3.78142e-06	-2.2364e-10	0.259326
120977112	chr12:120977112:G:A	0.028865	8.98016	0.219449
120977163	chr12:120977163:T:C	7.21382e-07	-2.2364e-10	-1.39736
120977406	chr12:120977406:G:A	1.51924e-06	-2.2364e-10	-0.652565
120978847	chr12:120978847:A:C	0.0103606	9.23465	-1.05966
120979061	chr12:120979061:C:T	5.75783e-07	-1.6228	-7.29212e-10
120979099	chr12:120979099:G:GGAGCC	0.00037506	-2.2364e-10	4.85631
120979114	chr12:120979114:C:A	8.41294e-07	-2.2364e-10	-1.24359
120979185	chr12:120979185:A:G	0.0759674	9.53098	0.636301
120979715	chr12:120979715:C:T	5.7758e-07	-1.61968	-7.29212e-10
120980354	chr12:120980354:C:T	4.19266e-06	0.362562	-7.29212e-10
120980553	chr12:120980553:T:C	1.57382e-07	-1.55226	-1.36759
120980657	chr12:120980657:C:T	7.17369e-07	-2.2364e-10	-1.40294
120981253	chr12:120981253:T:C	6.74979e-05	4.52264	-1.38132
120981286	chr12:120981286:G:A	5.74161e-07	-1.62562	-7.29212e-10
120981737	chr12:120981737:C:T	1.73407e-07	-1.56964	-1.25325
120982019	chr12:120982019:G:A	5.7136e-07	-1.63051	-7.29212e-10
120982321	chr12:120982321:C:T	8.76e-07	-1.20316	-7.29212e-10
120982485	chr12:120982485:G:A	7.1641e-07	-2.2364e-10	-1.40428
120982627	chr12:120982627:C:T	5.78003e-07	-1.61895	-7.29212e-10
120982799	chr12:120982799:C:T	4.84702e-06	0.50759	-7.29212e-10
120983004	chr12:120983004:G:A	0.0230473	9.55303	-0.578499
120984367	chr12:120984367:A:G	1.44114e-07	-1.60308	-1.40484
120984440	chr12:120984440:G:A	5.72452e-07	-1.6286	-7.29212e-10
120984469	chr12:120984469:T:G	8.97971e-07	-2.2364e-10	-1.17839
120984647	chr12:120984647:TGACTGGCACTCAGCA:T	0.00957683	8.76098	-0.664649
120985006	chr12:120985006:C:T	5.88743e-07	-1.60054	-7.29212e-10
120985255	chr12:120985255:T:A	8.3612e-07	-2.2364e-10	-1.24976
120985364	chr12:120985364:G:A	1.57006e-07	-1.61639	-1.30585
120985573	chr12:120985573:G:A	0.00787802	8.6369	-0.735841
120985583	chr12:120985583:A:G	0.0347667	9.83051	-0.444867
120985716	chr12:120985716:G:A	5.72239e-07	-1.62897	-7.29212e-10
120985846	chr12:120985846:G:A	5.71883e-07	-1.62959	-7.29212e-10
120985856	chr12:120985856:A:G	0.00531354	8.51956	-1.01233
120985939	chr12:120985939:C:T	5.72006e-07	-1.62938	-7.29212e-10
120986153	chr12:120986153:C:T	0.00856163	8.7538	-0.769524
120986195	chr12:120986195:C:A	1.43028e-07	-1.62815	-1.38735
120986269	chr12:120986269:A:C	7.81259e-07	-2.2364e-10	-1.31762
120986337	chr12:120986337:C:T	7.8212e-07	-2.2364e-10	-1.31652
120986538	chr12:120986538:T:G	7.16595e-07	-2.2364e-10	-1.40402
120986603	chr12:120986603:G:A	0.00681216	8.41986	-0.664169
120986648	chr12:120986648:C:T	6.68911e-06	0.829706	-7.29212e-10
120986687	chr12:120986687:C:T	0.0366371	9.75144	-0.313396
120986771	chr12:120986771:G:A	0.00748077	8.48028	-0.630965
120986948	chr12:120986948:G:C	6.78927e-07	-1.45802	-7.29212e-10
120987302	chr12:120987302:G:A	7.69952e-07	-2.2364e-10	-1.3322
120987595	chr12:120987595:T:A	1.00626e-05	-2.2364e-10	1.23805
120987649	chr12:120987649:C:T	7.72076e-07	-1.32945	-7.29212e-10
120988362	chr12:120988362:A:G	7.16193e-07	-2.2364e-10	-1.40458
120988675	chr12:120988675:C:T	0.0353102	10.2171	-0.81591
120988742	chr12:120988742:G:A	1.53979e-07	-1.55419	-1.38753
120988791	chr12:120988791:G:A	0.0160463	10.0031	-1.39065
120989405	chr12:120989405:C:T	7.2479e-07	-2.2364e-10	-1.39265
120989507	chr12:120989507:A:G	1.53291e-07	-1.60787	-1.33832
120989687	chr12:120989687:T:C	1.69257e-07	-1.51116	-1.33596
120989850	chr12:120989850:G:C	7.05895e-07	-1.41906	-7.29212e-10
120990019	chr12:120990019:G:A	2.54632e-06	0.466993	-0.603116
120990376	chr12:120990376:G:A	1.79731e-06	-2.2364e-10	-0.484484
120990393	chr12:120990393:C:T	7.22453e-07	-2.2364e-10	-1.39588
120990459	chr12:120990459:AGCCAGGCAT:A	1.77375e-07	-1.62421	-1.17605
120990866	chr12:120990866:A:G	6.05004e-07	-1.57329	-7.29212e-10
120991011	chr12:120991011:C:T	7.56968e-07	-2.2364e-10	-1.34921
120991391	chr12:120991391:T:C	0.00033078	4.03529	0.695387
120992526	chr12:120992526:T:C	6.34181e-07	-1.52619	-7.29212e-10
120992734	chr12:120992734:C:A	1.42302e-06	0.049737	-0.767729
120993019	chr12:120993019:C:T	2.06637e-07	-1.34658	-1.30099
120993422	chr12:120993422:G:A	0.0119628	8.79662	-0.477844
120993469	chr12:120993469:T:A	4.18744e-06	1.68264	-1.32133
120993497	chr12:120993497:C:T	0.0151248	8.97935	-0.426027
120994496	chr12:120994496:C:T	6.96506e-07	-1.43245	-7.29212e-10
120995740	chr12:120995740:A:C	1.31212e-05	-2.2364e-10	1.50346
120996041	chr12:120996041:A:G	1.71293e-07	-1.47062	-1.36453
120996499	chr12:120996499:G:T	7.13593e-07	-1.40822	-7.29212e-10
120996768	chr12:120996768:C:T	2.10516e-05	-2.2364e-10	1.9762
120996794	chr12:120996794:C:T	7.16033e-07	-2.2364e-10	-1.4048
120997030	chr12:120997030:G:A	0.00499385	7.75761	-0.312426
120997539	chr12:120997539:C:T	0.0111829	9.19079	-0.939427
120997624	chr12:120997624:G:A	0.0105482	9.2162	-1.02326
120997672	chr12:120997672:G:A	0.00476862	7.76737	-0.368331
120997733	chr12:120997733:A:G	5.7602e-07	-1.62239	-7.29212e-10
120997975	chr12:120997975:C:T	6.1841e-07	-0.487201	-1.06418
120998444	chr12:120998444:C:G	7.47363e-07	-2.2364e-10	-1.36198
120999418	chr12:120999418:T:C	1.9891e-07	-1.37417	-1.31151
120999579	chr12:120999579:A:G	7.9765e-07	-2.2364e-10	-1.29686
120999999	chr12:120999999:A:G	1.03327e-06	-0.497878	-0.54017
121000135	chr12:121000135:G:A	4.35623e-07	-1.30957	-0.592179
121000161	chr12:121000161:T:C	5.92593e-07	-1.59402	-7.29212e-10
121000339	chr12:121000339:C:T	1.38401e-06	0.0807233	-0.826514
121000579	chr12:121000579:T:C	1.93631e-06	0.166128	-0.576118
121000906	chr12:121000906:G:GTT	1.66865e-07	-1.46587	-1.39548
121001041	chr12:121001041:T:C	0.00362006	7.38591	-0.262443
121001389	chr12:121001389:G:T	0.00404255	7.50267	-0.268813
121001795	chr12:121001795:G:A	2.15628e-07	-1.52238	-1.0826
121002460	chr12:121002460:G:A	1.38342e-06	-0.0323064	-0.713908
121002607	chr12:121002607:GCACCCA:G	6.70445e-07	-1.47059	-7.29212e-10
121002707	chr12:121002707:A:G	6.22944e-07	-1.54407	-7.29212e-10
121003062	chr12:121003062:C:T	3.87693e-07	-1.31501	-0.703301
121003075	chr12:121003075:A:G	1.99491e-06	-0.433515	0.0533382
121003321	chr12:121003321:C:T	6.78788e-07	-1.45822	-7.29212e-10
121003637	chr12:121003637:T:C	7.4735e-06	0.94059	-7.29212e-10
121003665	chr12:121003665:A:T	6.70599e-07	-1.47036	-7.29212e-10
121004261	chr12:121004261:G:A	6.6136e-07	-1.48423	-7.29212e-10
121004396	chr12:121004396:T:A	5.41906e-06	1.97548	-1.35633
121004411	chr12:121004411:G:A	4.01669e-06	-0.494531	0.814215
121004438	chr12:121004438:C:T	6.23944e-07	-1.54247	-7.29212e-10
121004582	chr12:121004582:A:G	6.28867e-07	-1.53461	-7.29212e-10
121005030	chr12:121005030:C:T	7.43556e-07	-2.2364e-10	-1.36708
121005080	chr12:121005080:G:A	6.11675e-07	-1.56233	-7.29212e-10
121005691	chr12:121005691:C:T	8.75439e-07	-2.2364e-10	-1.2038
121005950	chr12:121005950:T:G	0.0200272	9.18303	-0.348958
121006009	chr12:121006009:G:A	8.41039e-07	-2.2364e-10	-1.24389
121006220	chr12:121006220:AAAG:A	5.91274e-07	-1.59625	-7.29212e-10
121006221	chr12:121006221:AAG:A	0.0162033	8.83105	-0.208848
121006638	chr12:121006638:CAT:C	0.00475684	7.76309	-0.366528
121006755	chr12:121006755:G:A	7.23324e-07	-2.2364e-10	-1.39467
121006870	chr12:121006870:G:T	5.16948e-06	1.97322	-1.40122
121006897	chr12:121006897:A:G	2.36373e-06	-0.523858	0.313325
121007028	chr12:121007028:A:G	1.12998e-06	-0.493849	-0.454723
121007193	chr12:121007193:G:A	4.49482e-06	0.273548	0.158603
121007624	chr12:121007624:G:A	6.67079e-07	-1.47562	-7.29212e-10
121007757	chr12:121007757:C:T	2.31997e-06	-0.229218	-7.29212e-10
121007958	chr12:121007958:A:G	6.12348e-07	-1.56123	-7.29212e-10
121008005	chr12:121008005:T:C	0.00160487	6.53782	-0.227795
121008631	chr12:121008631:C:T	7.33701e-07	-2.2364e-10	-1.38043
121008943	chr12:121008943:C:T	4.23131e-07	-1.33867	-0.592179
121009119	chr12:121009119:A:G	1.29042e-06	0.417195	-1.233
121009217	chr12:121009217:G:A	7.05803e-07	-1.41919	-7.29212e-10
121009556	chr12:121009556:C:T	6.18722e-06	-2.2364e-10	0.751713
121009716	chr12:121009716:A:C	1.91194e-06	0.284247	-0.706903
121010356	chr12:121010356:G:C	7.29182e-07	-2.2364e-10	-1.38661
121010358	chr12:121010358:G:A	6.21146e-07	-1.54696	-7.29212e-10
121010592	chr12:121010592:C:T	1.80879e-06	0.303566	-0.781683
121010709	chr12:121010709:T:C	1.83031e-06	-2.2364e-10	-0.466291
121011048	chr12:121011048:C:T	7.19658e-07	-2.2364e-10	-1.39975
121011276	chr12:121011276:ATATAT:A	1.17221e-06	-2.2364e-10	-0.911887
121011468	chr12:121011468:T:C	1.41807e-06	-2.2364e-10	-0.72148
121012210	chr12:121012210:G:A	6.60196e-07	-1.48599	-7.29212e-10
121012725	chr12:121012725:A:G	7.25808e-07	-2.2364e-10	-1.39124
121013078	chr12:121013078:G:A	2.51241e-06	-0.494889	0.345357
121013347	chr12:121013347:A:G	5.43408e-06	0.621915	-7.29212e-10
121013525	chr12:121013525:A:T	7.41828e-07	-2.2364e-10	-1.36941
121013622	chr12:121013622:T:C	0.000145214	3.86724	0.040193
121014063	chr12:121014063:C:T	3.34912e-05	3.08977	-0.649259
121014107	chr12:121014107:C:T	1.97279e-05	2.59472	-0.683461
121014327	chr12:121014327:G:A	1.87991e-07	-1.55517	-1.18697
121014701	chr12:121014701:C:T	1.50931e-06	0.417428	-1.07655
121015455	chr12:121015455:A:C	5.74862e-07	-1.6244	-7.29212e-10
121015842	chr12:121015842:A:C	5.86294e-07	-1.60471	-7.29212e-10
121016345	chr12:121016345:C:T	5.92228e-07	-1.59464	-7.29212e-10
121016698	chr12:121016698:T:A	9.32039e-07	-2.2364e-10	-1.14115
121016819	chr12:121016819:C:T	0.0139215	9.17617	-0.70575
121016969	chr12:121016969:T:C	6.42282e-05	3.09167	-7.29212e-10
121017103	chr12:121017103:G:A	0.00344976	8.16094	-1.08565
121017134	chr12:121017134:A:G	2.90992e-06	-2.2364e-10	-0.00264783
121017143	chr12:121017143:A:C	2.90714e-06	-2.2364e-10	-0.00360403
121017147	chr12:121017147:A:C	2.54896e-06	-2.2364e-10	-0.135087
121017339	chr12:121017339:G:A	1.38036e-06	-0.434749	-0.31368
121017735	chr12:121017735:A:G	1.99886e-07	-1.27856	-1.40223
121017786	chr12:121017786:G:A	3.63813e-05	2.24487	0.278412
121017834	chr12:121017834:A:G	7.16013e-07	-2.2364e-10	-1.40483
121018070	chr12:121018070:C:T	0.00325789	7.98916	-0.971105
121018102	chr12:121018102:C:T	2.56939e-05	-2.2364e-10	2.17548
121018296	chr12:121018296:C:G	2.81381e-06	-0.366649	0.330413
121018497	chr12:121018497:C:G	2.08792e-06	-2.2364e-10	-0.334607
121018511	chr12:121018511:G:A	4.86955e-06	-2.2364e-10	0.512227
121018631	chr12:121018631:G:A	5.85126e-07	-1.6067	-7.29212e-10
121019221	chr12:121019221:T:C	5.96493e-07	-1.58746	-7.29212e-10
121019270	chr12:121019270:G:A	1.87936e-07	-1.62364	-1.11879
121020111	chr12:121020111:T:G	1.95093e-05	3.13176	-1.23164
121020192	chr12:121020192:G:A	1.97564e-05	3.15394	-1.24124
121020303	chr12:121020303:AT:A	1.2747e-06	-0.105302	-0.722763
121020335	chr12:121020335:G:A	1.83761e-07	-1.36691	-1.39798
121020597	chr12:121020597:C:T	2.12829e-07	-1.30076	-1.31728
121021146	chr12:121021146:C:T	1.00451e-06	-2.2364e-10	-1.06628
121021411	chr12:121021411:A:T	1.02781e-06	-2.2364e-10	-1.04334
121021541	chr12:121021541:T:C	8.42897e-07	0.00336385	-1.24505
121021548	chr12:121021548:C:T	7.42376e-07	-1.36867	-7.29212e-10
121021637	chr12:121021637:C:G	6.775e-06	1.9667	-1.12423
121021733	chr12:121021733:C:T	1.24263e-05	2.62479	-1.17575
121021972	chr12:121021972:G:A	4.98571e-06	-2.2364e-10	0.535802
121021999	chr12:121021999:T:C	6.36084e-07	-1.5232	-7.29212e-10
121022883	chr12:121022883:T:A	1.04217e-06	0.0515865	-1.08106
121023180	chr12:121023180:G:T	3.50389e-06	-0.149924	0.333022
121023496	chr12:121023496:GC:G	2.29024e-05	3.32516	-1.26469
121024336	chr12:121024336:G:C	2.87798e-06	1.06046	-1.07414
121024354	chr12:121024354:C:T	1.00757e-06	-0.779224	-0.284008
121024433	chr12:121024433:G:A	1.63251e-07	-1.56049	-1.32275
121024449	chr12:121024449:TC:T	9.14732e-07	-2.2364e-10	-1.1599
121025232	chr12:121025232:T:A	1.04665e-06	0.156862	-1.18204
121025337	chr12:121025337:C:T	3.71297e-06	-0.147564	0.388621
121025589	chr12:121025589:A:G	6.01657e-07	-1.57884	-7.29212e-10
121026944	chr12:121026944:G:C	5.73097e-07	-1.62747	-7.29212e-10
121027091	chr12:121027091:T:C	1.73271e-06	-0.521089	-7.29212e-10
121027305	chr12:121027305:GA:G	1.59427e-06	-0.184385	-0.419971
121028277	chr12:121028277:A:G	8.37297e-07	-2.2364e-10	-1.24835
121029846	chr12:121029846:G:A	2.45054e-07	-1.09767	-1.37938
121030258	chr12:121030258:A:G	8.99938e-05	4.60792	-1.17895
121030350	chr12:121030350:G:A	7.26109e-07	-2.2364e-10	-1.39083
121030362	chr12:121030362:G:A	7.67278e-07	-2.2364e-10	-1.33568
121030872	chr12:121030872:G:A	7.79482e-05	4.45111	-1.16584
121030880	chr12:121030880:A:G	8.76356e-07	-2.2364e-10	-1.20276
121031060	chr12:121031060:C:A	0.000101776	4.4759	-0.923905
121031821	chr12:121031821:T:G	8.8531e-07	-2.2364e-10	-1.19259
121031850	chr12:121031850:C:T	8.06252e-05	3.48151	-0.162473
121032008	chr12:121032008:TG:T	9.35893e-07	-2.2364e-10	-1.13703
121032436	chr12:121032436:G:A	9.81061e-07	-2.2364e-10	-1.08989
121032704	chr12:121032704:C:T	8.17105e-07	-1.27276	-7.29212e-10
121032705	chr12:121032705:G:A	1.24305e-06	-2.2364e-10	-0.853205
121032788	chr12:121032788:A:G	1.19906e-06	-0.889239	-7.29212e-10
121032848	chr12:121032848:T:G	4.40403e-07	-0.989063	-0.901777
121032907	chr12:121032907:ATGTTTTTTTGTT:A	1.31098e-06	-2.2364e-10	-0.799996
121033007	chr12:121033007:C:T	6.72485e-07	-1.46755	-7.29212e-10
121033175	chr12:121033175:T:C	1.16276e-06	0.456689	-1.37667
121033534	chr12:121033534:G:A	0.00021103	5.62579	-1.34456
121034128	chr12:121034128:C:T	1.09921e-06	0.254098	-1.23028
121034364	chr12:121034364:G:A	2.29755e-07	-1.14101	-1.4005
121035023	chr12:121035023:CT:C	8.12158e-07	-2.2364e-10	-1.27883
121035068	chr12:121035068:A:G	4.02709e-07	-0.642594	-1.33772
121035202	chr12:121035202:A:G	2.28266e-07	-1.22659	-1.32143
121035223	chr12:121035223:T:C	9.31886e-07	-2.2364e-10	-1.14132
121035251	chr12:121035251:G:T	5.99512e-07	-1.58241	-7.29212e-10
121036302	chr12:121036302:G:C	1.38596e-06	-2.2364e-10	-0.744381
121036628	chr12:121036628:G:A	7.1854e-07	-2.2364e-10	-1.40131
121036953	chr12:121036953:T:C	8.0741e-07	-2.2364e-10	-1.2847
121037168	chr12:121037168:C:A	4.31206e-07	-1.19172	-0.72022
121037480	chr12:121037480:T:C	1.42063e-06	-2.2364e-10	-0.719671
121038076	chr12:121038076:G:C	5.46612e-07	-0.994345	-0.680445
121038321	chr12:121038321:T:C	2.68635e-07	-1.1635	-1.22168
121038353	chr12:121038353:C:T	3.03342e-06	-2.2364e-10	0.0389155
121038429	chr12:121038429:T:C	1.26119e-06	0.412389	-1.25111
121038477	chr12:121038477:T:C	9.7097e-07	-2.2364e-10	-1.10023
121038620	chr12:121038620:A:G	4.03613e-07	-1.10652	-0.871556
121038733	chr12:121038733:G:A	1.33928e-06	-2.2364e-10	-0.778641
121038989	chr12:121038989:C:T	7.97822e-07	-2.2364e-10	-1.29664
121039007	chr12:121039007:T:C	7.66649e-07	-2.2364e-10	-1.3365
121039243	chr12:121039243:A:G	1.14792e-06	0.356926	-1.28975
121039414	chr12:121039414:A:G	1.31486e-06	-2.2364e-10	-0.797042
121039461	chr12:121039461:G:T	8.52819e-07	-2.2364e-10	-1.22998
121039713	chr12:121039713:G:A	2.57626e-07	-1.22396	-1.20306
121039809	chr12:121039809:C:T	3.43072e-07	-1.01471	-1.12588
121039837	chr12:121039837:G:A	2.54587e-07	-1.25167	-1.18722
121039990	chr12:121039990:AAG:A	1.71474e-06	-2.2364e-10	-0.531515
121040109	chr12:121040109:T:C	1.20402e-06	0.508813	-1.39392
121040227	chr12:121040227:A:G	6.30435e-07	-0.294186	-1.23793
121040474	chr12:121040474:A:G	1.07366e-06	0.398315	-1.39801
121040567	chr12:121040567:G:A	8.48334e-07	0.132764	-1.36802
121041270	chr12:121041270:T:TG	9.38994e-07	-2.2364e-10	-1.13372
121041462	chr12:121041462:C:T	5.2723e-07	-1.39156	-0.319327
121041533	chr12:121041533:TG:T	7.03868e-07	-1.42194	-7.29212e-10
121041760	chr12:121041760:G:A	8.78795e-07	-2.2364e-10	-1.19998
121042734	chr12:121042734:T:C	8.72052e-07	-2.2364e-10	-1.20768
121042827	chr12:121042827:T:A	1.76093e-06	-2.2364e-10	-0.504933
121042830	chr12:121042830:A:C	3.13857e-07	-1.10201	-1.12759
121042867	chr12:121042867:G:A	8.65124e-07	-2.2364e-10	-1.21566
121043000	chr12:121043000:A:G	3.21686e-07	-1.07737	-1.12759
121043177	chr12:121043177:G:A	7.18318e-07	-2.2364e-10	-1.40162
121043370	chr12:121043370:G:T	8.13923e-07	-2.2364e-10	-1.27666
121043438	chr12:121043438:G:A	2.17882e-06	-2.2364e-10	-0.291989
121043583	chr12:121043583:A:C	5.87269e-07	-0.365764	-1.23728
121044023	chr12:121044023:A:G	8.09003e-07	-2.2364e-10	-1.28273
121044213	chr12:121044213:G:C	3.24048e-07	-1.07668	-1.12095
121044233	chr12:121044233:G:A	1.40296e-06	-0.732191	-7.29212e-10
121044458	chr12:121044458:G:A	9.1111e-07	-2.2364e-10	-1.16387
121044799	chr12:121044799:A:G	9.07728e-07	-2.2364e-10	-1.16758
121045151	chr12:121045151:A:G	2.28145e-07	-1.14768	-1.40087
121045216	chr12:121045216:T:C	1.07576e-06	-0.99775	-7.29212e-10
121045686	chr12:121045686:A:G	3.52997e-07	-1.13479	-0.977282
121045850	chr12:121045850:G:A	7.42335e-05	3.70914	-0.472694
121045902	chr12:121045902:C:T	1.45719e-05	-2.2364e-10	1.60832
121046146	chr12:121046146:T:G	5.85195e-07	-0.471989	-1.1346
121046767	chr12:121046767:C:T	1.13745e-05	-2.2364e-10	1.3606
121046907	chr12:121046907:C:A	3.98781e-07	-1.06865	-0.921464
121047278	chr12:121047278:AGTTT:A	3.6701e-06	-2.2364e-10	0.229445
121047303	chr12:121047303:G:C	2.98764e-06	0.734773	-0.711063
121047474	chr12:121047474:T:C	7.26674e-07	-2.2364e-10	-1.39005
121047533	chr12:121047533:G:A	4.13435e-05	3.54667	-0.895528
121047747	chr12:121047747:C:T	5.98934e-07	-1.58338	-7.29212e-10
121047754	chr12:121047754:G:A	7.82249e-07	-2.2364e-10	-1.31636
121047781	chr12:121047781:G:A	8.96573e-07	-2.2364e-10	-1.17995
121047816	chr12:121047816:T:G	8.59372e-07	-2.2364e-10	-1.22233
121047866	chr12:121047866:T:C	1.53932e-06	-2.2364e-10	-0.639435
121048096	chr12:121048096:A:G	1.38303e-06	-0.00516346	-0.741337
121048182	chr12:121048182:A:G	2.70729e-06	-2.2364e-10	-0.0748248
121048603	chr12:121048603:T:C	4.08639e-06	1.04853	-0.711647
121048841	chr12:121048841:C:T	5.77275e-07	-1.62021	-7.29212e-10
121048878	chr12:121048878:G:A	3.72426e-06	0.951506	-0.707413
121048905	chr12:121048905:T:A	3.61331e-07	-1.05013	-1.0386
121048930	chr12:121048930:TCTC:T	1.66405e-07	-1.61315	-1.25095
121049205	chr12:121049205:A:C	3.75169e-06	0.933819	-0.682386
121049211	chr12:121049211:C:T	3.61818e-06	0.927877	-0.712679
121049475	chr12:121049475:G:C	1.26905e-06	-0.832508	-7.29212e-10
121049558	chr12:121049558:T:C	4.86683e-06	1.16284	-0.651175
121049754	chr12:121049754:C:T	3.58942e-06	0.956207	-0.74899
121049786	chr12:121049786:C:T	3.6033e-06	0.927011	-0.715936
121049855	chr12:121049855:A:T	3.57069e-06	0.918493	-0.716509
121049860	chr12:121049860:G:T	6.02583e-07	-1.5773	-7.29212e-10
121049942	chr12:121049942:C:A	1.50865e-07	-1.59452	-1.36762
121049997	chr12:121049997:T:C	2.1792e-06	-0.974481	0.682666
121050312	chr12:121050312:G:T	1.32237e-06	-2.2364e-10	-0.791348
121050569	chr12:121050569:G:C	1.48422e-07	-1.58048	-1.39799
121050620	chr12:121050620:G:A	3.41935e-07	-1.07686	-1.06705
121050790	chr12:121050790:C:A	2.14874e-06	-0.305892	-7.29212e-10
121050880	chr12:121050880:T:A	2.84472e-06	-2.2364e-10	-0.0253092
121051389	chr12:121051389:G:A	6.81388e-07	-1.4544	-7.29212e-10
121051574	chr12:121051574:C:T	3.53502e-07	-0.928031	-1.18261
121051645	chr12:121051645:G:A	3.64971e-07	-0.892286	-1.18642
121051854	chr12:121051854:A:G	4.47159e-07	-0.755864	-1.11975
121051950	chr12:121051950:TG:T	2.90982e-07	-0.905619	-1.39965
121052695	chr12:121052695:A:T	3.73441e-07	-0.734497	-1.32127
121052964	chr12:121052964:C:A	7.65205e-07	-2.2364e-10	-1.33839
121053078	chr12:121053078:T:C	7.26593e-07	-2.2364e-10	-1.39016
121053148	chr12:121053148:C:T	8.87808e-07	-2.2364e-10	-1.18977
121053666	chr12:121053666:C:CG	1.37814e-05	2.66933	-1.11679
121053779	chr12:121053779:G:C	3.88165e-06	-2.2364e-10	0.285487
121053852	chr12:121053852:A:C	8.32843e-07	-0.654036	-0.599648
121054154	chr12:121054154:G:A	9.86401e-07	-1.22089	0.136427
121054264	chr12:121054264:T:C	1.43236e-07	-1.62493	-1.3891
121054355	chr12:121054355:G:C	1.15952e-06	-2.2364e-10	-0.922772
121054441	chr12:121054441:C:T	1.12531e-06	-2.2364e-10	-0.952713
121054753	chr12:121054753:C:T	7.41277e-07	-2.2364e-10	-1.37015
121055082	chr12:121055082:G:A	7.17712e-07	-2.2364e-10	-1.40246
121055367	chr12:121055367:T:C	1.12722e-06	0.34408	-1.2951
121055370	chr12:121055370:G:T	7.08536e-07	-0.0422943	-1.37303
121055442	chr12:121055442:C:T	1.41236e-07	-1.62902	-1.39907
121055520	chr12:121055520:T:C	1.33974e-06	-2.2364e-10	-0.778301
121055585	chr12:121055585:G:A	1.12461e-06	-2.2364e-10	-0.953334
121055599	chr12:121055599:GTTTA:G	2.98921e-06	0.839192	-0.814956
121055901	chr12:121055901:T:C	2.80971e-06	0.777725	-0.815417
121056060	chr12:121056060:T:C	7.15997e-07	-2.2364e-10	-1.40485
121056362	chr12:121056362:T:C	1.25208e-06	0.496406	-1.34238
121056413	chr12:121056413:T:C	1.30301e-06	0.535349	-1.34145
121056570	chr12:121056570:T:C	1.18275e-06	0.437942	-1.34088
121056714	chr12:121056714:T:C	1.45952e-06	0.599964	-1.29263
121056768	chr12:121056768:C:T	7.74897e-07	-2.2364e-10	-1.3258
121056999	chr12:121056999:C:CTA	7.16437e-07	-2.2364e-10	-1.40424
121057337	chr12:121057337:G:A	9.48023e-07	0.275466	-1.39962
121057474	chr12:121057474:T:A	7.47633e-07	-2.2364e-10	-1.36162
121057547	chr12:121057547:A:G	1.15451e-06	-2.2364e-10	-0.927098
121057629	chr12:121057629:A:G	7.4745e-07	0.0389852	-1.40085
121058269	chr12:121058269:C:T	1.61591e-05	2.90512	-1.19341
121058704	chr12:121058704:T:C	7.59532e-07	-2.2364e-10	-1.34583
121058853	chr12:121058853:G:A	7.48293e-07	-2.2364e-10	-1.36074
121058857	chr12:121058857:G:A	1.18788e-06	-2.2364e-10	-0.898604
121059054	chr12:121059054:T:G	1.33974e-06	-2.2364e-10	-0.778301
121059146	chr12:121059146:A:C	1.03375e-06	-2.2364e-10	-1.03758
121059222	chr12:121059222:T:TCATCAG	7.2866e-07	-2.2364e-10	-1.38732
121059395	chr12:121059395:C:T	7.47823e-06	-2.2364e-10	0.941222
121059476	chr12:121059476:C:T	7.32393e-07	-2.2364e-10	-1.38221
121059504	chr12:121059504:A:C	7.35652e-07	-2.2364e-10	-1.37777
121059659	chr12:121059659:G:A	3.17425e-07	-0.81338	-1.40491
121059821	chr12:121059821:T:C	1.47116e-06	-2.2364e-10	-0.684725
121060500	chr12:121060500:C:G	1.78606e-06	-2.2364e-10	-0.490764
121060549	chr12:121060549:A:G	1.85173e-06	-2.2364e-10	-0.454652
121060665	chr12:121060665:C:T	3.98548e-06	0.311885	-7.29212e-10
121060835	chr12:121060835:C:A	1.80439e-06	-2.2364e-10	-0.480552
121061290	chr12:121061290:C:T	1.61831e-05	2.89406	-1.18086
121061387	chr12:121061387:G:T	2.21907e-06	-2.2364e-10	-0.273686
121061559	chr12:121061559:G:A	4.92786e-07	-0.379591	-1.39886
121061990	chr12:121061990:T:G	2.89727e-07	-1.38449	-0.925102
121062020	chr12:121062020:C:T	6.57283e-06	-2.2364e-10	0.81217
121062153	chr12:121062153:AG:A	6.5112e-07	-1.49983	-7.29212e-10
121063194	chr12:121063194:G:T	1.43228e-07	-1.61775	-1.39634
121063321	chr12:121063321:A:T	1.97681e-06	-2.2364e-10	-0.389291
121063438	chr12:121063438:G:A	5.03773e-07	-0.365466	-1.39094
121063658	chr12:121063658:C:A	5.86121e-07	-1.605	-7.29212e-10
121065110	chr12:121065110:G:A	5.7147e-07	-1.63032	-7.29212e-10
121065158	chr12:121065158:T:C	8.27132e-07	-2.2364e-10	-1.26056
121065308	chr12:121065308:T:C	1.03692e-06	-2.2364e-10	-1.03452
121065364	chr12:121065364:A:G	1.04032e-06	-2.2364e-10	-1.03125
121065533	chr12:121065533:C:T	9.32346e-07	-2.2364e-10	-1.14083
121065661	chr12:121065661:T:C	7.15989e-07	-2.2364e-10	-1.40486
121066215	chr12:121066215:T:C	2.05138e-07	-1.60248	-1.05237
121066586	chr12:121066586:C:T	7.19918e-07	-2.2364e-10	-1.39939
121066693	chr12:121066693:C:T	7.96694e-07	-2.2364e-10	-1.29806
121066993	chr12:121066993:C:T	8.3492e-07	-2.2364e-10	-1.25119
121067224	chr12:121067224:C:T	1.52934e-07	-1.54609	-1.40243
121067720	chr12:121067720:C:T	8.19682e-07	-2.2364e-10	-1.26961
121068155	chr12:121068155:A:T	8.51676e-07	-2.2364e-10	-1.23132
121068238	chr12:121068238:A:T	6.72787e-07	-1.4671	-7.29212e-10
121068351	chr12:121068351:G:A	8.49748e-07	0.133438	-1.36703
121068599	chr12:121068599:T:C	1.56298e-07	-1.58487	-1.3419
121068717	chr12:121068717:G:T	7.85663e-07	0.054838	-1.36684
121069090	chr12:121069090:T:G	7.20063e-07	-2.2364e-10	-1.39919
121069329	chr12:121069329:G:A	7.5499e-07	-2.2364e-10	-1.35182
121069714	chr12:121069714:G:A	8.11998e-06	-2.2364e-10	1.02355
121069956	chr12:121069956:C:T	7.5426e-07	-2.2364e-10	-1.35279
121070116	chr12:121070116:C:G	7.54372e-07	-2.2364e-10	-1.35264
121070240	chr12:121070240:G:A	7.77307e-07	-2.2364e-10	-1.32269
121070404	chr12:121070404:T:C	1.10109e-06	-2.2364e-10	-0.974471
121070514	chr12:121070514:C:T	1.96596e-05	3.25788	-1.35009
121071116	chr12:121071116:A:G	1.15664e-06	-2.2364e-10	-0.925252
121071214	chr12:121071214:C:T	3.28728e-06	-2.2364e-10	0.119287
121071411	chr12:121071411:G:T	1.06065e-05	2.65229	-1.3616
121071435	chr12:121071435:A:G	1.64514e-06	-2.2364e-10	-0.57295
121071642	chr12:121071642:C:T	1.01642e-06	-2.2364e-10	-1.05449
121071911	chr12:121071911:C:T	3.45668e-07	-1.45778	-0.67527
121072152	chr12:121072152:A:T	1.05022e-06	-2.2364e-10	-1.02177
121072362	chr12:121072362:A:T	1.54206e-06	-2.2364e-10	-0.637658
121072816	chr12:121072816:T:C	9.60656e-07	-1.11091	-7.29212e-10
121073055	chr12:121073055:A:G	1.5631e-07	-1.62979	-1.2969
121073216	chr12:121073216:AATTCAGTGAATTTGTAG:A	1.12559e-05	2.74362	-1.3935
121073705	chr12:121073705:A:T	3.94187e-07	-0.602146	-1.39956
121074013	chr12:121074013:T:C	1.25735e-05	2.61641	-1.15559
121074057	chr12:121074057:C:T	8.37263e-07	-2.2364e-10	-1.24839
121074157	chr12:121074157:A:G	8.07703e-07	-2.2364e-10	-1.28434
121074333	chr12:121074333:T:C	1.56231e-07	-1.63051	-1.29668
121074345	chr12:121074345:G:A	3.47896e-06	1.42276	-1.24679
121074689	chr12:121074689:A:T	7.28818e-06	-2.2364e-10	0.91548
121075026	chr12:121075026:T:C	1.58218e-07	-1.62525	-1.2893
121075427	chr12:121075427:A:C	7.76731e-06	-2.2364e-10	0.979149
121075484	chr12:121075484:C:T	1.80446e-07	-1.61322	-1.16988
121075707	chr12:121075707:C:T	1.08582e-05	2.69654	-1.38239
121075775	chr12:121075775:G:A	1.09218e-06	-2.2364e-10	-0.982602
121075791	chr12:121075791:C:T	7.2967e-07	-2.2364e-10	-1.38594
121075901	chr12:121075901:G:A	1.24586e-06	-2.2364e-10	-0.850949
121075908	chr12:121075908:C:A	7.26821e-07	-2.2364e-10	-1.38985
121075942	chr12:121075942:C:G	1.09623e-05	2.46325	-1.13956
121076024	chr12:121076024:G:A	1.30386e-05	2.73086	-1.23372
121076095	chr12:121076095:C:T	8.11194e-06	2.42169	-1.39913
121076111	chr12:121076111:C:T	5.09803e-06	-2.2364e-10	0.558081
121076152	chr12:121076152:G:A	9.71954e-07	-2.2364e-10	-1.09922
121076335	chr12:121076335:C:A	3.06801e-07	-0.914818	-1.33751
121077072	chr12:121077072:C:G	1.06577e-05	2.69265	-1.39715
121077073	chr12:121077073:T:A	1.82139e-07	-1.62921	-1.14455
121077518	chr12:121077518:C:T	7.34583e-07	-2.2364e-10	-1.37923
121077559	chr12:121077559:G:A	9.2175e-07	-2.2364e-10	-1.15225
121077684	chr12:121077684:T:A	8.57127e-07	-0.176178	-1.04877
121077824	chr12:121077824:A:G	1.62666e-07	-1.61266	-1.27417
121077850	chr12:121077850:C:A	7.54393e-07	-2.2364e-10	-1.35262
121078096	chr12:121078096:C:T	2.05966e-06	-2.2364e-10	-0.348233
121078296	chr12:121078296:C:T	9.7354e-06	2.60436	-1.39936
121078491	chr12:121078491:C:T	7.16266e-07	-2.2364e-10	-1.40448
121078538	chr12:121078538:T:C	2.04769e-07	-1.59642	-1.06022
121078667	chr12:121078667:G:A	1.21762e-06	-2.2364e-10	-0.873873
121078756	chr12:121078756:A:G	1.895e-07	-1.59198	-1.14216
121078953	chr12:121078953:A:T	7.45673e-07	-2.2364e-10	-1.36424
121079053	chr12:121079053:C:T	1.18363e-06	-2.2364e-10	-0.902189
121079155	chr12:121079155:G:A	7.44274e-07	-2.2364e-10	-1.36612
121079345	chr12:121079345:C:T	4.35561e-06	1.37257	-0.971882
121079806	chr12:121079806:C:T	5.86046e-07	-1.60513	-7.29212e-10
121080153	chr12:121080153:A:G	1.64799e-07	-1.62155	-1.25225
121080611	chr12:121080611:C:T	7.07841e-07	-0.0377865	-1.37852
121080723	chr12:121080723:C:T	7.97557e-07	-2.2364e-10	-1.29698
121080912	chr12:121080912:G:A	7.89895e-07	-2.2364e-10	-1.30663
121081295	chr12:121081295:A:C	1.04864e-06	-1.03732	0.0140444
121081561	chr12:121081561:C:A	8.55617e-07	-2.2364e-10	-1.22671
121081714	chr12:121081714:A:G	7.35376e-07	-2.2364e-10	-1.37815
121082118	chr12:121082118:C:T	1.08915e-05	2.4728	-1.15559
121082138	chr12:121082138:G:A	7.54872e-07	-2.2364e-10	-1.35198
121082354	chr12:121082354:A:T	1.63588e-07	-1.62387	-1.25731
121082474	chr12:121082474:C:T	1.21262e-06	-0.877992	-7.29212e-10
121082549	chr12:121082549:A:T	5.35504e-06	-2.2364e-10	0.607264
121082609	chr12:121082609:G:A	8.37904e-07	-2.2364e-10	-1.24763
121082658	chr12:121082658:T:C	1.58357e-07	-1.57258	-1.3411
121082784	chr12:121082784:A:G	7.31325e-07	-2.2364e-10	-1.38367
121083115	chr12:121083115:A:G	1.2319e-05	2.59698	-1.15661
121083997	chr12:121083997:A:G	1.44368e-06	-2.2364e-10	-0.703579
121084406	chr12:121084406:A:C	2.36671e-06	-2.2364e-10	-0.209272
121084555	chr12:121084555:G:C	2.89335e-06	-2.2364e-10	-0.0083584
121084662	chr12:121084662:C:T	2.60045e-06	-2.2364e-10	-0.115089
121084806	chr12:121084806:C:G	9.6373e-07	-2.2364e-10	-1.10772
121084968	chr12:121084968:C:T	1.53793e-07	-1.63025	-1.31267
121085544	chr12:121085544:A:T	1.96127e-06	-2.2364e-10	-0.397183
121085590	chr12:121085590:G:A	1.40684e-06	-2.2364e-10	-0.729426
121086274	chr12:121086274:T:C	1.18391e-05	-2.2364e-10	1.40063
121087191	chr12:121087191:C:T	5.72954e-07	-1.62772	-7.29212e-10
121087290	chr12:121087290:T:G	1.65515e-06	-2.2364e-10	-0.566883
121087614	chr12:121087614:G:A	1.5241e-07	-1.61353	-1.33842
121087863	chr12:121087863:G:A	2.65126e-05	2.96873	-0.761883
121088083	chr12:121088083:G:A	1.90605e-07	-1.59279	-1.13553
121088446	chr12:121088446:A:T	5.77491e-07	-1.61984	-7.29212e-10
121088785	chr12:121088785:T:C	7.35035e-07	-2.2364e-10	-1.37861
121089211	chr12:121089211:C:T	8.40447e-07	-2.2364e-10	-1.2446
121089272	chr12:121089272:G:A	8.80144e-07	-2.2364e-10	-1.19844
121089294	chr12:121089294:C:T	1.04325e-06	-2.2364e-10	-1.02843
121089372	chr12:121089372:A:AGG	7.4782e-07	-2.2364e-10	-1.36137
121089374	chr12:121089374:A:T	7.47756e-07	-2.2364e-10	-1.36145
121089376	chr12:121089376:AG:A	7.62388e-07	-2.2364e-10	-1.34207
121089636	chr12:121089636:AAAGGTCAGTCTGGGAACTTCTGTGTGTCTGGCCTGACCTTGACAACCATCCCTGCTGAACTATGAGCCCCAGG:A	4.85145e-06	-2.2364e-10	0.508504
121089738	chr12:121089738:T:C	1.78737e-06	-2.2364e-10	-0.490026
121089813	chr12:121089813:C:T	2.19278e-06	-0.869754	0.584152
121090062	chr12:121090062:C:T	1.78057e-06	-2.2364e-10	-0.493843
121090130	chr12:121090130:C:T	1.54406e-07	-1.61686	-1.32208
121090643	chr12:121090643:T:C	4.14138e-05	3.69154	-1.0387
121090759	chr12:121090759:C:T	8.85432e-07	-2.2364e-10	-1.19245
121091068	chr12:121091068:G:T	1.8333e-07	-1.52893	-1.23831
121091326	chr12:121091326:G:A	5.07496e-06	-2.2364e-10	0.553545
121091351	chr12:121091351:T:C	5.00348e-06	-2.2364e-10	0.53936
121091408	chr12:121091408:G:A	1.72693e-07	-1.61846	-1.20856
121091424	chr12:121091424:A:G	1.65373e-07	-1.57117	-1.29915
121091473	chr12:121091473:G:A	1.39414e-06	-2.2364e-10	-0.738495
121091542	chr12:121091542:C:A	8.40159e-05	3.87116	-0.510923
121091695	chr12:121091695:T:G	8.85432e-07	-2.2364e-10	-1.19245
121091832	chr12:121091832:G:A	7.12998e-05	3.70704	-0.510923
121092158	chr12:121092158:G:C	9.3271e-05	3.89194	-0.427206
121092336	chr12:121092336:A:T	1.0983e-06	-2.2364e-10	-0.97701
121092619	chr12:121092619:T:C	7.76324e-07	-2.2364e-10	-1.32396
121092684	chr12:121092684:A:G	2.58275e-06	-0.0988425	-0.0230777
121092685	chr12:121092685:G:A	1.24048e-06	-2.2364e-10	-0.855276
121092951	chr12:121092951:C:T	1.01641e-06	-2.2364e-10	-1.0545
121093091	chr12:121093091:G:A	9.36253e-07	-2.2364e-10	-1.13664
121093501	chr12:121093501:G:A	6.10739e-07	-1.56386	-7.29212e-10
121093503	chr12:121093503:G:C	1.51526e-07	-1.61525	-1.34252
121093530	chr12:121093530:C:T	5.78435e-07	-1.6182	-7.29212e-10
121093598	chr12:121093598:C:T	7.43349e-05	3.74787	-0.510063
121093716	chr12:121093716:C:G	1.00962e-06	-2.2364e-10	-1.0612
121093808	chr12:121093808:G:A	1.09675e-06	-1.36799	0.389567
121093838	chr12:121093838:C:T	1.01718e-06	-2.2364e-10	-1.05374
121093972	chr12:121093972:C:T	9.47524e-07	-2.2364e-10	-1.12468
121094241	chr12:121094241:G:A	5.79721e-07	-1.61598	-7.29212e-10
121094359	chr12:121094359:A:G	1.78093e-06	-1.37293	0.879295
121094505	chr12:121094505:A:G	7.17752e-07	-2.2364e-10	-1.40241
121094551	chr12:121094551:T:A	1.52423e-06	-1.39707	0.747792
121094591	chr12:121094591:A:G	4.43876e-07	-1.39991	-0.483074
121094644	chr12:121094644:C:T	8.52882e-07	-0.10183	-1.12808
121094669	chr12:121094669:A:C	5.80806e-07	-1.61411	-7.29212e-10
121094782	chr12:121094782:C:T	7.77291e-05	3.79659	-0.514132
121094978	chr12:121094978:C:T	1.45412e-07	-1.61651	-1.38245
121095019	chr12:121095019:G:A	7.16989e-07	-2.2364e-10	-1.40347
121095151	chr12:121095151:C:G	1.44811e-07	-1.61426	-1.38884
121095211	chr12:121095211:A:G	2.96081e-06	0.103534	-0.0888438
121095520	chr12:121095520:G:C	5.9349e-06	0.987206	-0.277131
121095627	chr12:121095627:G:A	1.96701e-06	-2.2364e-10	-0.394257
121095642	chr12:121095642:A:T	1.46064e-07	-1.61512	-1.37936
121095653	chr12:121095653:T:C	3.84956e-05	3.98454	-1.40477
121096091	chr12:121096091:C:A	7.58735e-07	-0.370252	-0.976624
121096170	chr12:121096170:T:C	3.5404e-06	0.0584821	0.134985
121096456	chr12:121096456:A:G	7.17231e-07	-2.2364e-10	-1.40313
121096761	chr12:121096761:T:A	6.96813e-07	-1.43201	-7.29212e-10
121096864	chr12:121096864:C:T	1.79143e-06	0.0870816	-0.574843
121097225	chr12:121097225:C:G	1.55662e-06	-0.072195	-0.556063
121097619	chr12:121097619:C:T	1.73544e-06	0.0427059	-0.562218
121097883	chr12:121097883:G:A	1.79448e-06	0.0567378	-0.542797
121097918	chr12:121097918:C:T	1.7585e-06	0.0627751	-0.569088
121098050	chr12:121098050:G:A	3.41742e-06	0.0942016	0.0639112
121098054	chr12:121098054:G:C	1.50993e-07	-1.62012	-1.34118
121098332	chr12:121098332:C:T	2.7707e-06	0.0999804	-0.151655
121098674	chr12:121098674:C:G	1.92828e-07	-1.50967	-1.20706
121098681	chr12:121098681:C:T	9.84035e-07	-2.2364e-10	-1.08687
121099403	chr12:121099403:G:A	8.46101e-07	-2.2364e-10	-1.23789
121099614	chr12:121099614:A:T	2.83947e-06	0.125209	-0.152366
121099654	chr12:121099654:G:A	2.93794e-07	-0.912088	-1.38356
121099690	chr12:121099690:A:C	3.47507e-07	-1.52148	-0.606261
121099722	chr12:121099722:T:G	7.70669e-07	-2.2364e-10	-1.33127
121099880	chr12:121099880:G:A	1.25004e-06	-0.0365251	-0.811075
121099906	chr12:121099906:C:A	2.70984e-06	0.104753	-0.178635
121099947	chr12:121099947:AC:A	7.31686e-07	-0.346041	-1.03714
121100559	chr12:121100559:A:C	7.18092e-07	-2.2364e-10	-1.40193
121100923	chr12:121100923:A:G	2.82968e-06	0.127809	-0.158418
121101198	chr12:121101198:A:G	4.44164e-06	-2.2364e-10	0.420251
121101526	chr12:121101526:C:T	7.08163e-05	3.82056	-0.631249
121101612	chr12:121101612:G:A	2.67663e-06	0.096147	-0.182364
121101774	chr12:121101774:A:G	3.00088e-06	0.19951	-0.17138
121101837	chr12:121101837:C:T	7.84134e-07	-0.307687	-1.00626
121101846	chr12:121101846:G:A	9.06466e-05	4.0627	-0.626504
121102543	chr12:121102543:C:T	3.5681e-06	0.401332	-0.200073
121102564	chr12:121102564:T:G	9.34534e-07	-0.0594394	-1.07904
121102728	chr12:121102728:G:A	7.56763e-07	-0.27937	-1.07011
121103081	chr12:121103081:CA:C	1.74448e-07	-1.43485	-1.38205
121103357	chr12:121103357:A:G	1.35398e-06	0.185641	-0.953364
121103359	chr12:121103359:A:G	8.98508e-07	-0.129698	-1.0481
121103568	chr12:121103568:G:A	8.45847e-07	-2.2364e-10	-1.23819
121103594	chr12:121103594:T:C	2.18176e-07	-1.45937	-1.13386
121103722	chr12:121103722:G:A	1.04075e-06	-2.2364e-10	-1.03083
121103885	chr12:121103885:A:G	4.52663e-06	-2.2364e-10	0.439203
121103964	chr12:121103964:C:A	1.39204e-06	-2.2364e-10	-0.740001
121104028	chr12:121104028:C:T	1.51134e-07	-1.61396	-1.3464
121104224	chr12:121104224:C:T	1.27951e-06	-0.824295	-7.29212e-10
121104280	chr12:121104280:G:A	7.74423e-07	-2.2364e-10	-1.32641
121104325	chr12:121104325:A:C	5.76384e-07	-1.62176	-7.29212e-10
121104398	chr12:121104398:C:T	1.2614e-06	0.112869	-0.951424
121104519	chr12:121104519:T:C	7.96712e-07	-2.2364e-10	-1.29804
121105057	chr12:121105057:C:T	7.22371e-07	-2.2364e-10	-1.39599
121105064	chr12:121105064:T:G	9.79987e-07	-2.2364e-10	-1.09099
121105170	chr12:121105170:A:G	2.01499e-07	-1.45636	-1.21639
121105208	chr12:121105208:C:T	1.95587e-05	3.30587	-1.40322
121105805	chr12:121105805:C:G	7.27461e-07	-2.2364e-10	-1.38897
121105842	chr12:121105842:G:C	8.03544e-07	-2.2364e-10	-1.2895
121105855	chr12:121105855:C:T	2.04251e-06	-2.2364e-10	-0.356595
121106019	chr12:121106019:G:A	2.20494e-07	-1.48214	-1.10052
121106176	chr12:121106176:G:A	6.41712e-07	-1.38556	-0.128833
121106221	chr12:121106221:T:G	7.66504e-07	-2.2364e-10	-1.33669
121106254	chr12:121106254:T:C	1.99796e-07	-1.38617	-1.29506
121106259	chr12:121106259:C:T	7.24784e-07	-2.2364e-10	-1.39266
121106366	chr12:121106366:G:A	0.000152865	4.49298	-0.534205
121107037	chr12:121107037:G:A	2.06091e-07	-1.36287	-1.28734
121107219	chr12:121107219:T:C	3.48256e-06	-2.2364e-10	0.176992
121107238	chr12:121107238:T:C	8.45126e-07	-2.2364e-10	-1.23904
121107336	chr12:121107336:G:A	1.30808e-06	-0.802214	-7.29212e-10
121107855	chr12:121107855:G:A	1.97603e-06	-2.2364e-10	-0.389685
121107941	chr12:121107941:G:C	7.20466e-07	-2.2364e-10	-1.39863
121108271	chr12:121108271:G:C	8.01023e-07	-2.2364e-10	-1.29264
121108326	chr12:121108326:C:T	5.73123e-07	-1.62743	-7.29212e-10
121108546	chr12:121108546:G:A	1.97133e-07	-1.37061	-1.32404
121108852	chr12:121108852:T:A	7.55468e-07	-2.2364e-10	-1.35119
121108978	chr12:121108978:C:T	1.63698e-07	-1.57984	-1.30066
121109628	chr12:121109628:A:G	5.7744e-07	-1.61992	-7.29212e-10
121109652	chr12:121109652:G:A	2.97999e-07	-1.37651	-0.904925
121110801	chr12:121110801:A:T	3.17317e-07	-1.38868	-0.829944
121110892	chr12:121110892:G:T	8.39751e-07	-0.170312	-1.07511
121110972	chr12:121110972:A:C	8.32142e-07	-2.2364e-10	-1.25453
121111081	chr12:121111081:A:G	1.77347e-06	-2.2364e-10	-0.497839
121111119	chr12:121111119:T:C	3.01055e-07	-1.40632	-0.864917
121111141	chr12:121111141:T:C	3.13346e-07	-1.42253	-0.808688
121111654	chr12:121111654:C:T	9.51712e-07	-1.12027	-7.29212e-10
121111680	chr12:121111680:C:T	2.72706e-07	-1.45485	-0.915288
121111812	chr12:121111812:G:T	9.20529e-07	-2.2364e-10	-1.15358
121111820	chr12:121111820:C:T	1.8695e-06	0.0345028	-0.479607
121111859	chr12:121111859:A:G	3.13918e-07	-1.4902	-0.739195
121111915	chr12:121111915:A:C	3.137e-07	-1.39215	-0.837939
121112011	chr12:121112011:C:T	3.05891e-07	-1.39209	-0.863206
121112102	chr12:121112102:T:C	7.23181e-07	-0.149575	-1.2453
121112393	chr12:121112393:T:C	1.42694e-06	-2.2364e-10	-0.715239
121112616	chr12:121112616:T:A	1.77284e-06	-2.2364e-10	-0.498192
121112626	chr12:121112626:C:T	9.3976e-07	-2.2364e-10	-1.1329
121112756	chr12:121112756:T:C	8.56234e-07	-0.135146	-1.09084
121113032	chr12:121113032:G:A	9.34981e-07	-2.2364e-10	-1.138
121113064	chr12:121113064:C:T	1.44055e-06	0.288328	-0.994075
121113290	chr12:121113290:G:A	8.278e-07	-2.2364e-10	-1.25976
121113484	chr12:121113484:A:C	2.33335e-06	0.913402	-1.13687
121113600	chr12:121113600:G:A	1.68504e-07	-1.56879	-1.28278
121113780	chr12:121113780:C:T	8.10388e-07	-2.2364e-10	-1.28102
121113783	chr12:121113783:G:C	8.79999e-07	-2.2364e-10	-1.19861
121113789	chr12:121113789:T:C	9.41691e-07	-2.2364e-10	-1.13085
121114221	chr12:121114221:C:T	8.52482e-07	-1.23038	-7.29212e-10
121114289	chr12:121114289:A:G	2.05375e-07	-1.61621	-1.03748
121114298	chr12:121114298:A:C	1.01082e-06	-1.06001	-7.29212e-10
121114530	chr12:121114530:G:A	2.06539e-06	-2.2364e-10	-0.345454
121114559	chr12:121114559:TG:T	1.61509e-07	-1.56458	-1.32939
121114618	chr12:121114618:G:A	2.18869e-07	-1.62907	-0.960992
121114706	chr12:121114706:T:C	2.22435e-07	-1.62876	-0.945129
121114809	chr12:121114809:C:T	2.2587e-07	-1.62924	-0.929326
121114861	chr12:121114861:G:A	9.70973e-07	-2.2364e-10	-1.10023
121114875	chr12:121114875:T:C	1.02103e-06	-2.2364e-10	-1.04996
121114904	chr12:121114904:G:A	2.26926e-07	-1.6305	-0.923407
121114945	chr12:121114945:C:T	2.22711e-07	-1.62752	-0.945129
121114946	chr12:121114946:C:G	2.22894e-07	-1.6267	-0.945129
121115512	chr12:121115512:C:T	2.1165e-07	-1.62963	-0.993969
121115627	chr12:121115627:C:T	2.17169e-07	-1.62885	-0.969001
121115719	chr12:121115719:C:G	8.15346e-07	-2.2364e-10	-1.27492
121116031	chr12:121116031:T:C	2.22163e-07	-1.62999	-0.945129
121116076	chr12:121116076:A:G	2.22302e-07	-1.62936	-0.945129
121116244	chr12:121116244:C:A	0.000161095	4.54422	-0.533002
121116375	chr12:121116375:G:A	1.43605e-07	-1.62906	-1.3824
121116620	chr12:121116620:G:A	3.58605e-07	-1.61349	-0.482816
121116665	chr12:121116665:A:G	8.10174e-07	-2.2364e-10	-1.28128
121116865	chr12:121116865:A:C	2.77912e-07	-0.946257	-1.40497
121116962	chr12:121116962:G:C	7.18008e-07	-2.2364e-10	-1.40205
121116969	chr12:121116969:A:G	7.18008e-07	-2.2364e-10	-1.40205
121117304	chr12:121117304:A:T	6.3108e-05	4.39892	-1.32484
121117526	chr12:121117526:G:A	1.65236e-06	-2.2364e-10	-0.56857
121117690	chr12:121117690:G:T	5.47993e-06	1.94685	-1.31653
121117694	chr12:121117694:T:G	5.07094e-06	1.87204	-1.31928
121117710	chr12:121117710:T:C	5.50972e-06	1.95043	-1.31469
121117737	chr12:121117737:G:A	2.18562e-06	-2.2364e-10	-0.288874
121117757	chr12:121117757:C:T	1.78217e-06	-2.2364e-10	-0.492942
121117949	chr12:121117949:A:C	1.77951e-06	-2.2364e-10	-0.494434
121117963	chr12:121117963:C:T	5.79855e-07	-1.61575	-7.29212e-10
121118056	chr12:121118056:C:T	5.80978e-07	-1.61382	-7.29212e-10
121118719	chr12:121118719:G:T	1.59718e-07	-1.58969	-1.31543
121118808	chr12:121118808:T:C	9.59982e-05	4.39066	-0.8971
121119051	chr12:121119051:A:C	1.75666e-07	-1.59166	-1.21828
121119237	chr12:121119237:C:A	5.32302e-06	1.92534	-1.32408
121119458	chr12:121119458:A:G	5.18324e-06	1.89823	-1.32358
121119466	chr12:121119466:G:C	8.81557e-07	-0.138441	-1.0584
121119578	chr12:121119578:A:G	4.29574e-06	1.56463	-1.17778
121119995	chr12:121119995:A:G	1.82746e-06	-2.2364e-10	-0.467845
121120038	chr12:121120038:G:T	0.00204079	6.55032	-7.29212e-10
121120212	chr12:121120212:A:G	8.7702e-07	-0.164227	-1.03777
121120392	chr12:121120392:T:C	2.30114e-07	-1.62812	-0.911831
121120532	chr12:121120532:G:A	1.28242e-06	-2.2364e-10	-0.822024
121120609	chr12:121120609:T:C	8.24787e-07	-2.2364e-10	-1.2634
121120620	chr12:121120620:T:C	1.54316e-07	-1.53558	-1.40394
121120621	chr12:121120621:G:A	7.17049e-07	-2.2364e-10	-1.40339
121121061	chr12:121121061:T:C	9.09893e-07	-0.140264	-1.02494
121121205	chr12:121121205:A:T	3.00358e-06	0.0290306	-7.29212e-10
121121430	chr12:121121430:C:T	2.29576e-06	-1.44568	1.20597
121121506	chr12:121121506:G:A	1.67309e-07	-1.56078	-1.29791
121121607	chr12:121121607:G:A	5.86238e-07	-1.6048	-7.29212e-10
121122078	chr12:121122078:T:A	1.04493e-06	-2.2364e-10	-1.02683
121122449	chr12:121122449:G:T	2.29693e-06	-2.2364e-10	-0.2392
121122848	chr12:121122848:G:A	8.39479e-07	-2.2364e-10	-1.24575
121122861	chr12:121122861:G:A	2.01063e-06	0.315079	-0.687406
121122889	chr12:121122889:C:T	4.7969e-06	-2.2364e-10	0.497196
121122921	chr12:121122921:T:A	1.94463e-06	0.285556	-0.691258
121123032	chr12:121123032:G:A	2.02809e-06	-0.363677	-7.29212e-10
121123168	chr12:121123168:T:C	1.60161e-07	-1.59885	-1.3035
121123249	chr12:121123249:C:T	9.33787e-07	-0.0347574	-1.10452
121123418	chr12:121123418:C:T	3.44728e-06	-1.32869	1.4955
121123603	chr12:121123603:C:T	6.2983e-07	-1.53308	-7.29212e-10
121123617	chr12:121123617:T:C	1.10926e-06	-2.2364e-10	-0.967081
121123903	chr12:121123903:C:T	2.30553e-06	-2.2364e-10	-0.235463
121124006	chr12:121124006:AG:A	1.87213e-06	0.23159	-0.675289
121124039	chr12:121124039:CA:C	8.5037e-07	-1.23286	-7.29212e-10
121124065	chr12:121124065:A:C	5.79258e-07	-1.61678	-7.29212e-10
121124118	chr12:121124118:C:T	2.83034e-06	-1.38884	1.35847
121124134	chr12:121124134:T:C	8.15346e-07	-2.2364e-10	-1.27492
121124233	chr12:121124233:T:C	1.65573e-07	-1.58559	-1.28353
121124301	chr12:121124301:G:A	1.85059e-06	0.274317	-0.729588
121124332	chr12:121124332:G:A	1.90659e-06	0.265798	-0.691258
121124679	chr12:121124679:A:G	6.4046e-07	-1.49829	-0.0180523
121124787	chr12:121124787:CCT:C	4.36916e-05	3.61303	-0.906647
121125213	chr12:121125213:C:T	6.60599e-07	-0.356013	-1.12937
121125366	chr12:121125366:G:A	1.03184e-06	-1.03943	-7.29212e-10
121125490	chr12:121125490:C:T	4.50957e-07	-1.4543	-0.412859
121125583	chr12:121125583:A:T	4.68979e-07	-1.38471	-0.443263
121125678	chr12:121125678:C:T	1.62017e-07	-1.57376	-1.31706
121125862	chr12:121125862:G:A	1.63859e-06	-2.2364e-10	-0.57694
121125906	chr12:121125906:G:A	3.27824e-07	-1.44388	-0.742176
121125991	chr12:121125991:G:C	5.79075e-07	-1.6171	-7.29212e-10
121126019	chr12:121126019:G:A	7.71232e-07	-2.2364e-10	-1.33054
121126120	chr12:121126120:G:A	3.33995e-07	-1.40598	-0.761427
121126151	chr12:121126151:A:G	8.39812e-07	-2.2364e-10	-1.24535
121126314	chr12:121126314:A:G	9.55311e-05	4.06743	-0.578748
121126522	chr12:121126522:T:A	8.15346e-07	-2.2364e-10	-1.27492
121126588	chr12:121126588:C:T	7.84778e-07	-1.39809	0.0849585
121126595	chr12:121126595:T:C	3.42286e-07	-1.3921	-0.750787
121126660	chr12:121126660:C:T	7.2899e-07	-1.42848	0.0416099
121126812	chr12:121126812:C:A	7.53274e-07	-1.4125	0.0584028
121126862	chr12:121126862:G:A	6.64151e-07	-1.48002	-7.29212e-10
121127114	chr12:121127114:T:C	1.91977e-07	-1.3987	-1.32246
121127146	chr12:121127146:C:T	7.10523e-07	-1.41253	-7.29212e-10
121127333	chr12:121127333:T:C	1.06421e-06	-2.2364e-10	-1.00854
121128067	chr12:121128067:C:T	7.6229e-07	-1.42866	0.0864587
121128147	chr12:121128147:G:T	9.07924e-07	-1.16737	-7.29212e-10
121128204	chr12:121128204:A:C	1.12408e-06	-2.2364e-10	-0.953808
121128401	chr12:121128401:C:T	7.6101e-07	-1.33738	-0.00649958
121128742	chr12:121128742:G:A	8.10545e-07	-2.2364e-10	-1.28082
121129287	chr12:121129287:A:C	1.12455e-06	-2.2364e-10	-0.953387
121129382	chr12:121129382:C:T	1.82122e-07	-1.40206	-1.37179
121129567	chr12:121129567:G:A	7.26386e-07	-2.2364e-10	-1.39045
121129928	chr12:121129928:T:G	3.69769e-05	3.49795	-0.958435
121130068	chr12:121130068:G:A	8.17179e-07	-2.2364e-10	-1.27267
121130109	chr12:121130109:C:T	5.70423e-06	1.5595	-0.889068
121130112	chr12:121130112:G:C	5.72959e-07	-1.62772	-7.29212e-10
121130188	chr12:121130188:T:A	1.85223e-06	-2.2364e-10	-0.454382
121130398	chr12:121130398:T:C	8.45339e-05	4.33942	-0.973038
121130948	chr12:121130948:A:G	7.19059e-07	-2.2364e-10	-1.40059
121131071	chr12:121131071:G:A	1.47534e-07	-1.63024	-1.35424
121131079	chr12:121131079:G:C	1.24058e-06	-2.2364e-10	-0.855197
121131093	chr12:121131093:A:G	5.72376e-07	-1.62873	-7.29212e-10
121131102	chr12:121131102:C:T	1.27522e-06	-2.2364e-10	-0.827655
121131142	chr12:121131142:C:G	1.68916e-07	-1.53436	-1.31477
121131322	chr12:121131322:C:T	1.92446e-05	0.923895	0.962564
121131652	chr12:121131652:T:C	2.49368e-06	-2.2364e-10	-0.157014
121131831	chr12:121131831:T:C	1.5358e-07	-1.62961	-1.3147
121132133	chr12:121132133:A:C	1.49151e-07	-1.63026	-1.34331
121132143	chr12:121132143:GT:G	8.19834e-07	-2.2364e-10	-1.26943
121132344	chr12:121132344:A:G	5.72988e-07	-1.62766	-7.29212e-10
121132540	chr12:121132540:A:G	1.56144e-07	-1.54955	-1.37821
121132673	chr12:121132673:A:G	7.93455e-07	-0.0357292	-1.2664
121133653	chr12:121133653:C:A	1.48749e-06	-2.2364e-10	-0.673686
121133662	chr12:121133662:C:A	1.12923e-06	0.123499	-1.07274
121133843	chr12:121133843:C:T	5.71749e-07	-1.62983	-7.29212e-10
121133976	chr12:121133976:G:A	1.43619e-07	-1.61051	-1.40085
121134333	chr12:121134333:A:G	8.32133e-07	-2.2364e-10	-1.25454
121134542	chr12:121134542:T:C	1.38602e-06	-2.2364e-10	-0.744339
121134783	chr12:121134783:CT:C	1.52188e-06	-2.2364e-10	-0.650828
121135106	chr12:121135106:C:T	1.61421e-06	-2.2364e-10	-0.591929
121135107	chr12:121135107:A:G	8.34893e-07	-2.2364e-10	-1.25123
121135286	chr12:121135286:C:T	9.24593e-07	-2.2364e-10	-1.14918
121135287	chr12:121135287:A:G	8.56771e-07	-2.2364e-10	-1.22536
121135818	chr12:121135818:C:T	5.79073e-07	-1.4622	-0.154906
121135833	chr12:121135833:A:G	1.09696e-06	0.266751	-1.24499
121136532	chr12:121136532:G:A	1.055e-06	-2.2364e-10	-1.01723
121136607	chr12:121136607:C:T	1.97772e-07	-1.54837	-1.14304
121136669	chr12:121136669:T:A	4.52452e-06	-2.2364e-10	0.438738
121137179	chr12:121137179:G:A	7.16931e-07	-2.2364e-10	-1.40355
121137801	chr12:121137801:C:T	7.26627e-07	-2.2364e-10	-1.39012
121138121	chr12:121138121:G:A	4.67733e-05	4.15666	-1.38212
121138184	chr12:121138184:G:A	3.78031e-05	3.90902	-1.3474
121138503	chr12:121138503:G:A	7.16318e-07	-2.2364e-10	-1.4044
121138641	chr12:121138641:G:A	3.46543e-06	-2.2364e-10	0.172062
121138849	chr12:121138849:C:A	7.63994e-07	0.0524085	-1.39238
121139090	chr12:121139090:T:C	2.06606e-06	-2.2364e-10	-0.345132
121139509	chr12:121139509:G:A	7.79511e-07	-2.2364e-10	-1.31986
121139809	chr12:121139809:A:G	1.47075e-07	-1.59666	-1.39093
121139831	chr12:121139831:T:C	1.9138e-06	-2.2364e-10	-0.421683
121139900	chr12:121139900:G:T	1.43921e-06	-2.2364e-10	-0.706682
121139975	chr12:121139975:G:A	1.40338e-06	0.14281	-0.874702
121140044	chr12:121140044:T:C	1.65579e-07	-1.56721	-1.30187
121140089	chr12:121140089:C:T	1.72011e-07	-1.48527	-1.3457
121140184	chr12:121140184:T:C	1.78091e-07	-1.48202	-1.31422
121140318	chr12:121140318:C:T	3.42775e-06	-2.2364e-10	0.161131
121140548	chr12:121140548:T:C	5.71413e-07	-1.63042	-7.29212e-10
121140584	chr12:121140584:T:C	1.6573e-07	-1.59932	-1.26884
121140647	chr12:121140647:G:A	5.71798e-07	-1.62974	-7.29212e-10
121140919	chr12:121140919:C:A	1.67439e-07	-1.59105	-1.26686
121140922	chr12:121140922:C:A	1.66848e-07	-1.59519	-1.26626
121141221	chr12:121141221:T:G	2.4605e-07	-1.07467	-1.39833
121141275	chr12:121141275:A:G	1.661e-07	-1.59903	-1.26691
121141337	chr12:121141337:G:A	1.25326e-06	-0.845027	-7.29212e-10
121141487	chr12:121141487:G:C	5.06663e-05	4.25907	-1.40458
121141609	chr12:121141609:T:C	8.82385e-05	4.78866	-1.37939
121141870	chr12:121141870:C:T	1.66571e-07	-1.58916	-1.27395
121142152	chr12:121142152:G:A	1.61903e-07	-1.63046	-1.26108
121142307	chr12:121142307:A:G	7.16944e-07	-2.2364e-10	-1.40353
121142592	chr12:121142592:T:C	9.23239e-07	-2.2364e-10	-1.15064
121142772	chr12:121142772:C:A	7.16345e-07	-2.2364e-10	-1.40437
121142950	chr12:121142950:G:A	1.49488e-07	-1.62948	-1.34184
121143182	chr12:121143182:G:A	1.69287e-07	-1.62387	-1.22306
121143424	chr12:121143424:C:T	9.50962e-07	-2.2364e-10	-1.12105
121143590	chr12:121143590:C:G	8.00541e-07	-2.2364e-10	-1.29324
121143815	chr12:121143815:G:A	3.86204e-06	0.280422	-7.29212e-10
121143878	chr12:121143878:T:C	6.3033e-07	-1.53229	-7.29212e-10
121143935	chr12:121143935:T:C	1.71543e-07	-1.60033	-1.23337
121144179	chr12:121144179:G:T	1.6233e-07	-1.56879	-1.32011
121144180	chr12:121144180:C:T	1.63042e-07	-1.56811	-1.31642
121144245	chr12:121144245:T:C	1.64329e-07	-1.57954	-1.29711
121144437	chr12:121144437:G:A	1.1496e-06	-0.0814117	-0.84995
121145546	chr12:121145546:G:A	3.24571e-06	-2.2364e-10	0.106561
121146025	chr12:121146025:G:A	5.79381e-05	3.84729	-0.858685
121146134	chr12:121146134:A:G	5.9109e-07	-1.59656	-7.29212e-10
121146190	chr12:121146190:C:T	7.07906e-05	4.27765	-1.08869
121146357	chr12:121146357:A:G	1.47072e-07	-1.6305	-1.3571
121146571	chr12:121146571:G:A	1.64955e-06	-2.2364e-10	-0.57027
121146595	chr12:121146595:C:T	1.85694e-06	-2.2364e-10	-0.451843
121146718	chr12:121146718:G:A	7.4096e-07	-2.2364e-10	-1.37058
121147187	chr12:121147187:G:A	5.99835e-07	-1.58187	-7.29212e-10
121147313	chr12:121147313:A:AG	7.46906e-07	-2.2364e-10	-1.36259
121147425	chr12:121147425:A:C	4.69347e-05	4.18179	-1.4038
121147661	chr12:121147661:A:G	7.86033e-07	-2.2364e-10	-1.31153
121148592	chr12:121148592:A:G	4.67108e-07	-1.28585	-0.546117
121149024	chr12:121149024:G:A	2.00212e-06	-2.2364e-10	-0.376569
121149097	chr12:121149097:C:T	9.4771e-07	-2.2364e-10	-1.12448
121149231	chr12:121149231:C:T	5.82393e-07	-1.61138	-7.29212e-10
121149550	chr12:121149550:T:C	2.9028e-06	0.530784	-0.535881
121150285	chr12:121150285:G:C	1.51448e-07	-1.62105	-1.33724
121150322	chr12:121150322:C:T	0.000117875	5.09915	-1.4003
121150453	chr12:121150453:T:C	1.79877e-06	-0.483671	-7.29212e-10
121150498	chr12:121150498:G:A	7.49284e-07	-2.2364e-10	-1.35941
121150742	chr12:121150742:T:C	2.94864e-06	0.50139	-0.490818
121150903	chr12:121150903:C:T	7.98634e-07	-2.2364e-10	-1.29563
121151600	chr12:121151600:TA:T	1.81502e-07	-1.6002	-1.17706
121151659	chr12:121151659:A:G	3.65124e-07	-1.35646	-0.721832
121151712	chr12:121151712:C:G	7.16459e-07	-2.2364e-10	-1.40421
121151917	chr12:121151917:G:T	5.80215e-07	-1.61513	-7.29212e-10
121152551	chr12:121152551:T:C	2.33997e-06	0.28114	-0.501777
121153008	chr12:121153008:T:C	1.66941e-07	-1.52592	-1.33497
121153139	chr12:121153139:A:T	1.1852e-06	-2.2364e-10	-0.90086
121153146	chr12:121153146:C:T	1.42082e-07	-1.62457	-1.39756
121153829	chr12:121153829:G:A	1.78171e-07	-1.60225	-1.19354
121153945	chr12:121153945:C:G	4.95836e-05	2.83289	-7.29212e-10
121154289	chr12:121154289:T:TC	9.58435e-07	-2.2364e-10	-1.11323
121154463	chr12:121154463:G:A	7.35631e-07	-2.2364e-10	-1.3778
121154774	chr12:121154774:C:T	2.90467e-06	-2.2364e-10	-0.00445349
121154886	chr12:121154886:T:C	1.84541e-07	-1.63043	-1.13023
121155216	chr12:121155216:C:T	2.09916e-07	-1.53484	-1.09698
121155259	chr12:121155259:G:A	1.27681e-06	-2.2364e-10	-0.826407
121155544	chr12:121155544:G:A	2.69515e-06	-2.2364e-10	-0.0793202
121155552	chr12:121155552:C:A	1.40888e-07	-1.62686	-1.4037
121156253	chr12:121156253:G:A	2.72805e-06	0.175028	-0.242215
121156367	chr12:121156367:G:A	2.5446e-05	2.12619	0.0396003
121157189	chr12:121157189:G:A	8.4435e-07	-2.2364e-10	-1.23996
121157383	chr12:121157383:A:G	5.97079e-07	-1.58648	-7.29212e-10
121157650	chr12:121157650:T:C	5.80515e-07	-1.61461	-7.29212e-10
121158336	chr12:121158336:G:A	5.73185e-07	-1.62732	-7.29212e-10
121158388	chr12:121158388:A:G	2.94814e-07	-1.28246	-1.00973
121158609	chr12:121158609:C:T	7.63544e-07	-2.2364e-10	-1.34056
121158734	chr12:121158734:A:T	8.31591e-07	-2.2364e-10	-1.25519
121158841	chr12:121158841:A:G	3.26473e-07	-1.20192	-0.988258
121158983	chr12:121158983:C:T	2.56946e-05	2.25181	-0.0763001
121159080	chr12:121159080:AC:A	1.82852e-06	-2.2364e-10	-0.467265
121159603	chr12:121159603:A:T	7.15907e-07	-2.2364e-10	-1.40498
121159610	chr12:121159610:G:A	6.79456e-06	2.12138	-1.27603
121159895	chr12:121159895:C:T	1.44789e-06	-2.2364e-10	-0.700668
121160090	chr12:121160090:CTTCT:C	9.19613e-07	-2.2364e-10	-1.15458
121160439	chr12:121160439:G:A	7.65333e-07	-2.2364e-10	-1.33822
121160684	chr12:121160684:C:A	5.75681e-07	-1.62298	-7.29212e-10
121160849	chr12:121160849:G:A	1.43234e-07	-1.62934	-1.38471
121160988	chr12:121160988:C:A	8.27294e-07	-2.2364e-10	-1.26037
121161697	chr12:121161697:C:T	7.81061e-07	-2.2364e-10	-1.31788
121161834	chr12:121161834:AT:A	1.69698e-06	-2.2364e-10	-0.541923
121162023	chr12:121162023:C:T	7.42711e-07	-2.2364e-10	-1.36822
121162026	chr12:121162026:G:C	5.82272e-07	-1.61159	-7.29212e-10
121162337	chr12:121162337:G:A	1.401e-06	-0.733591	-7.29212e-10
121162377	chr12:121162377:C:T	1.41856e-06	0.36205	-1.08318
121162449	chr12:121162449:G:A	9.57027e-07	-2.2364e-10	-1.1147
121162450	chr12:121162450:T:C	9.87456e-06	2.57738	-1.35819
121162491	chr12:121162491:C:T	5.7358e-07	-1.62663	-7.29212e-10
121162559	chr12:121162559:G:A	1.26904e-06	-2.2364e-10	-0.832514
121162578	chr12:121162578:G:C	7.16251e-07	-2.2364e-10	-1.4045
121162662	chr12:121162662:T:G	9.07761e-07	-1.16755	-7.29212e-10
121162887	chr12:121162887:A:G	9.04235e-06	-2.2364e-10	1.13114
121162889	chr12:121162889:G:A	5.7141e-07	-1.63042	-7.29212e-10
121162928	chr12:121162928:A:G	1.35385e-06	-2.2364e-10	-0.767824
121162935	chr12:121162935:A:G	1.54721e-07	-1.57178	-1.36513
121162999	chr12:121162999:G:A	2.77398e-07	-1.49897	-0.854103
121163150	chr12:121163150:G:A	3.1517e-07	-1.18464	-1.04077
121163218	chr12:121163218:C:T	2.66938e-06	-0.0889287	-7.29212e-10
121163496	chr12:121163496:A:G	5.71405e-07	-1.63043	-7.29212e-10
121163652	chr12:121163652:T:C	1.54907e-07	-1.61598	-1.31973
121163945	chr12:121163945:C:T	2.29926e-06	-0.238188	-7.29212e-10
121164026	chr12:121164026:GTCACAGAA:G	2.08231e-07	-1.57521	-1.06467
121164090	chr12:121164090:A:C	3.11442e-07	-1.595	-0.642316
121164224	chr12:121164224:C:T	7.46109e-07	-2.2364e-10	-1.36366
121164332	chr12:121164332:C:A	1.43054e-07	-1.62925	-1.38606
121164435	chr12:121164435:G:A	2.00684e-07	-1.58752	-1.08928
121164578	chr12:121164578:C:T	1.96723e-07	-1.59554	-1.10119
121164617	chr12:121164617:C:T	2.01229e-07	-1.59358	-1.08051
121164666	chr12:121164666:C:T	7.97062e-07	-0.287485	-1.01011
121164712	chr12:121164712:G:A	8.22479e-07	-0.316302	-0.949904
121164731	chr12:121164731:A:G	1.95595e-07	-1.58418	-1.1183
121164825	chr12:121164825:T:C	7.90937e-07	-0.318772	-0.98654
121164957	chr12:121164957:G:A	2.10298e-07	-1.32159	-1.30842
121165022	chr12:121165022:A:G	2.03639e-07	-1.58842	-1.07377
121165319	chr12:121165319:C:A	1.9534e-07	-1.59682	-1.10697
121165491	chr12:121165491:T:C	2.35435e-06	-0.21451	-7.29212e-10
121165666	chr12:121165666:A:C	1.87777e-07	-1.58923	-1.15404
121165915	chr12:121165915:C:T	3.09907e-06	-2.2364e-10	0.0603295
121166053	chr12:121166053:C:G	1.93261e-07	-1.59497	-1.11952
121166319	chr12:121166319:C:T	1.35845e-06	-0.764432	-7.29212e-10
121166323	chr12:121166323:A:G	1.92538e-07	-1.59227	-1.12596
121166332	chr12:121166332:A:T	1.92226e-07	-1.58636	-1.13349
121166344	chr12:121166344:A:C	1.90507e-07	-1.58794	-1.1409
121166449	chr12:121166449:A:G	2.21097e-06	-0.277343	-7.29212e-10
121166522	chr12:121166522:C:T	9.24158e-07	-0.294444	-0.855202
121166921	chr12:121166921:A:G	5.58613e-07	-0.770251	-0.882822
121166923	chr12:121166923:G:A	1.45677e-06	-0.694553	-7.29212e-10
121167292	chr12:121167292:G:A	8.53661e-07	-2.2364e-10	-1.229
121167386	chr12:121167386:C:T	3.47171e-07	-1.14772	-0.980995
121167551	chr12:121167551:C:T	2.33699e-06	-2.2364e-10	-0.221909
121167552	chr12:121167552:G:A	2.01881e-07	-1.54375	-1.1271
121167570	chr12:121167570:G:A	1.1013e-06	-0.97428	-7.29212e-10
121167705	chr12:121167705:A:G	2.79007e-06	-0.0447062	-7.29212e-10
121167787	chr12:121167787:A:G	1.50607e-06	-2.2364e-10	-0.661269
121167796	chr12:121167796:C:T	2.51623e-06	-1.38746	1.23945
121167806	chr12:121167806:A:AT	7.58936e-07	-2.2364e-10	-1.34661
121167899	chr12:121167899:G:A	1.53615e-06	-2.2364e-10	-0.641496
121167953	chr12:121167953:T:C	1.3723e-06	-1.40392	0.649634
121168023	chr12:121168023:A:G	1.01693e-06	-1.05399	-7.29212e-10
121168064	chr12:121168064:C:T	1.56742e-06	-2.2364e-10	-0.621345
121168116	chr12:121168116:A:C	2.02722e-07	-1.50643	-1.16027
121168151	chr12:121168151:G:A	1.42614e-06	-1.36874	0.652936
121168202	chr12:121168202:T:C	8.53364e-07	-2.2364e-10	-1.22934
121168256	chr12:121168256:C:A	1.60652e-06	-1.35708	0.760374
121168516	chr12:121168516:G:A	1.4632e-06	-1.36817	0.678025
121168547	chr12:121168547:G:T	1.47275e-06	-1.36096	0.677312
121168844	chr12:121168844:A:C	7.33043e-07	-2.2364e-10	-1.38133
121168957	chr12:121168957:A:G	1.41554e-06	-1.34544	0.622176
121169087	chr12:121169087:T:C	7.56928e-07	-2.2364e-10	-1.34926
121169249	chr12:121169249:A:G	1.53477e-06	-1.33501	0.692617
121169253	chr12:121169253:C:T	4.96064e-07	-1.2605	-0.511326
121169541	chr12:121169541:A:G	1.51994e-06	-1.33018	0.678077
121169844	chr12:121169844:G:T	1.43054e-07	-1.62327	-1.39204
121169992	chr12:121169992:A:G	1.4919e-06	-1.33026	0.659532
121170058	chr12:121170058:G:A	1.43144e-06	-1.33414	0.622053
121170184	chr12:121170184:G:A	1.41903e-06	-1.33203	0.61123
121170470	chr12:121170470:C:T	1.48657e-06	-1.3523	0.677995
121170513	chr12:121170513:G:A	7.37292e-07	-2.2364e-10	-1.37555
121170514	chr12:121170514:C:G	1.39804e-06	-2.2364e-10	-0.735701
121170639	chr12:121170639:G:A	9.37728e-06	2.50801	-1.34049
121170782	chr12:121170782:A:T	6.90793e-07	-0.825616	-0.615072
121171053	chr12:121171053:C:T	4.76137e-07	-1.25967	-0.553154
121171105	chr12:121171105:G:A	4.90742e-07	-1.24583	-0.536778
121171320	chr12:121171320:C:T	1.67534e-06	-2.2364e-10	-0.55476
121171585	chr12:121171585:T:G	1.70406e-06	-2.2364e-10	-0.537759
121171691	chr12:121171691:C:T	6.98227e-07	-0.795331	-0.634654
121171805	chr12:121171805:A:G	5.08461e-07	-1.20027	-0.546873
121171930	chr12:121171930:C:T	6.97831e-07	-1.43055	-7.29212e-10
121172010	chr12:121172010:C:T	4.67694e-07	-1.29009	-0.540621
121172141	chr12:121172141:G:A	2.66191e-07	-1.30193	-1.09239
121172232	chr12:121172232:G:C	1.61508e-06	-2.2364e-10	-0.591389
121172358	chr12:121172358:G:A	1.57517e-06	-0.616413	-7.29212e-10
121172489	chr12:121172489:G:A	1.08197e-05	-2.2364e-10	1.3106
121172686	chr12:121172686:A:G	5.27412e-07	-1.20831	-0.502237
121172952	chr12:121172952:CA:C	5.32825e-07	-1.21164	-0.488701
121173081	chr12:121173081:T:C	1.60582e-06	-2.2364e-10	-0.597142
121173398	chr12:121173398:T:C	2.20253e-07	-1.42351	-1.16024
121173478	chr12:121173478:A:G	1.58039e-06	-1.34945	0.736351
121173688	chr12:121173688:G:A	7.19137e-07	-2.2364e-10	-1.40048
121173832	chr12:121173832:A:G	1.53609e-06	-1.33561	0.694076
121174111	chr12:121174111:G:A	1.48369e-06	-2.2364e-10	-0.676238
121174126	chr12:121174126:T:C	2.32589e-06	-1.26418	1.03751
121174344	chr12:121174344:G:A	7.69487e-07	-2.2364e-10	-1.33281
121174561	chr12:121174561:T:A	1.52905e-07	-1.63039	-1.31833
121174640	chr12:121174640:C:A	2.40977e-06	-2.2364e-10	-0.191243
121174794	chr12:121174794:T:C	4.75465e-06	-2.2364e-10	0.48835
121174843	chr12:121174843:G:T	8.09802e-07	-2.2364e-10	-1.28174
121175172	chr12:121175172:ACGG:A	1.5662e-06	-2.2364e-10	-0.622125
121175243	chr12:121175243:C:T	3.20649e-07	-1.06728	-1.14091
121175426	chr12:121175426:G:A	1.23887e-06	-0.856576	-7.29212e-10
121175465	chr12:121175465:T:C	1.05801e-06	-2.2364e-10	-1.01438
121175686	chr12:121175686:C:A	1.03232e-06	-2.2364e-10	-1.03897
121175800	chr12:121175800:A:T	1.5251e-07	-1.62864	-1.32266
121175802	chr12:121175802:A:G	8.10878e-07	-2.2364e-10	-1.28041
121175892	chr12:121175892:T:C	1.59639e-06	-1.33092	0.727896
121176445	chr12:121176445:C:T	1.91821e-07	-1.55655	-1.16542
121176481	chr12:121176481:G:A	1.24792e-06	-0.849297	-7.29212e-10
121176521	chr12:121176521:G:A	1.92957e-07	-1.55152	-1.16454
121176534	chr12:121176534:T:C	1.63946e-06	-1.32301	0.746602
121176535	chr12:121176535:G:A	4.77924e-07	-1.25056	-0.558521
121176581	chr12:121176581:T:A	1.64654e-06	-2.2364e-10	-0.572099
121176731	chr12:121176731:A:G	2.35965e-06	-1.28345	1.07118
121176733	chr12:121176733:G:A	6.25848e-07	-1.52359	-0.0158301
121176874	chr12:121176874:G:T	6.83909e-07	-1.4507	-7.29212e-10
121177131	chr12:121177131:C:T	2.25615e-07	-1.63016	-0.92954
121177328	chr12:121177328:C:G	1.80792e-07	-1.6266	-1.15458
121177480	chr12:121177480:T:C	5.13077e-07	-1.28683	-0.451278
121177566	chr12:121177566:T:C	4.64488e-07	-1.31439	-0.523203
121177826	chr12:121177826:C:G	1.79292e-07	-1.58718	-1.20233
121177838	chr12:121177838:C:T	4.30254e-07	-0.598152	-1.316
121177983	chr12:121177983:G:C	5.10129e-07	-1.29727	-0.446599
121178661	chr12:121178661:G:A	4.5138e-07	-0.463989	-1.40223
121178664	chr12:121178664:T:C	4.95629e-07	-1.32525	-0.447448
121179457	chr12:121179457:G:A	5.07268e-07	-1.28416	-0.465332
121179469	chr12:121179469:C:T	5.57079e-07	-1.29947	-0.356349
121179575	chr12:121179575:C:G	6.21107e-07	-0.888362	-0.658664
121179583	chr12:121179583:T:C	5.04013e-07	-1.29014	-0.465783
121179904	chr12:121179904:C:T	5.01342e-07	-1.34558	-0.415655
121180107	chr12:121180107:C:T	8.8167e-07	-2.2364e-10	-1.19671
121180187	chr12:121180187:A:G	9.37817e-07	-1.13497	-7.29212e-10
121180200	chr12:121180200:C:T	7.73404e-07	-2.2364e-10	-1.32773
121180338	chr12:121180338:A:C	8.22898e-07	-2.2364e-10	-1.2657
121180527	chr12:121180527:C:T	4.75741e-06	-2.2364e-10	0.48893
121180588	chr12:121180588:A:G	2.75119e-06	-0.0587417	-7.29212e-10
121180635	chr12:121180635:C:T	4.964e-07	-1.32365	-0.447495
121180761	chr12:121180761:G:A	1.23451e-06	-2.2364e-10	-0.860103
121180765	chr12:121180765:C:G	5.07107e-06	1.93324	-1.38046
121180819	chr12:121180819:C:T	4.91671e-06	-2.2364e-10	0.521866
121180862	chr12:121180862:G:A	5.12188e-07	-1.29832	-0.441517
121180912	chr12:121180912:C:T	9.7896e-07	-1.09204	-7.29212e-10
121180959	chr12:121180959:A:G	4.74289e-07	-1.30906	-0.507653
121181717	chr12:121181717:C:T	7.18681e-07	-2.2364e-10	-1.40111
121181718	chr12:121181718:A:G	5.19231e-07	-1.28181	-0.44437
121181726	chr12:121181726:G:A	7.34963e-07	-2.2364e-10	-1.37871
121182031	chr12:121182031:T:C	4.25493e-07	-0.520309	-1.40497
121182342	chr12:121182342:C:T	6.41126e-07	-0.767773	-0.747531
121182503	chr12:121182503:C:T	6.55932e-06	0.810112	-7.29212e-10
121182963	chr12:121182963:A:G	5.60971e-07	-1.29414	-0.354725
121183726	chr12:121183726:C:T	7.6614e-07	-2.2364e-10	-1.33716
121183865	chr12:121183865:C:G	7.66416e-07	-2.2364e-10	-1.3368
121183866	chr12:121183866:C:A	7.66416e-07	-2.2364e-10	-1.3368
121183896	chr12:121183896:C:T	9.36646e-07	-1.13622	-7.29212e-10
121183934	chr12:121183934:A:G	5.35406e-07	-1.28318	-0.412328
121184014	chr12:121184014:A:G	1.29733e-06	-1.30247	0.492009
121184204	chr12:121184204:A:G	4.6246e-07	-0.709508	-1.13246
121184220	chr12:121184220:C:T	2.75903e-07	-1.36584	-0.992637
121184221	chr12:121184221:G:A	2.21513e-07	-1.20467	-1.37338
121184312	chr12:121184312:C:T	1.16427e-06	-2.2364e-10	-0.918679
121184393	chr12:121184393:A:G	3.77077e-07	-1.58698	-0.459098
121184436	chr12:121184436:C:T	1.90338e-07	-1.61453	-1.1152
121184501	chr12:121184501:A:C	2.54275e-07	-1.0404	-1.39971
121184578	chr12:121184578:G:A	1.03535e-06	-2.2364e-10	-1.03603
121184616	chr12:121184616:G:T	2.06812e-07	-1.59517	-1.05155
121184717	chr12:121184717:T:A	5.74634e-07	-1.6248	-7.29212e-10
121184872	chr12:121184872:G:A	7.90486e-07	-2.2364e-10	-1.30588
121185084	chr12:121185084:A:C	7.46471e-07	-0.778704	-0.584468
121186305	chr12:121186305:C:G	3.78755e-07	-0.974099	-1.06754
121186552	chr12:121186552:A:G	7.46217e-07	-2.2364e-10	-1.36351
121186777	chr12:121186777:G:A	3.0612e-06	0.0480342	-7.29212e-10
121187288	chr12:121187288:G:A	3.45777e-07	-1.34011	-0.792625
121187645	chr12:121187645:TG:T	7.95373e-07	-1.29972	-7.29212e-10
121187712	chr12:121187712:G:A	7.24579e-07	-2.2364e-10	-1.39294
121188418	chr12:121188418:G:A	1.83457e-07	-1.53131	-1.23524
121189242	chr12:121189242:C:T	6.04827e-06	-2.2364e-10	0.728998
121189265	chr12:121189265:C:T	1.06018e-06	-1.01234	-7.29212e-10
121189357	chr12:121189357:T:C	9.64286e-07	-2.2364e-10	-1.10714
121189465	chr12:121189465:A:G	2.61265e-07	-1.02959	-1.3834
121189639	chr12:121189639:AC:A	3.63929e-06	0.221016	-7.29212e-10
121189655	chr12:121189655:A:G	2.10457e-07	-1.23592	-1.39333
121189661	chr12:121189661:T:A	1.69697e-07	-1.62815	-1.21637
121189945	chr12:121189945:C:G	2.29577e-07	-1.55899	-0.983304
121190069	chr12:121190069:G:A	9.75727e-07	-1.09535	-7.29212e-10
121190202	chr12:121190202:T:TG	1.78031e-06	-2.2364e-10	-0.493989
121190224	chr12:121190224:T:C	7.97372e-07	-0.922002	-0.375206
121190377	chr12:121190377:A:G	1.11703e-06	-2.2364e-10	-0.960103
121190464	chr12:121190464:C:T	9.94656e-07	-1.07613	-7.29212e-10
121190485	chr12:121190485:C:T	8.14096e-07	-1.27645	-7.29212e-10
121190906	chr12:121190906:G:T	1.79425e-07	-1.57955	-1.20923
121191229	chr12:121191229:G:A	3.02195e-07	-1.25431	-1.01315
121191316	chr12:121191316:G:A	1.80797e-07	-1.60566	-1.1755
121191404	chr12:121191404:A:G	3.58139e-06	-2.2364e-10	0.204976
121192536	chr12:121192536:G:A	6.98e-06	0.872275	-7.29212e-10
121192545	chr12:121192545:A:G	2.27109e-07	-1.58941	-0.963684
121192635	chr12:121192635:A:G	2.67028e-07	-1.19155	-1.19962
121192759	chr12:121192759:G:A	1.22049e-06	-0.871519	-7.29212e-10
121192960	chr12:121192960:A:G	7.02548e-07	-1.42382	-7.29212e-10
121192968	chr12:121192968:A:G	7.25462e-07	-1.39172	-7.29212e-10
121192980	chr12:121192980:T:A	7.21096e-07	-1.39776	-7.29212e-10
121193300	chr12:121193300:T:G	7.2197e-07	-2.2364e-10	-1.39655
121194166	chr12:121194166:T:G	1.60773e-07	-1.62979	-1.26875
121194269	chr12:121194269:G:A	1.41452e-06	-2.2364e-10	-0.723986
121194425	chr12:121194425:T:C	8.44494e-07	-2.2364e-10	-1.23979
121195479	chr12:121195479:C:T	1.78373e-07	-1.45758	-1.33707
121195634	chr12:121195634:A:G	3.92272e-07	-0.741675	-1.2649
121195754	chr12:121195754:C:G	6.10796e-06	-2.2364e-10	0.738819
121195820	chr12:121195820:C:T	8.2551e-07	-2.2364e-10	-1.26253
121196483	chr12:121196483:A:G	2.79864e-06	-2.2364e-10	-0.0416414
121196593	chr12:121196593:G:A	7.16221e-07	-2.2364e-10	-1.40454
121196608	chr12:121196608:G:A	6.70851e-07	-1.46998	-7.29212e-10
121197126	chr12:121197126:C:G	1.25062e-06	-2.2364e-10	-0.847137
121197162	chr12:121197162:T:C	2.72493e-07	-0.96639	-1.40453
121197394	chr12:121197394:C:T	1.43413e-07	-1.62305	-1.38975
121197702	chr12:121197702:T:C	2.74901e-07	-0.957763	-1.40435
121198078	chr12:121198078:A:G	6.67689e-07	-1.47471	-7.29212e-10
121198092	chr12:121198092:A:G	1.78097e-07	-1.45772	-1.33848
121198301	chr12:121198301:T:C	3.01154e-07	-1.00323	-1.26768
121198387	chr12:121198387:C:T	2.84555e-07	-0.922711	-1.40489
121198789	chr12:121198789:G:C	1.72791e-07	-1.48562	-1.34083
121198924	chr12:121198924:C:T	8.00234e-07	-2.2364e-10	-1.29362
121199238	chr12:121199238:G:A	8.42448e-07	-1.24222	-7.29212e-10
121199254	chr12:121199254:G:C	3.87695e-07	-0.894298	-1.12401
121199260	chr12:121199260:T:C	9.40096e-07	-2.2364e-10	-1.13255
121199330	chr12:121199330:C:T	1.97293e-07	-1.29078	-1.40306
121199430	chr12:121199430:A:G	4.31359e-07	-0.875687	-1.0359
121200089	chr12:121200089:T:C	1.64105e-06	-2.2364e-10	-0.575437
121200159	chr12:121200159:C:T	1.06875e-06	-2.2364e-10	-1.00428
121200583	chr12:121200583:C:T	3.549e-07	-0.918453	-1.18824
121200618	chr12:121200618:C:A	7.35133e-07	-2.2364e-10	-1.37848
121200752	chr12:121200752:T:C	1.57313e-06	-2.2364e-10	-0.617706
121200754	chr12:121200754:G:T	1.16167e-06	-2.2364e-10	-0.920914
121200788	chr12:121200788:T:C	1.49667e-06	-2.2364e-10	-0.667529
121200922	chr12:121200922:T:C	1.53568e-06	-2.2364e-10	-0.641798
121201046	chr12:121201046:A:G	5.71647e-07	-1.63001	-7.29212e-10
121201145	chr12:121201145:T:C	3.41363e-06	-2.2364e-10	0.157001
121201399	chr12:121201399:TC:T	4.10698e-07	-1.61782	-0.342849
121201419	chr12:121201419:A:G	6.51596e-07	-1.4991	-7.29212e-10
121201723	chr12:121201723:T:A	1.79333e-07	-1.44112	-1.34816
121201796	chr12:121201796:C:T	3.75796e-07	-0.682964	-1.36652
121201854	chr12:121201854:C:T	7.43804e-07	-0.480001	-0.88675
121201895	chr12:121201895:GAAAC:G	7.77285e-06	-2.2364e-10	0.979863
121202112	chr12:121202112:G:A	3.8534e-07	-0.681457	-1.34295
121202705	chr12:121202705:G:T	2.24407e-06	-2.2364e-10	-0.262485
121202747	chr12:121202747:A:G	3.84777e-06	-2.2364e-10	0.27672
121203072	chr12:121203072:C:T	1.40255e-06	-2.2364e-10	-0.732485
121203231	chr12:121203231:C:T	2.87039e-07	-0.915639	-1.40327
121203515	chr12:121203515:C:T	4.24972e-07	-0.620565	-1.30594
121203685	chr12:121203685:T:C	6.44647e-07	-1.50983	-7.29212e-10
121203706	chr12:121203706:A:G	4.77597e-07	-0.989627	-0.820136
121203822	chr12:121203822:G:A	2.5767e-07	-1.03103	-1.39582
121203865	chr12:121203865:G:A	1.48627e-07	-1.5976	-1.37949
121204396	chr12:121204396:C:T	7.34738e-07	-2.2364e-10	-1.37902
121204740	chr12:121204740:A:C	2.8289e-07	-0.928455	-1.40502
121205058	chr12:121205058:A:G	8.45811e-06	-2.2364e-10	1.06435
121205214	chr12:121205214:CAT:C	8.69931e-07	-2.2364e-10	-1.21012
121205479	chr12:121205479:C:T	5.75865e-07	-1.62266	-7.29212e-10
121205595	chr12:121205595:C:T	8.65484e-07	-2.2364e-10	-1.21524
121206046	chr12:121206046:T:C	1.29526e-06	-2.2364e-10	-0.812061
121206053	chr12:121206053:C:T	1.58472e-07	-1.58519	-1.32776
121206799	chr12:121206799:G:A	1.89141e-07	-1.47409	-1.26195
121207101	chr12:121207101:A:C	6.36265e-07	-1.52291	-7.29212e-10
121207564	chr12:121207564:G:C	1.22938e-06	-2.2364e-10	-0.864262
121207802	chr12:121207802:G:A	2.3044e-06	-2.2364e-10	-0.235954
121207917	chr12:121207917:C:T	3.54042e-06	-2.2364e-10	0.193472
121208213	chr12:121208213:G:A	4.17087e-07	-0.62989	-1.31534
121208604	chr12:121208604:C:T	7.66835e-07	-2.2364e-10	-1.33626
121208977	chr12:121208977:T:G	1.44195e-06	-2.2364e-10	-0.704775
121209176	chr12:121209176:C:T	1.37518e-06	-2.2364e-10	-0.752192
121209437	chr12:121209437:T:G	2.54869e-06	-2.2364e-10	-0.135196
121209461	chr12:121209461:A:G	3.81465e-06	-2.2364e-10	0.268075
121209632	chr12:121209632:A:G	1.99629e-07	-1.2958	-1.38626
121210067	chr12:121210067:G:T	3.56187e-07	-0.802164	-1.30091
121210487	chr12:121210487:A:G	3.24794e-07	-1.02107	-1.17426
121210552	chr12:121210552:G:A	3.76125e-06	-2.2364e-10	0.253977
121211067	chr12:121211067:C:G	2.61841e-07	-1.10181	-1.30898
121211085	chr12:121211085:G:T	1.28468e-06	-2.2364e-10	-0.820263
121212281	chr12:121212281:C:A	2.61548e-06	-2.2364e-10	-0.109327
121212659	chr12:121212659:A:G	4.87585e-07	-1.04693	-0.742132
121213000	chr12:121213000:G:A	6.55526e-06	-2.2364e-10	0.809493
121213388	chr12:121213388:A:G	3.29791e-06	-2.2364e-10	0.122516
121213456	chr12:121213456:A:T	3.98901e-07	-1.12053	-0.869289
121214017	chr12:121214017:G:A	5.25073e-07	-1.11127	-0.603721
121214238	chr12:121214238:G:T	5.62208e-07	-1.10848	-0.538173
121214474	chr12:121214474:G:A	5.17061e-07	-1.10762	-0.622745
121214670	chr12:121214670:A:T	3.22455e-07	-1.04149	-1.16108
121214701	chr12:121214701:G:C	6.0674e-07	-1.57043	-7.29212e-10
121214738	chr12:121214738:G:A	1.99093e-07	-1.6144	-1.07035
121214909	chr12:121214909:C:T	3.20018e-06	-2.2364e-10	0.0924343
121215575	chr12:121215575:C:A	2.87855e-06	-2.2364e-10	-0.0134874
121215960	chr12:121215960:G:A	2.51759e-06	-2.2364e-10	-0.147473
121216057	chr12:121216057:T:G	7.41001e-07	-2.2364e-10	-1.37053
121216086	chr12:121216086:G:A	2.36938e-06	-2.2364e-10	-0.208147
121216208	chr12:121216208:A:G	9.02365e-07	-0.948203	-0.225307
121216231	chr12:121216231:G:C	7.93686e-07	-2.2364e-10	-1.30184
121216433	chr12:121216433:G:C	2.0174e-06	-2.2364e-10	-0.368967
121216581	chr12:121216581:G:A	2.69657e-06	-2.2364e-10	-0.0787933
121216586	chr12:121216586:C:T	2.16578e-06	-2.2364e-10	-0.297991
121216917	chr12:121216917:C:T	1.54098e-06	-0.638358	-7.29212e-10
121217260	chr12:121217260:G:A	6.98934e-07	-1.42897	-7.29212e-10
121217861	chr12:121217861:C:T	7.21334e-07	-2.2364e-10	-1.39743
121218000	chr12:121218000:C:T	6.12354e-07	-1.56122	-7.29212e-10
121218086	chr12:121218086:A:G	2.12211e-06	-2.2364e-10	-0.318362
121218167	chr12:121218167:A:T	2.90562e-07	-1.07933	-1.22739
121218242	chr12:121218242:C:T	3.96072e-07	-0.614719	-1.38221
121218601	chr12:121218601:G:A	2.99418e-07	-0.895649	-1.38104
121218811	chr12:121218811:G:T	6.40793e-07	-1.51582	-7.29212e-10
121219311	chr12:121219311:G:A	5.73973e-07	-1.62595	-7.29212e-10
121219354	chr12:121219354:C:T	5.72031e-07	-1.62934	-7.29212e-10
121219457	chr12:121219457:G:A	1.90489e-06	-2.2364e-10	-0.426349
121219559	chr12:121219559:A:ATCTTGAT	3.04504e-06	-2.2364e-10	0.0427412
121219952	chr12:121219952:T:C	2.02697e-06	-2.2364e-10	-0.36423
121220179	chr12:121220179:G:C	7.93686e-07	-2.2364e-10	-1.30184
121220495	chr12:121220495:G:T	1.84552e-06	-2.2364e-10	-0.458015
121221092	chr12:121221092:C:T	6.23505e-07	-1.04605	-0.49712
121221172	chr12:121221172:G:T	1.07592e-06	-0.997601	-7.29212e-10
121221486	chr12:121221486:C:T	7.05273e-07	-1.41994	-7.29212e-10
121221575	chr12:121221575:G:A	7.20987e-07	-2.2364e-10	-1.39791
121221586	chr12:121221586:G:A	1.12273e-06	-2.2364e-10	-0.955011
121221625	chr12:121221625:C:T	4.63072e-06	-2.2364e-10	0.461939
121221640	chr12:121221640:G:A	2.40327e-06	-2.2364e-10	-0.193946
121222030	chr12:121222030:C:T	7.16657e-07	-2.2364e-10	-1.40393
121222062	chr12:121222062:G:A	7.58522e-07	-2.2364e-10	-1.34716
121222114	chr12:121222114:G:A	5.98843e-07	-1.58353	-7.29212e-10
121222183	chr12:121222183:T:C	6.33995e-07	-1.59929	0.0728048
121222196	chr12:121222196:G:A	7.27111e-07	-0.984988	-0.404462
121222318	chr12:121222318:C:T	7.22327e-07	-2.2364e-10	-1.39605
121222376	chr12:121222376:G:T	2.42906e-07	-1.36238	-1.12348
121222458	chr12:121222458:A:G	4.8552e-07	-1.57162	-0.221688
121222469	chr12:121222469:A:C	4.84063e-07	-1.56783	-0.228481
121222474	chr12:121222474:A:G	4.87269e-07	-1.58723	-0.202488
121222499	chr12:121222499:A:C	4.78447e-07	-1.58075	-0.227233
121222705	chr12:121222705:C:A	7.29165e-07	-1.38663	-7.29212e-10
121222984	chr12:121222984:T:C	3.79708e-07	-1.10422	-0.934911
121223260	chr12:121223260:G:A	1.15616e-06	-2.2364e-10	-0.925672
121223439	chr12:121223439:T:C	1.64033e-06	-2.2364e-10	-0.57588
121223465	chr12:121223465:G:T	3.19539e-06	-2.2364e-10	0.0909351
121223562	chr12:121223562:C:G	1.64289e-07	-1.55155	-1.32535
121223841	chr12:121223841:G:A	4.27612e-06	-2.2364e-10	0.382272
121223897	chr12:121223897:A:G	3.32862e-07	-0.795897	-1.37491
121223901	chr12:121223901:A:T	7.62012e-07	-1.34257	-7.29212e-10
121224163	chr12:121224163:G:A	2.99853e-07	-1.6131	-0.662139
121224378	chr12:121224378:C:T	4.53675e-05	-2.2364e-10	2.74402
121224379	chr12:121224379:G:A	4.55069e-07	-0.474334	-1.38375
121224474	chr12:121224474:T:C	8.06042e-07	-1.0439	-0.242492
121224551	chr12:121224551:G:A	4.26485e-06	-2.2364e-10	0.379634
121224567	chr12:121224567:A:C	3.47121e-07	-0.732335	-1.39652
121224624	chr12:121224624:T:A	5.21434e-07	-1.59105	-0.1309
121224804	chr12:121224804:C:T	9.67728e-07	-2.2364e-10	-1.10358
121225141	chr12:121225141:T:C	1.00052e-06	-0.665042	-0.405208
121225308	chr12:121225308:A:G	3.45229e-07	-0.773511	-1.36081
121225468	chr12:121225468:T:C	7.17877e-07	-2.2364e-10	-1.40223
121225497	chr12:121225497:G:A	6.04441e-07	-1.57423	-7.29212e-10
121226023	chr12:121226023:C:T	6.00544e-07	-1.58069	-7.29212e-10
121226314	chr12:121226314:C:T	1.537e-07	-1.62186	-1.32167
121226508	chr12:121226508:G:A	9.82796e-07	-1.08813	-7.29212e-10
121227208	chr12:121227208:A:G	7.8118e-07	-0.842079	-0.475645
121227281	chr12:121227281:C:A	1.23239e-06	0.50566	-1.36748
121227531	chr12:121227531:C:T	6.47417e-07	-0.957992	-0.547547
121227550	chr12:121227550:G:A	3.10255e-07	-1.62123	-0.61991
121227917	chr12:121227917:G:C	1.19683e-06	-1.52956	0.638464
121227941	chr12:121227941:T:A	1.41005e-06	-0.727146	-7.29212e-10
121228095	chr12:121228095:A:G	6.04664e-07	-1.52487	-0.0489832
121228210	chr12:121228210:T:C	9.39097e-07	-2.2364e-10	-1.13361
121228457	chr12:121228457:A:G	1.46792e-07	-1.62856	-1.36095
121228843	chr12:121228843:A:G	4.65074e-07	-1.58498	-0.251357
121229358	chr12:121229358:C:G	2.85941e-06	-2.2364e-10	-0.0201603
121229624	chr12:121229624:C:T	4.57311e-07	-1.55885	-0.294314
121229848	chr12:121229848:T:C	3.24551e-07	-1.59087	-0.605216
121230210	chr12:121230210:T:C	2.49029e-07	-1.40713	-1.05384
121230451	chr12:121230451:T:C	2.25097e-06	-1.07868	0.819266
121230492	chr12:121230492:G:T	1.85901e-06	-2.2364e-10	-0.450732
121230671	chr12:121230671:A:C	4.87528e-07	-1.04147	-0.747713
121230911	chr12:121230911:CTCATA:C	7.24168e-07	-2.2364e-10	-1.39351
121231120	chr12:121231120:TG:T	6.37522e-07	-1.52094	-7.29212e-10
121231122	chr12:121231122:G:C	6.38088e-07	-1.52005	-7.29212e-10
121231136	chr12:121231136:C:T	6.05293e-07	-1.57282	-7.29212e-10
121231342	chr12:121231342:A:G	3.83146e-07	-0.694644	-1.33547
121231379	chr12:121231379:C:T	1.41932e-06	-1.50763	0.787037
121231550	chr12:121231550:C:T	2.64019e-07	-1.59386	-0.808644
121231808	chr12:121231808:A:G	1.46815e-07	-1.58439	-1.40497
121231828	chr12:121231828:A:G	3.94759e-07	-0.600237	-1.40002
121232034	chr12:121232034:T:G	2.18516e-06	-2.2364e-10	-0.289086
121232037	chr12:121232037:T:C	8.15499e-07	-2.2364e-10	-1.27473
121232198	chr12:121232198:G:A	7.96382e-07	-1.29845	-7.29212e-10
121232261	chr12:121232261:C:T	8.90503e-07	-1.56028	0.373536
121232296	chr12:121232296:G:A	2.26273e-06	-2.2364e-10	-0.254202
121232473	chr12:121232473:A:G	6.99618e-07	-1.428	-7.29212e-10
121232987	chr12:121232987:C:G	1.94465e-06	-2.2364e-10	-0.405693
121232989	chr12:121232989:A:G	5.84127e-07	-1.60841	-7.29212e-10
121233190	chr12:121233190:C:G	5.91106e-07	-1.59653	-7.29212e-10
121233222	chr12:121233222:C:T	9.87848e-07	-1.083	-7.29212e-10
121233310	chr12:121233310:G:A	7.78814e-07	-2.2364e-10	-1.32076
121233330	chr12:121233330:T:A	2.68855e-07	-1.57713	-0.807225
121233467	chr12:121233467:C:T	1.51722e-07	-1.56435	-1.39213
121233709	chr12:121233709:T:C	5.73373e-07	-1.62699	-7.29212e-10
121234286	chr12:121234286:G:C	1.86495e-07	-1.61011	-1.14002
121234420	chr12:121234420:C:T	2.62066e-06	-2.2364e-10	-0.107347
121234508	chr12:121234508:T:C	4.89766e-07	-1.49174	-0.292861
121234648	chr12:121234648:C:T	1.45338e-06	-2.2364e-10	-0.696879
121234880	chr12:121234880:C:CTGTT	2.07914e-06	-2.2364e-10	-0.338819
121234943	chr12:121234943:T:C	5.81044e-07	-1.6137	-7.29212e-10
121235109	chr12:121235109:C:T	6.28774e-07	-1.53476	-7.29212e-10
121235239	chr12:121235239:G:A	7.33061e-07	-2.2364e-10	-1.3813
121235518	chr12:121235518:A:T	2.41325e-06	-2.2364e-10	-0.1898
121235574	chr12:121235574:C:T	7.81134e-07	-2.2364e-10	-1.31778
121235608	chr12:121235608:C:T	7.7732e-07	-2.2364e-10	-1.32268
121235697	chr12:121235697:G:A	2.00341e-07	-1.61151	-1.067
121235851	chr12:121235851:G:GTGA	5.81011e-07	-1.61376	-7.29212e-10
121235939	chr12:121235939:G:A	7.83237e-07	-2.2364e-10	-1.31509
121235958	chr12:121235958:C:T	1.96955e-07	-1.62856	-1.067
121236274	chr12:121236274:G:A	4.48778e-06	-2.2364e-10	0.430584
121236367	chr12:121236367:G:C	2.65791e-07	-1.57924	-0.816581
121236384	chr12:121236384:G:A	7.77048e-07	-2.2364e-10	-1.32303
121236589	chr12:121236589:G:A	4.20541e-06	-2.2364e-10	0.365598
121236795	chr12:121236795:G:A	7.23547e-07	-2.2364e-10	-1.39436
121237098	chr12:121237098:A:G	1.5063e-07	-1.62231	-1.3414
121237465	chr12:121237465:G:A	2.93667e-07	-1.13763	-1.15845
121237504	chr12:121237504:G:A	4.83301e-07	-1.56162	-0.236269
121237676	chr12:121237676:C:T	2.52725e-06	-2.2364e-10	-0.143642
121237772	chr12:121237772:G:T	1.50607e-07	-1.62284	-1.34102
121237911	chr12:121237911:A:G	1.93089e-07	-1.62834	-1.08704
121238429	chr12:121238429:A:G	1.94931e-07	-1.6292	-1.07669
121238718	chr12:121238718:AG:A	7.66567e-07	-1.33661	-7.29212e-10
121239210	chr12:121239210:G:A	6.19239e-07	-1.55004	-7.29212e-10
121239659	chr12:121239659:C:T	1.25319e-06	-2.2364e-10	-0.845085
121239735	chr12:121239735:C:T	1.97067e-07	-1.63023	-1.06475
121239863	chr12:121239863:C:T	6.17492e-07	-1.55286	-7.29212e-10
121239907	chr12:121239907:C:T	3.47386e-06	-2.2364e-10	0.174493
121239969	chr12:121239969:G:A	1.93169e-07	-1.62877	-1.0862
121240495	chr12:121240495:G:A	6.22531e-07	-1.54474	-7.29212e-10
121240961	chr12:121240961:A:G	6.0314e-07	-1.57638	-7.29212e-10
121241034	chr12:121241034:C:T	1.61039e-06	-2.2364e-10	-0.594299
121241522	chr12:121241522:G:A	1.70702e-06	-2.2364e-10	-0.536025
121241525	chr12:121241525:G:A	2.92059e-07	-1.62037	-0.681207
121241784	chr12:121241784:T:C	1.193e-06	-2.2364e-10	-0.894301
121242058	chr12:121242058:A:G	1.66367e-06	0.751863	-1.31361
121242115	chr12:121242115:C:T	2.28264e-07	-1.62981	-0.918212
121242148	chr12:121242148:A:G	2.25204e-07	-1.63028	-0.931244
121242657	chr12:121242657:G:C	3.33152e-07	-0.770534	-1.3994
121242984	chr12:121242984:C:T	4.38234e-07	-0.594753	-1.30102
121243007	chr12:121243007:G:A	1.57433e-06	-2.2364e-10	-0.616943
121243222	chr12:121243222:G:A	3.96946e-06	-2.2364e-10	0.307855
121243335	chr12:121243335:A:G	4.29258e-06	1.23443	-0.848315
121243372	chr12:121243372:CT:C	2.83039e-06	1.31295	-1.34331
121243485	chr12:121243485:C:A	1.41652e-07	-1.63048	-1.39467
121243733	chr12:121243733:C:T	2.50944e-06	1.11418	-1.2649
121243884	chr12:121243884:T:C	2.17998e-06	1.00613	-1.29758
121244135	chr12:121244135:C:T	1.70998e-06	-2.2364e-10	-0.53429
121244404	chr12:121244404:G:A	2.89694e-07	-1.62334	-0.686366
121244490	chr12:121244490:G:A	1.21561e-06	-2.2364e-10	-0.875527
121244677	chr12:121244677:C:A	3.85511e-06	-2.2364e-10	0.278626
121244897	chr12:121244897:C:A	2.09098e-06	-2.2364e-10	-0.333139
121244916	chr12:121244916:T:C	1.43861e-07	-1.61519	-1.39449
121245417	chr12:121245417:G:T	1.45619e-06	-2.2364e-10	-0.694953
121245446	chr12:121245446:A:G	2.60054e-07	-1.09715	-1.32049
121245710	chr12:121245710:T:C	2.41667e-06	-2.2364e-10	-0.188382
121245956	chr12:121245956:C:T	5.88036e-07	-1.60174	-7.29212e-10
121246117	chr12:121246117:C:T	3.69475e-07	-0.830682	-1.23576
121246325	chr12:121246325:C:A	5.83165e-07	-1.61006	-7.29212e-10
121246750	chr12:121246750:C:A	6.01917e-07	-1.57841	-7.29212e-10
121246782	chr12:121246782:C:T	3.78284e-06	-2.2364e-10	0.259702
121247110	chr12:121247110:ACCCAGTGTGTTAGCC:A	7.7774e-07	-2.2364e-10	-1.32214
121247130	chr12:121247130:C:T	5.97304e-07	-1.5861	-7.29212e-10
121247385	chr12:121247385:T:A	2.1224e-05	1.0514	0.932956
121247519	chr12:121247519:C:T	4.17316e-06	-2.2364e-10	0.357901
121247591	chr12:121247591:G:A	4.70898e-07	-1.50853	-0.315356
121247611	chr12:121247611:C:A	1.05719e-06	-2.2364e-10	-1.01516
121247981	chr12:121247981:T:C	3.62306e-07	-1.51343	-0.572608
121248275	chr12:121248275:C:T	4.34281e-07	-0.624853	-1.27998
121248305	chr12:121248305:G:A	9.7853e-07	0.194475	-1.28695
121248782	chr12:121248782:G:A	1.85325e-06	-2.2364e-10	-0.453832
121248802	chr12:121248802:G:A	2.20257e-06	-2.2364e-10	-0.281151
121249126	chr12:121249126:G:A	2.49454e-07	-1.15527	-1.30399
121249212	chr12:121249212:T:C	1.65986e-07	-1.50855	-1.35807
121249371	chr12:121249371:A:G	2.65171e-06	-2.2364e-10	-0.0955704
121249466	chr12:121249466:G:A	5.84704e-07	-1.51685	-0.0905705
121249512	chr12:121249512:C:T	1.70141e-07	-1.47363	-1.36827
121249609	chr12:121249609:T:C	1.63242e-07	-1.50783	-1.37546
121249671	chr12:121249671:G:A	5.89647e-07	-1.59901	-7.29212e-10
121249761	chr12:121249761:C:T	1.14433e-05	-2.2364e-10	1.36663
121249958	chr12:121249958:C:T	2.73346e-06	-2.2364e-10	-0.0652071
121250223	chr12:121250223:G:A	2.20548e-07	-1.37947	-1.20294
121250264	chr12:121250264:CT:C	6.52273e-07	-1.49807	-7.29212e-10
121250441	chr12:121250441:T:A	2.67666e-07	-1.03704	-1.35175
121250444	chr12:121250444:C:T	7.15887e-07	-2.2364e-10	-1.40501
121250620	chr12:121250620:G:A	2.73379e-07	-1.02614	-1.34153
121250637	chr12:121250637:T:TC	8.30082e-07	-2.2364e-10	-1.25701
121251169	chr12:121251169:C:G	2.94524e-07	-1.00935	-1.28382
121251227	chr12:121251227:C:G	6.97111e-06	-2.2364e-10	0.871001
121251298	chr12:121251298:T:C	4.24889e-07	-1.52792	-0.398777
121251306	chr12:121251306:T:C	1.74369e-07	-1.52766	-1.2897
121251397	chr12:121251397:G:C	5.72399e-07	-1.62869	-7.29212e-10
121251533	chr12:121251533:C:T	2.64567e-06	-2.2364e-10	-0.0978482
121251995	chr12:121251995:C:T	1.59717e-07	-1.51301	-1.39211
121252109	chr12:121252109:TA:T	1.62425e-07	-1.5324	-1.35591
121252589	chr12:121252589:TC:T	2.90726e-06	-2.2364e-10	-0.0035617
121252651	chr12:121252651:G:A	2.42011e-06	-2.2364e-10	-0.18696
121252745	chr12:121252745:T:C	1.08402e-06	0.00843319	-0.998531
121252752	chr12:121252752:T:C	1.07084e-06	-0.00379969	-0.998531
121252784	chr12:121252784:G:A	4.06222e-07	-1.55554	-0.41609
121252997	chr12:121252997:C:T	1.0294e-06	-2.2364e-10	-1.0418
121253098	chr12:121253098:C:T	1.1485e-06	-2.2364e-10	-0.932317
121253285	chr12:121253285:G:T	5.91855e-07	-1.59527	-7.29212e-10
121253293	chr12:121253293:G:A	5.01036e-07	-1.50816	-0.253694
121253327	chr12:121253327:G:A	2.912e-06	-2.2364e-10	-0.00193298
121253876	chr12:121253876:T:C	8.73891e-07	-2.2364e-10	-1.20557
121254049	chr12:121254049:C:A	1.04495e-06	-2.2364e-10	-1.0268
121254168	chr12:121254168:T:G	4.23319e-07	-1.55131	-0.37909
121254414	chr12:121254414:C:T	2.4727e-06	-2.2364e-10	-0.165461
121254415	chr12:121254415:G:A	7.16139e-07	-2.2364e-10	-1.40466
121254578	chr12:121254578:T:C	4.73139e-06	-2.2364e-10	0.483445
121255038	chr12:121255038:T:A	2.14426e-07	-1.26414	-1.34643
121255749	chr12:121255749:T:C	3.27575e-06	-2.2364e-10	0.115773
121255963	chr12:121255963:G:A	5.02397e-06	-2.2364e-10	0.543446
121256074	chr12:121256074:G:A	5.13978e-07	-1.60052	-0.135825
121256145	chr12:121256145:G:A	8.51183e-07	-2.2364e-10	-1.2319
121256222	chr12:121256222:T:C	3.03307e-06	-2.2364e-10	0.0388029
121256316	chr12:121256316:T:C	3.11638e-06	-2.2364e-10	0.0658978
121256336	chr12:121256336:A:G	1.58117e-07	-1.62255	-1.29265
121258094	chr12:121258094:G:A	4.50163e-07	-1.55424	-0.314676
121258347	chr12:121258347:T:C	2.15139e-06	-2.2364e-10	-0.30466
121258883	chr12:121258883:C:T	4.60324e-07	-0.574581	-1.27202
121258904	chr12:121258904:G:A	5.01399e-06	-2.2364e-10	0.541458
121259307	chr12:121259307:G:A	8.95575e-07	-2.2364e-10	-1.18106
121259441	chr12:121259441:G:A	7.17869e-07	-2.2364e-10	-1.40224
121259603	chr12:121259603:C:T	5.14431e-06	-2.2364e-10	0.567116
121259616	chr12:121259616:C:A	1.31593e-06	-2.2364e-10	-0.796227
121259666	chr12:121259666:AT:A	7.20274e-07	-2.2364e-10	-1.3989
121259679	chr12:121259679:G:A	7.16002e-07	-2.2364e-10	-1.40485
121260034	chr12:121260034:G:A	1.80204e-07	-1.58183	-1.20261
121260548	chr12:121260548:G:A	1.5439e-06	-2.2364e-10	-0.636465
121260591	chr12:121260591:C:T	8.77124e-07	-2.2364e-10	-1.20188
121260982	chr12:121260982:C:T	6.21303e-07	-1.18448	-0.362228
121261039	chr12:121261039:ACTCCACGAAGC:A	1.00386e-06	-1.06692	-7.29212e-10
121261381	chr12:121261381:A:T	3.01485e-06	-2.2364e-10	0.0327745
121261382	chr12:121261382:G:C	3.01771e-06	-2.2364e-10	0.0337232
121261418	chr12:121261418:G:A	8.67109e-07	-2.2364e-10	-1.21336
121261426	chr12:121261426:T:C	1.04104e-06	-0.371778	-0.658776
121261875	chr12:121261875:T:G	1.5317e-06	-2.2364e-10	-0.644395
121261971	chr12:121261971:A:C	7.53805e-07	-0.731035	-0.62236
121262196	chr12:121262196:T:C	7.20599e-07	-2.2364e-10	-1.39845
121262302	chr12:121262302:G:C	1.72433e-07	-1.55125	-1.27727
121262316	chr12:121262316:T:G	9.95868e-07	-2.2364e-10	-1.07491
121262415	chr12:121262415:C:T	1.21109e-06	-2.2364e-10	-0.879255
121262703	chr12:121262703:C:T	7.58983e-07	-2.2364e-10	-1.34655
121262739	chr12:121262739:T:C	7.88618e-07	-2.2364e-10	-1.30825
121263020	chr12:121263020:A:G	5.52878e-07	-0.270088	-1.3933
121263055	chr12:121263055:G:A	3.96815e-06	0.383752	-0.0762257
121263193	chr12:121263193:C:T	7.54605e-07	-1.35233	-7.29212e-10
121263234	chr12:121263234:G:C	8.68577e-07	-2.2364e-10	-1.21167
121263630	chr12:121263630:G:A	2.37103e-06	-0.207448	-7.29212e-10
121263634	chr12:121263634:A:G	7.17898e-07	-2.2364e-10	-1.4022
121263790	chr12:121263790:G:A	8.75792e-07	-2.2364e-10	-1.2034
121263797	chr12:121263797:C:G	4.42665e-06	-2.2364e-10	0.416868
121263878	chr12:121263878:G:A	1.76445e-07	-1.50792	-1.2976
121264322	chr12:121264322:C:T	2.57068e-07	-1.51735	-0.911834
121264480	chr12:121264480:C:T	3.47486e-07	-1.53862	-0.589186
121264544	chr12:121264544:A:G	1.82763e-07	-1.50808	-1.26226
121264557	chr12:121264557:A:G	1.70415e-07	-1.55898	-1.28131
121264599	chr12:121264599:A:C	1.74642e-07	-1.49117	-1.32462
121264833	chr12:121264833:T:A	8.21214e-07	-2.2364e-10	-1.26775
121265117	chr12:121265117:A:G	1.17856e-06	-2.2364e-10	-0.906482
121265336	chr12:121265336:G:A	7.15889e-07	-2.2364e-10	-1.405
121265396	chr12:121265396:G:A	8.73331e-07	-1.20622	-7.29212e-10
121265730	chr12:121265730:C:T	7.19851e-07	-2.2364e-10	-1.39948
121265798	chr12:121265798:CA:C	4.5314e-07	-0.857541	-1.00479
121265815	chr12:121265815:A:G	5.38571e-07	-1.48242	-0.207193
121265832	chr12:121265832:T:C	7.19802e-07	-2.2364e-10	-1.39955
121265842	chr12:121265842:G:A	3.09845e-07	-1.17781	-1.06465
121266169	chr12:121266169:G:A	7.34121e-07	-2.2364e-10	-1.37985
121266347	chr12:121266347:G:A	1.28697e-06	-0.109073	-0.709408
121266348	chr12:121266348:TAAG:T	1.33699e-06	-2.2364e-10	-0.780355
121266410	chr12:121266410:G:A	7.72142e-06	-2.2364e-10	0.973224
121266432	chr12:121266432:G:A	7.83272e-06	-2.2364e-10	0.987536
121266636	chr12:121266636:C:T	7.19932e-07	-2.2364e-10	-1.39937
121266711	chr12:121266711:C:T	7.19788e-07	-2.2364e-10	-1.39957
121266857	chr12:121266857:A:G	9.04323e-07	-2.2364e-10	-1.17134
121266881	chr12:121266881:T:C	2.97788e-07	-1.22333	-1.05882
121266882	chr12:121266882:A:G	6.15009e-07	-0.377179	-1.17971
121267202	chr12:121267202:T:C	2.4357e-07	-1.14443	-1.3387
121267219	chr12:121267219:C:G	7.93209e-07	-2.2364e-10	-1.30244
121267677	chr12:121267677:A:G	1.81749e-07	-1.44133	-1.33458
121267721	chr12:121267721:T:C	4.10264e-06	-2.2364e-10	0.340857
121268439	chr12:121268439:G:C	7.10673e-07	-1.41232	-7.29212e-10
121268730	chr12:121268730:T:G	1.8378e-07	-1.41488	-1.34991
121268929	chr12:121268929:C:A	7.61671e-07	-2.2364e-10	-1.34302
121268930	chr12:121268930:G:A	2.02543e-07	-1.59226	-1.07532
121268989	chr12:121268989:C:T	5.88127e-07	-1.60159	-7.29212e-10
121269233	chr12:121269233:C:T	6.02666e-07	-1.47725	-0.0999123
121269665	chr12:121269665:G:A	7.60852e-07	-2.2364e-10	-1.34409
121269685	chr12:121269685:T:A	7.76823e-07	-1.32332	-7.29212e-10
121270359	chr12:121270359:C:G	1.7983e-06	-2.2364e-10	-0.48393
121270402	chr12:121270402:A:C	1.81274e-06	-2.2364e-10	-0.475933
121270468	chr12:121270468:T:C	1.73372e-07	-1.44277	-1.38032
121270617	chr12:121270617:C:T	1.7647e-06	-2.2364e-10	-0.502792
121270685	chr12:121270685:G:A	9.15114e-07	-1.15948	-7.29212e-10
121271018	chr12:121271018:A:G	1.8146e-06	-2.2364e-10	-0.47491
121271104	chr12:121271104:A:G	1.70866e-06	-2.2364e-10	-0.535067
121271328	chr12:121271328:T:C	1.34425e-06	-2.2364e-10	-0.774935
121271446	chr12:121271446:T:C	2.37246e-06	-2.2364e-10	-0.206848
121271497	chr12:121271497:A:AT	3.28005e-07	-0.914397	-1.2711
121271552	chr12:121271552:T:C	1.76289e-06	-2.2364e-10	-0.503819
121271627	chr12:121271627:C:T	7.85688e-07	-1.31197	-7.29212e-10
121271967	chr12:121271967:C:T	1.99365e-07	-1.46397	-1.21942
121271969	chr12:121271969:C:T	8.26223e-07	-2.2364e-10	-1.26166
121272088	chr12:121272088:G:A	7.28139e-07	-2.2364e-10	-1.38804
121272121	chr12:121272121:A:G	1.69175e-06	-2.2364e-10	-0.545008
121272181	chr12:121272181:C:T	1.68717e-06	-2.2364e-10	-0.54772
121272575	chr12:121272575:C:T	7.31936e-07	-2.2364e-10	-1.38284
121272887	chr12:121272887:A:C	1.83098e-06	-2.2364e-10	-0.465923
121273065	chr12:121273065:G:C	8.80988e-07	-2.2364e-10	-1.19749
121273118	chr12:121273118:T:G	1.64442e-06	-2.2364e-10	-0.573383
121273123	chr12:121273123:T:C	1.2908e-06	-2.2364e-10	-0.815509
121273178	chr12:121273178:G:A	5.98553e-07	-1.58401	-7.29212e-10
121273264	chr12:121273264:A:G	1.6664e-06	-2.2364e-10	-0.560109
121273712	chr12:121273712:T:C	1.51314e-06	-0.639316	-0.0172723
121273855	chr12:121273855:T:C	9.22608e-07	-2.2364e-10	-1.15132
121274128	chr12:121274128:G:A	8.43528e-07	-2.2364e-10	-1.24094
121274173	chr12:121274173:G:A	7.16552e-07	-2.2364e-10	-1.40408
121274274	chr12:121274274:T:A	1.38216e-06	-0.81504	0.0679121
121274461	chr12:121274461:G:A	8.1948e-07	-2.2364e-10	-1.26986
121274498	chr12:121274498:C:T	6.09699e-07	-1.56556	-7.29212e-10
121274589	chr12:121274589:C:A	7.17933e-07	-2.2364e-10	-1.40215
121274647	chr12:121274647:C:T	2.99015e-07	-1.26411	-1.01393
121274656	chr12:121274656:T:C	7.60037e-07	-2.2364e-10	-1.34516
121274932	chr12:121274932:C:T	7.3296e-07	-2.2364e-10	-1.38144
121275156	chr12:121275156:CCTGA:C	7.17172e-07	-2.2364e-10	-1.40321
121275270	chr12:121275270:A:G	1.70044e-07	-1.51349	-1.32898
121275301	chr12:121275301:T:C	7.65677e-07	-1.33777	-7.29212e-10
121275302	chr12:121275302:G:A	8.74576e-07	-2.2364e-10	-1.20479
121275933	chr12:121275933:G:A	7.54311e-07	-2.2364e-10	-1.35272
121276091	chr12:121276091:C:T	1.67791e-06	-0.907105	0.353878
121276240	chr12:121276240:G:C	7.15896e-07	-2.2364e-10	-1.40499
121276355	chr12:121276355:C:G	7.41933e-07	-2.2364e-10	-1.36927
121276763	chr12:121276763:A:G	8.6853e-06	-2.2364e-10	1.09086
121277078	chr12:121277078:G:A	7.2168e-07	-2.2364e-10	-1.39695
121277592	chr12:121277592:G:A	1.82095e-06	-0.574321	0.102904
121277726	chr12:121277726:G:C	1.82378e-06	-2.2364e-10	-0.469865
121277769	chr12:121277769:T:C	2.15441e-07	-1.26876	-1.33708
121277953	chr12:121277953:C:A	8.32707e-07	-2.2364e-10	-1.25385
121278188	chr12:121278188:A:G	1.10098e-06	0.410344	-1.38491
121278551	chr12:121278551:G:A	2.09288e-06	-2.2364e-10	-0.332232
121278554	chr12:121278554:G:A	6.14938e-07	-1.55701	-7.29212e-10
121279183	chr12:121279183:T:A	3.12164e-07	-0.830219	-1.40478
121279762	chr12:121279762:A:G	7.39348e-07	-2.2364e-10	-1.37276
121280021	chr12:121280021:CACA:C	7.32362e-07	-2.2364e-10	-1.38225
121280153	chr12:121280153:C:T	3.2972e-07	-0.814196	-1.36609
121280308	chr12:121280308:G:A	5.84239e-07	-0.85888	-0.749339
121280572	chr12:121280572:A:T	2.48897e-06	-2.2364e-10	-0.158906
121280808	chr12:121280808:C:T	2.45486e-06	-2.2364e-10	-0.172706
121280875	chr12:121280875:A:T	7.58378e-07	-2.2364e-10	-1.34735
121280994	chr12:121280994:A:G	3.2995e-06	0.122998	-7.29212e-10
121281091	chr12:121281091:C:T	7.36251e-07	-2.2364e-10	-1.37696
121281102	chr12:121281102:A:C	7.16342e-07	-2.2364e-10	-1.40437
121281274	chr12:121281274:G:A	7.16471e-07	-2.2364e-10	-1.40419
121281819	chr12:121281819:G:A	1.03464e-06	-2.2364e-10	-1.03672
121281863	chr12:121281863:T:C	7.16419e-07	-2.2364e-10	-1.40426
121281882	chr12:121281882:G:A	7.99269e-07	-2.2364e-10	-1.29483
121282057	chr12:121282057:G:A	7.15881e-07	-2.2364e-10	-1.40501
121282117	chr12:121282117:T:C	6.45738e-06	-2.2364e-10	0.794449
121282192	chr12:121282192:G:A	8.45842e-07	-2.2364e-10	-1.2382
121282237	chr12:121282237:G:A	2.60178e-07	-1.37804	-1.03912
121282304	chr12:121282304:T:C	7.39554e-07	-2.2364e-10	-1.37248
121282340	chr12:121282340:T:G	2.26342e-06	-2.2364e-10	-0.253896
121282424	chr12:121282424:C:T	7.2755e-07	-2.2364e-10	-1.38885
121282738	chr12:121282738:C:G	1.0263e-06	-2.2364e-10	-1.04482
121282978	chr12:121282978:C:G	2.04416e-06	-2.2364e-10	-0.355786
121283082	chr12:121283082:G:T	2.08106e-06	-2.2364e-10	-0.337895
121283152	chr12:121283152:A:G	9.33233e-07	-2.2364e-10	-1.13987
121283657	chr12:121283657:A:T	7.16589e-07	-2.2364e-10	-1.40403
121284028	chr12:121284028:G:A	8.94089e-07	-0.301782	-0.880942
121284069	chr12:121284069:G:A	2.79078e-06	-2.2364e-10	-0.0444523
121284260	chr12:121284260:C:T	7.22763e-07	-2.2364e-10	-1.39545
121285101	chr12:121285101:T:C	5.92045e-07	-1.59495	-7.29212e-10
121285229	chr12:121285229:G:A	2.06824e-07	-1.37977	-1.26689
121285465	chr12:121285465:T:C	1.30909e-06	-2.2364e-10	-0.801442
121285626	chr12:121285626:T:C	2.21431e-07	-1.19088	-1.38753
121286168	chr12:121286168:C:G	7.64356e-07	-2.2364e-10	-1.3395
121286184	chr12:121286184:C:T	2.83981e-07	-1.29214	-1.03748
121286690	chr12:121286690:C:T	7.22149e-07	-1.3963	-7.29212e-10
121287246	chr12:121287246:A:T	6.84656e-06	-2.2364e-10	0.852972
121287430	chr12:121287430:A:C	7.21278e-07	-2.2364e-10	-1.3975
121288247	chr12:121288247:T:C	6.2895e-07	-1.53448	-7.29212e-10
121288392	chr12:121288392:CAAG:C	7.30306e-07	-2.2364e-10	-1.38506
121288603	chr12:121288603:T:C	1.73242e-07	-1.63006	-1.19378
121288662	chr12:121288662:C:T	2.60926e-07	-1.36914	-1.04516
121289754	chr12:121289754:G:A	1.15175e-06	-2.2364e-10	-0.929489
121289812	chr12:121289812:G:A	7.24236e-07	-0.511959	-0.881453
121289815	chr12:121289815:C:T	8.30705e-07	-2.2364e-10	-1.25625
121290120	chr12:121290120:C:T	9.91435e-07	-2.2364e-10	-1.07938
121290121	chr12:121290121:G:A	1.79604e-07	-1.47642	-1.31136
121290571	chr12:121290571:G:T	1.47168e-06	-2.2364e-10	-0.684368
121290671	chr12:121290671:G:C	1.10997e-06	0.297106	-1.26354
121290739	chr12:121290739:C:T	1.59788e-06	-2.2364e-10	-0.602098
121290871	chr12:121290871:T:G	5.61662e-07	-0.743843	-0.903787
121291021	chr12:121291021:C:T	3.21528e-07	-1.12893	-1.07652
121291063	chr12:121291063:AC:A	4.60918e-07	-0.696951	-1.14836
121291188	chr12:121291188:G:A	1.11917e-06	-2.2364e-10	-0.958189
121291310	chr12:121291310:G:A	4.56986e-07	-0.707104	-1.14677
121291322	chr12:121291322:C:T	3.84086e-06	0.274922	-7.29212e-10
121291440	chr12:121291440:G:A	2.74927e-06	-2.2364e-10	-0.0594368
121291706	chr12:121291706:G:A	7.03067e-07	-1.42308	-7.29212e-10
121291839	chr12:121291839:T:C	2.11181e-07	-1.22134	-1.40448
121292164	chr12:121292164:C:T	5.58565e-06	-2.2364e-10	0.649427
121292253	chr12:121292253:G:A	2.53919e-06	-2.2364e-10	-0.138931
121292443	chr12:121292443:T:A	2.09795e-06	-2.2364e-10	-0.329814
121292444	chr12:121292444:A:G	3.92039e-07	-0.808919	-1.19825
121292686	chr12:121292686:T:C	8.7061e-07	-2.2364e-10	-1.20934
121292754	chr12:121292754:G:C	8.2693e-07	-2.2364e-10	-1.26081
121292802	chr12:121292802:T:C	1.05294e-06	-2.2364e-10	-1.01918
121292803	chr12:121292803:A:G	1.2274e-06	-2.2364e-10	-0.865875
121293042	chr12:121293042:G:A	8.2161e-07	-2.2364e-10	-1.26726
121293416	chr12:121293416:G:A	7.35103e-07	-2.2364e-10	-1.37852
121293425	chr12:121293425:GGAA:G	3.11629e-06	0.0658682	-7.29212e-10
121293488	chr12:121293488:G:GC	3.27594e-07	-0.919981	-1.26677
121293489	chr12:121293489:G:C	3.26754e-07	-0.918976	-1.27035
121293846	chr12:121293846:G:A	5.80055e-07	-1.61541	-7.29212e-10
121294284	chr12:121294284:T:C	5.60437e-06	-2.2364e-10	0.652773
121294823	chr12:121294823:G:T	7.3301e-07	-2.2364e-10	-1.38137
121294868	chr12:121294868:C:T	1.0326e-06	-2.2364e-10	-1.03869
121295013	chr12:121295013:T:C	3.62934e-07	-1.04892	-1.03538
121295017	chr12:121295017:G:A	7.28158e-07	-2.2364e-10	-1.38801
121295060	chr12:121295060:C:T	5.74634e-07	-1.6248	-7.29212e-10
121295452	chr12:121295452:T:C	6.59539e-07	-1.48699	-7.29212e-10
121295935	chr12:121295935:AATGCTGAGAGGGGCT:A	2.26397e-07	-1.3147	-1.24154
121296496	chr12:121296496:C:G	2.13714e-06	-2.2364e-10	-0.311303
121296804	chr12:121296804:C:T	2.96844e-07	-1.16318	-1.12214
121296856	chr12:121296856:C:G	6.70864e-06	-2.2364e-10	0.832623
121297397	chr12:121297397:G:A	8.50136e-07	-2.2364e-10	-1.23313
121297604	chr12:121297604:A:G	4.51276e-07	-1.30137	-0.565078
121297794	chr12:121297794:T:G	6.42781e-07	-0.322582	-1.19014
121298111	chr12:121298111:G:T	2.57716e-06	-2.2364e-10	-0.124087
121298538	chr12:121298538:G:A	5.62339e-07	-0.503521	-1.1429
121299178	chr12:121299178:C:A	3.01967e-07	-1.01311	-1.2551
121299312	chr12:121299312:A:G	7.37522e-07	-1.37523	-7.29212e-10
121299624	chr12:121299624:T:C	2.57385e-06	-2.2364e-10	-0.125373
121300379	chr12:121300379:A:G	7.45205e-07	-2.2364e-10	-1.36487
121300438	chr12:121300438:A:G	3.14917e-07	-0.915662	-1.31056
121301716	chr12:121301716:C:T	5.771e-07	-1.62051	-7.29212e-10
121301843	chr12:121301843:T:C	1.9838e-07	-1.48436	-1.20398
121301955	chr12:121301955:T:C	1.13613e-06	-2.2364e-10	-0.943143
121302185	chr12:121302185:A:G	7.68196e-07	-2.2364e-10	-1.33448
121302718	chr12:121302718:A:G	7.2643e-07	-2.2364e-10	-1.39039
121302761	chr12:121302761:G:A	6.43946e-07	-1.51092	-7.29212e-10
121302903	chr12:121302903:AAAAAAAAAAAAAT:A	8.23839e-07	-2.2364e-10	-1.26455
121302998	chr12:121302998:A:G	4.69329e-07	-0.9684	-0.858826
121303212	chr12:121303212:G:A	7.41542e-07	-2.2364e-10	-1.3698
121303250	chr12:121303250:G:A	3.29718e-06	-2.2364e-10	0.122292
121303610	chr12:121303610:G:A	7.70094e-07	-2.2364e-10	-1.33202
121303621	chr12:121303621:A:C	7.18727e-07	-2.2364e-10	-1.40105
121304050	chr12:121304050:C:A	1.69539e-06	-2.2364e-10	-0.542862
121304138	chr12:121304138:T:C	9.53222e-07	-0.122958	-0.995724
121304916	chr12:121304916:G:A	1.69041e-06	-2.2364e-10	-0.545801
121305024	chr12:121305024:G:A	1.32971e-06	-2.2364e-10	-0.785811
121305182	chr12:121305182:T:C	7.2382e-07	-2.2364e-10	-1.39399
121305210	chr12:121305210:G:A	1.67923e-06	-2.2364e-10	-0.552441
121305314	chr12:121305314:A:T	1.70804e-07	-1.62662	-1.21139
121305339	chr12:121305339:C:A	1.10609e-06	-2.2364e-10	-0.969941
121305527	chr12:121305527:TCTG:T	1.76113e-07	-1.40383	-1.40358
121305755	chr12:121305755:T:C	8.42319e-07	-0.25357	-0.988801
121305807	chr12:121305807:G:A	8.72501e-07	-0.8593	-0.347866
121305850	chr12:121305850:C:A	1.55448e-07	-1.60171	-1.33051
121305879	chr12:121305879:C:T	3.56581e-07	-1.3494	-0.752568
121306217	chr12:121306217:T:C	7.2294e-07	-2.2364e-10	-1.3952
121306413	chr12:121306413:G:A	6.67487e-07	-1.47501	-7.29212e-10
121306599	chr12:121306599:T:C	3.06382e-07	-1.0814	-1.1723
121306811	chr12:121306811:A:G	1.75301e-07	-1.4827	-1.32932
121306984	chr12:121306984:C:T	7.1589e-07	-2.2364e-10	-1.405
121307129	chr12:121307129:T:C	1.0975e-06	-2.2364e-10	-0.977741
121307362	chr12:121307362:A:C	7.57667e-07	-2.2364e-10	-1.34828
121307493	chr12:121307493:C:T	6.71515e-07	-0.207473	-1.26152
121307516	chr12:121307516:G:A	1.06825e-06	-2.2364e-10	-1.00476
121307687	chr12:121307687:G:A	7.58926e-07	-2.2364e-10	-1.34663
121307748	chr12:121307748:G:A	7.16659e-07	-2.2364e-10	-1.40393
121308612	chr12:121308612:G:A	1.81457e-06	-2.2364e-10	-0.474925
121308739	chr12:121308739:G:A	6.21289e-07	-1.54673	-7.29212e-10
121310070	chr12:121310070:G:A	7.19858e-07	-2.2364e-10	-1.39948
121310548	chr12:121310548:G:A	1.19846e-06	-2.2364e-10	-0.88974
121310602	chr12:121310602:G:A	1.00366e-06	-2.2364e-10	-1.06712
121310900	chr12:121310900:C:T	2.38265e-06	-2.2364e-10	-0.202561
121311496	chr12:121311496:T:C	4.57412e-07	-0.537157	-1.31579
121311758	chr12:121311758:A:G	1.04789e-06	0.107597	-1.1316
121312115	chr12:121312115:A:C	3.29718e-06	-2.2364e-10	0.122292
121312263	chr12:121312263:T:C	9.70378e-07	-2.2364e-10	-1.10084
121312285	chr12:121312285:T:C	6.44363e-07	-1.51027	-7.29212e-10
121313186	chr12:121313186:C:T	1.71379e-06	-2.2364e-10	-0.532069
121314620	chr12:121314620:T:C	1.9699e-06	-2.2364e-10	-0.392789
121315274	chr12:121315274:T:G	3.8348e-07	-0.981538	-1.0477
121315910	chr12:121315910:T:C	9.66162e-07	-0.0495294	-1.05567
121316088	chr12:121316088:T:G	7.38737e-07	-2.2364e-10	-1.37359
121316140	chr12:121316140:T:C	9.28219e-06	-2.2364e-10	1.15732
121316452	chr12:121316452:C:G	4.28674e-07	-0.592561	-1.32527
121316608	chr12:121316608:C:T	7.37884e-07	-2.2364e-10	-1.37474
121316686	chr12:121316686:T:C	1.09594e-06	-2.2364e-10	-0.979159
121316914	chr12:121316914:C:G	1.03281e-06	-1.45285	0.414352
121317323	chr12:121317323:G:A	9.83804e-07	-2.2364e-10	-1.0871
121317473	chr12:121317473:T:C	7.90787e-07	-1.3055	-7.29212e-10
121317549	chr12:121317549:G:A	7.39533e-07	-2.2364e-10	-1.37251
121317718	chr12:121317718:T:C	1.26975e-06	-2.2364e-10	-0.83195
121317758	chr12:121317758:A:G	8.81133e-07	-0.0229476	-1.17437
121318164	chr12:121318164:C:T	1.09607e-06	-2.2364e-10	-0.979042
121318255	chr12:121318255:A:G	5.71361e-07	-1.63051	-7.29212e-10
121318747	chr12:121318747:G:A	1.64486e-07	-1.62611	-1.24959
121318839	chr12:121318839:G:T	8.56337e-07	-0.00936141	-1.2165
121318881	chr12:121318881:G:A	3.00251e-07	-1.10378	-1.17014
121319297	chr12:121319297:A:C	1.12094e-06	-2.2364e-10	-0.956605
121319857	chr12:121319857:G:A	8.91525e-07	0.014165	-1.19976
121319954	chr12:121319954:T:A	8.77984e-07	-0.0372679	-1.16363
121320403	chr12:121320403:A:T	9.29782e-07	-2.2364e-10	-1.14358
121320479	chr12:121320479:T:C	1.62857e-06	-2.2364e-10	-0.583072
121320559	chr12:121320559:G:C	7.26878e-07	-2.2364e-10	-1.38977
121320662	chr12:121320662:G:T	5.72679e-07	-1.6282	-7.29212e-10
121320710	chr12:121320710:C:T	9.80747e-07	-2.2364e-10	-1.09021
121320752	chr12:121320752:G:A	9.7859e-07	-2.2364e-10	-1.09242
121320810	chr12:121320810:A:C	1.00048e-06	-2.2364e-10	-1.07029
121321047	chr12:121321047:C:T	5.0875e-07	-0.626714	-1.11986
121321261	chr12:121321261:T:A	7.55514e-07	-2.2364e-10	-1.35113
121321269	chr12:121321269:T:A	5.8113e-07	-1.61356	-7.29212e-10
121321853	chr12:121321853:G:A	1.57409e-07	-1.62335	-1.29633
121322048	chr12:121322048:G:T	4.41015e-07	-0.563792	-1.32566
121322585	chr12:121322585:C:T	5.76172e-07	-1.62212	-7.29212e-10
121322647	chr12:121322647:ATT:A	3.25704e-07	-1.02265	-1.16989
121322671	chr12:121322671:A:G	1.47616e-07	-1.61339	-1.37053
121322848	chr12:121322848:C:A	1.48759e-07	-1.60498	-1.37122
121323054	chr12:121323054:A:G	1.73503e-06	-2.2364e-10	-0.519752
121323973	chr12:121323973:G:A	4.66581e-07	-0.689415	-1.14368
121324124	chr12:121324124:C:T	1.05312e-06	-2.2364e-10	-1.01902
121324327	chr12:121324327:G:T	1.46449e-06	-2.2364e-10	-0.689267
121324811	chr12:121324811:G:GTT	7.65103e-07	-2.2364e-10	-1.33852
121325190	chr12:121325190:C:T	9.24984e-07	-2.2364e-10	-1.14875
121325441	chr12:121325441:TGACA:T	1.01927e-06	-2.2364e-10	-1.05169
121325810	chr12:121325810:T:G	1.43444e-07	-1.61099	-1.4016
121325978	chr12:121325978:C:T	7.94469e-07	-2.2364e-10	-1.30086
121326361	chr12:121326361:T:C	7.91596e-07	0.0902576	-1.39474
121327472	chr12:121327472:G:A	7.54979e-07	-2.2364e-10	-1.35184
121327952	chr12:121327952:C:A	8.61819e-07	-2.2364e-10	-1.21948
121329465	chr12:121329465:A:C	1.83426e-07	-1.54271	-1.22401
121329685	chr12:121329685:G:A	7.63899e-07	-1.34009	-7.29212e-10
121329687	chr12:121329687:C:T	7.52943e-07	-2.2364e-10	-1.35454
121330445	chr12:121330445:C:T	1.21986e-06	0.476589	-1.34863
121331462	chr12:121331462:T:C	1.0024e-06	-1.06838	-7.29212e-10
121331945	chr12:121331945:G:A	8.7352e-07	-2.2364e-10	-1.206
121332201	chr12:121332201:G:A	2.93591e-07	-0.99722	-1.29912
121332621	chr12:121332621:T:C	3.72255e-07	-0.687597	-1.37135
121332724	chr12:121332724:C:T	7.20506e-07	-2.2364e-10	-1.39858
121332967	chr12:121332967:G:C	6.60531e-07	-1.48548	-7.29212e-10
121332996	chr12:121332996:T:C	7.61751e-07	-2.2364e-10	-1.34291
121333129	chr12:121333129:G:A	3.10455e-07	-1.07114	-1.16935
121333411	chr12:121333411:C:G	1.34733e-06	-2.2364e-10	-0.77265
121333544	chr12:121333544:T:C	1.22794e-06	-2.2364e-10	-0.865433
121333829	chr12:121333829:T:C	2.56682e-07	-1.59293	-0.837762
121334219	chr12:121334219:C:T	6.00336e-07	-1.58104	-7.29212e-10
121334507	chr12:121334507:A:G	8.03641e-07	-2.2364e-10	-1.28938
121334568	chr12:121334568:T:C	7.9256e-07	-2.2364e-10	-1.30326
121334986	chr12:121334986:TC:T	1.59623e-07	-1.58955	-1.31617
121335078	chr12:121335078:T:A	2.88761e-07	-1.12077	-1.19216
121335413	chr12:121335413:G:A	8.65238e-07	-2.2364e-10	-1.21552
121335685	chr12:121335685:A:G	8.68513e-07	-2.2364e-10	-1.21175
121335749	chr12:121335749:T:C	9.79224e-07	0.0744418	-1.16621
121336015	chr12:121336015:T:G	4.13388e-07	-1.14872	-0.805422
121336709	chr12:121336709:G:C	2.72402e-07	-1.2082	-1.16305
121337208	chr12:121337208:C:T	9.44846e-07	-2.2364e-10	-1.12751
121337209	chr12:121337209:T:G	1.94722e-06	-2.2364e-10	-0.40437
121337218	chr12:121337218:A:C	6.74014e-07	-1.46528	-7.29212e-10
121337581	chr12:121337581:C:A	7.61989e-07	-2.2364e-10	-1.3426
121337693	chr12:121337693:T:C	7.21438e-07	-2.2364e-10	-1.39728
121338017	chr12:121338017:C:T	7.33159e-07	-2.2364e-10	-1.38117
121338130	chr12:121338130:T:C	1.65189e-07	-1.53486	-1.33658
121338160	chr12:121338160:G:A	7.63285e-07	-2.2364e-10	-1.3409
121338512	chr12:121338512:T:C	2.72461e-07	-1.19624	-1.1748
121338654	chr12:121338654:T:C	2.73197e-07	-1.22217	-1.14616
121338739	chr12:121338739:G:GTATATTATAAAGTA	7.29232e-07	-2.2364e-10	-1.38654
121338945	chr12:121338945:A:G	6.45141e-07	-1.50906	-7.29212e-10
121339312	chr12:121339312:A:C	7.23408e-07	-2.2364e-10	-1.39456
121339513	chr12:121339513:CA:C	1.57817e-07	-1.60245	-1.31465
121339560	chr12:121339560:T:C	2.81092e-07	-1.17577	-1.16407
121339619	chr12:121339619:T:C	2.65675e-07	-1.23053	-1.16573
121339657	chr12:121339657:C:T	3.00218e-07	-1.07857	-1.19545
121339749	chr12:121339749:A:G	5.08473e-07	-0.416591	-1.33053
121340445	chr12:121340445:G:A	1.95237e-06	-2.2364e-10	-0.401728
121340637	chr12:121340637:C:T	3.09291e-07	-1.05724	-1.187
121340997	chr12:121340997:T:G	2.84434e-07	-1.16127	-1.16676
121341102	chr12:121341102:T:G	2.73553e-07	-1.06765	-1.29938
121341198	chr12:121341198:G:A	1.4223e-07	-1.61645	-1.40463
121341625	chr12:121341625:A:C	7.22145e-07	-2.2364e-10	-1.3963
121341857	chr12:121341857:G:A	7.20158e-07	-2.2364e-10	-1.39906
121342157	chr12:121342157:G:A	7.20158e-07	-2.2364e-10	-1.39906
121342196	chr12:121342196:G:T	1.16031e-06	-2.2364e-10	-0.922084
121342790	chr12:121342790:T:C	2.44651e-07	-1.35254	-1.12615
121342808	chr12:121342808:A:G	2.5462e-07	-1.30412	-1.13464
121342816	chr12:121342816:G:A	7.15994e-07	-2.2364e-10	-1.40486
121342979	chr12:121342979:A:G	7.34275e-07	-2.2364e-10	-1.37965
121343210	chr12:121343210:A:T	4.02435e-07	-0.70881	-1.27218
121343267	chr12:121343267:A:G	8.95557e-07	-2.2364e-10	-1.18108
121343389	chr12:121343389:T:C	7.70303e-07	-2.2364e-10	-1.33174
121343722	chr12:121343722:T:C	8.40926e-07	-2.2364e-10	-1.24403
121343998	chr12:121343998:G:A	7.25869e-07	-2.2364e-10	-1.39116
121344184	chr12:121344184:A:G	7.56784e-07	-2.2364e-10	-1.34945
121344626	chr12:121344626:C:T	2.66599e-06	-2.2364e-10	-0.0901974
121344905	chr12:121344905:G:C	7.25539e-07	-2.2364e-10	-1.39161
121344980	chr12:121344980:T:C	1.37144e-06	-2.2364e-10	-0.754913
121345150	chr12:121345150:G:A	4.34504e-05	-2.2364e-10	2.70085
121345418	chr12:121345418:A:C	2.85793e-07	-1.37897	-0.944286
121346171	chr12:121346171:C:T	9.23418e-07	-2.2364e-10	-1.15045
121347094	chr12:121347094:A:T	8.12443e-07	-2.2364e-10	-1.27848
121347170	chr12:121347170:G:A	1.14049e-06	-2.2364e-10	-0.93932
121347373	chr12:121347373:T:C	1.02263e-06	-2.2364e-10	-1.0484
121348370	chr12:121348370:G:A	2.59523e-07	-1.39066	-1.02902
121348669	chr12:121348669:A:T	1.17428e-06	-0.567052	-0.34307
121348684	chr12:121348684:C:T	3.58776e-06	-2.2364e-10	0.206753
121348936	chr12:121348936:C:T	6.61786e-07	-1.48359	-7.29212e-10
121348980	chr12:121348980:T:C	2.87883e-06	-0.893357	0.879967
121349039	chr12:121349039:C:T	1.00633e-06	-0.605218	-0.459244
121349040	chr12:121349040:A:G	3.94516e-06	-0.449146	0.750861
121349165	chr12:121349165:A:C	6.79854e-07	-0.849782	-0.60687
121349273	chr12:121349273:G:A	8.89096e-07	-2.2364e-10	-1.18832
121349565	chr12:121349565:C:G	1.52678e-06	-2.2364e-10	-0.64761
121349576	chr12:121349576:A:T	1.50339e-06	0.692939	-1.35599
121349768	chr12:121349768:T:A	2.333e-06	-2.2364e-10	-0.223621
121349852	chr12:121349852:G:A	7.22902e-07	-2.2364e-10	-1.39525
121349988	chr12:121349988:G:A	1.54282e-06	-2.2364e-10	-0.637162
121349993	chr12:121349993:G:A	9.52697e-07	-2.2364e-10	-1.11923
121350005	chr12:121350005:C:A	2.70148e-07	-1.35255	-1.02701
121350210	chr12:121350210:A:T	7.16146e-07	-2.2364e-10	-1.40465
121350299	chr12:121350299:A:G	3.01173e-06	-0.884041	0.915781
121350310	chr12:121350310:G:A	1.26402e-06	-0.95322	0.116746
121350405	chr12:121350405:G:C	7.16468e-07	-2.2364e-10	-1.4042
121350419	chr12:121350419:T:C	6.58971e-07	-0.999241	-0.488608
121350488	chr12:121350488:C:T	4.3891e-07	-1.17185	-0.722379
121350663	chr12:121350663:G:A	7.58963e-07	-1.07442	-0.272153
121351757	chr12:121351757:C:A	1.48829e-06	-0.487934	-0.185211
121352084	chr12:121352084:T:A	1.55411e-06	-0.453467	-0.176401
121352124	chr12:121352124:C:A	1.67303e-07	-1.62974	-1.22898
121352455	chr12:121352455:A:T	7.3931e-07	-2.2364e-10	-1.37281
121354101	chr12:121354101:G:A	1.68865e-07	-1.54328	-1.30615
121354262	chr12:121354262:T:G	6.10219e-07	-1.56471	-7.29212e-10
121355666	chr12:121355666:C:T	7.24404e-07	-2.2364e-10	-1.39318
121355680	chr12:121355680:T:C	7.42098e-07	-2.2364e-10	-1.36905
121355688	chr12:121355688:T:C	1.46146e-06	-0.6331	-0.0582385
121355884	chr12:121355884:T:C	1.62095e-07	-1.54389	-1.34646
121356311	chr12:121356311:G:A	2.80033e-07	-1.32751	-1.01611
121356932	chr12:121356932:C:T	2.74894e-07	-1.33193	-1.03021
121356945	chr12:121356945:A:G	6.75003e-07	-0.887751	-0.576061
121356951	chr12:121356951:G:T	9.76761e-07	-2.2364e-10	-1.09429
121356974	chr12:121356974:T:C	5.73585e-07	-0.89127	-0.735354
121357023	chr12:121357023:G:C	7.54062e-07	-2.2364e-10	-1.35305
121357264	chr12:121357264:G:A	7.20745e-07	-2.2364e-10	-1.39824
121357542	chr12:121357542:GAGAA:G	9.50324e-07	-2.2364e-10	-1.12173
121358560	chr12:121358560:G:A	2.81566e-06	-2.2364e-10	-0.0355771
121358725	chr12:121358725:G:A	9.43782e-07	-0.441949	-0.686685
121359173	chr12:121359173:T:G	7.46222e-07	-2.2364e-10	-1.36351
121359375	chr12:121359375:G:A	9.77265e-07	-2.2364e-10	-1.09377
121360102	chr12:121360102:G:A	1.91684e-07	-1.62829	-1.09439
121360180	chr12:121360180:G:A	2.96331e-07	-1.27093	-1.01612
121360251	chr12:121360251:AC:A	2.71413e-06	-2.2364e-10	-0.072302
121360651	chr12:121360651:G:A	1.18908e-06	-2.2364e-10	-0.897593
121361241	chr12:121361241:A:G	9.25285e-07	-2.2364e-10	-1.14843
121361922	chr12:121361922:G:C	1.33644e-06	-2.2364e-10	-0.780763
121362385	chr12:121362385:A:G	6.49677e-07	-1.09937	-0.402686
121362456	chr12:121362456:G:A	5.72665e-07	-1.62823	-7.29212e-10
121362732	chr12:121362732:C:T	1.29937e-06	-2.2364e-10	-0.808897
121362828	chr12:121362828:A:T	2.91579e-07	-1.27164	-1.03158
121363114	chr12:121363114:G:C	2.72267e-07	-1.48568	-0.886067
121363124	chr12:121363124:A:C	3.64377e-07	-1.61827	-0.462073
121363158	chr12:121363158:T:C	1.92852e-06	-2.2364e-10	-0.414019
121363253	chr12:121363253:T:C	7.98111e-07	-2.2364e-10	-1.29628
121363295	chr12:121363295:T:C	4.83606e-07	-1.14648	-0.650775
121363507	chr12:121363507:C:T	1.47954e-06	-2.2364e-10	-0.67904
121363574	chr12:121363574:G:A	7.17688e-07	-2.2364e-10	-1.40249
121363587	chr12:121363587:G:A	7.66145e-07	-2.2364e-10	-1.33716
121363623	chr12:121363623:A:G	1.13367e-06	-2.2364e-10	-0.945313
121363702	chr12:121363702:T:C	7.17041e-07	-2.2364e-10	-1.4034
121363709	chr12:121363709:A:G	1.77411e-06	-2.2364e-10	-0.497473
121363785	chr12:121363785:C:T	7.96999e-07	-1.29768	-7.29212e-10
121364177	chr12:121364177:G:A	1.3147e-06	-2.2364e-10	-0.797163
121364241	chr12:121364241:T:C	1.16075e-06	-1.12322	0.201518
121364759	chr12:121364759:C:T	1.07133e-06	-2.2364e-10	-1.00188
121364852	chr12:121364852:G:A	7.2158e-07	-2.2364e-10	-1.39709
121365190	chr12:121365190:CT:C	7.79163e-07	-2.2364e-10	-1.32031
121366747	chr12:121366747:A:G	1.43067e-06	-2.2364e-10	-0.712633
121366869	chr12:121366869:G:A	2.95587e-07	-1.25822	-1.03135
121367227	chr12:121367227:G:A	1.90058e-07	-1.61376	-1.11744
121367263	chr12:121367263:A:G	7.19737e-07	-2.2364e-10	-1.39964
121368161	chr12:121368161:T:C	1.85197e-06	-0.326392	-0.128132
121368381	chr12:121368381:C:T	9.00986e-07	-2.2364e-10	-1.17504
121368448	chr12:121368448:C:T	7.44146e-07	-2.2364e-10	-1.36629
121368681	chr12:121368681:C:T	2.97324e-07	-1.25349	-1.03021
121369241	chr12:121369241:A:T	2.98976e-06	-0.30881	0.33323
121369622	chr12:121369622:C:T	9.76761e-07	-2.2364e-10	-1.09429
121369627	chr12:121369627:G:T	2.74656e-06	-0.3585	0.298076
121369940	chr12:121369940:C:G	2.78008e-06	-2.2364e-10	-0.0482929
121370042	chr12:121370042:A:G	7.176e-07	-2.2364e-10	-1.40262
121370751	chr12:121370751:G:A	1.29125e-06	-2.2364e-10	-0.815159
121370842	chr12:121370842:A:C	1.48967e-07	-1.60043	-1.37437
121371009	chr12:121371009:G:A	1.58245e-06	-2.2364e-10	-0.6118
121371095	chr12:121371095:C:T	7.63786e-07	-2.2364e-10	-1.34024
121371264	chr12:121371264:C:T	7.77167e-07	-2.2364e-10	-1.32287
121371275	chr12:121371275:C:T	7.45484e-07	-1.3645	-7.29212e-10
121371316	chr12:121371316:T:C	1.46278e-07	-1.61268	-1.38034
121371351	chr12:121371351:A:G	3.88017e-07	-0.613827	-1.40365
121372189	chr12:121372189:G:A	7.40893e-07	-2.2364e-10	-1.37067
121372391	chr12:121372391:C:T	5.79965e-07	-0.537259	-1.0783
121372429	chr12:121372429:A:C	4.73713e-07	-0.741539	-1.07639
121372686	chr12:121372686:T:C	1.02742e-06	-2.2364e-10	-1.04372
121372704	chr12:121372704:A:T	3.40536e-07	-1.62891	-0.519097
121373068	chr12:121373068:G:A	8.69944e-07	-2.2364e-10	-1.2101
121373433	chr12:121373433:C:T	4.88558e-07	-0.710344	-1.07673
121373641	chr12:121373641:C:T	5.97141e-07	-0.66197	-0.924407
121373898	chr12:121373898:TGTGACCCATCAAGTGTCTCCAGCCTGCTTTAACAGTTGTCGGCATGG:CGTGACCCATCAAGTGTCTCCAGCCTGCTTTAACAGTTGTCGGCATGG	1.85506e-07	-1.46228	-1.29316
121373983	chr12:121373983:G:A	7.336e-07	-2.2364e-10	-1.38057
121374050	chr12:121374050:T:C	1.46154e-07	-1.61452	-1.37935
121374320	chr12:121374320:A:G	6.05014e-07	-0.908884	-0.664393
121374330	chr12:121374330:G:A	7.85514e-07	-1.63032	0.318124
121374332	chr12:121374332:C:T	7.61796e-07	-2.2364e-10	-1.34285
121374350	chr12:121374350:A:G	6.08416e-07	-0.922937	-0.644733
121374352	chr12:121374352:C:T	2.78008e-06	-2.2364e-10	-0.0482929
121374389	chr12:121374389:G:A	7.19258e-07	-2.2364e-10	-1.40031
121374427	chr12:121374427:C:T	1.02734e-06	-2.2364e-10	-1.0438
121374434	chr12:121374434:G:A	8.06525e-07	-2.2364e-10	-1.28579
121374471	chr12:121374471:C:T	1.50177e-07	-1.56323	-1.40349
121374483	chr12:121374483:A:C	4.86019e-07	-1.16848	-0.623804
121374513	chr12:121374513:T:C	1.50591e-07	-1.56239	-1.40157
121374574	chr12:121374574:G:A	1.72461e-06	-1.62752	1.10174
121374581	chr12:121374581:T:C	4.62647e-07	-1.16273	-0.678836
121374821	chr12:121374821:C:T	7.46203e-07	-2.2364e-10	-1.36353
121375001	chr12:121375001:G:A	1.09174e-06	-2.2364e-10	-0.983005
121375409	chr12:121375409:C:T	1.65656e-07	-1.46617	-1.40244
121375446	chr12:121375446:G:A	1.41456e-06	-1.14831	0.424356
121375514	chr12:121375514:G:A	7.31556e-07	-2.2364e-10	-1.38336
121375864	chr12:121375864:C:T	3.13354e-07	-1.01115	-1.22004
121375899	chr12:121375899:G:A	1.53358e-06	-2.2364e-10	-0.643167
121376008	chr12:121376008:G:C	1.95225e-06	-0.853658	0.451868
121376030	chr12:121376030:T:G	2.97401e-07	-1.07501	-1.20844
121376109	chr12:121376109:C:T	7.60751e-07	-2.2364e-10	-1.34422
121377463	chr12:121377463:T:G	5.31702e-07	-1.25833	-0.44412
121378246	chr12:121378246:A:G	7.15948e-07	-2.2364e-10	-1.40492
121378459	chr12:121378459:A:G	2.67446e-06	-0.0870266	-7.29212e-10
121378891	chr12:121378891:A:T	5.86813e-07	-1.16042	-0.443403
121379383	chr12:121379383:G:T	1.06802e-06	-1.63051	0.625542
121379696	chr12:121379696:A:G	8.41746e-07	-1.19354	-0.0495084
121379722	chr12:121379722:T:C	1.14792e-06	-0.766814	-0.166006
121379836	chr12:121379836:A:T	1.30017e-06	-0.808277	-7.29212e-10
121379875	chr12:121379875:T:G	2.39448e-06	0.683526	-0.881135
121380039	chr12:121380039:C:CTG	2.57584e-06	0.743663	-0.868263
121380042	chr12:121380042:G:T	2.52117e-06	0.712236	-0.858287
121380043	chr12:121380043:A:ATC	2.48117e-06	0.699005	-0.861049
121380224	chr12:121380224:A:G	2.49088e-06	0.708403	-0.866541
121380372	chr12:121380372:G:A	7.51403e-07	-2.2364e-10	-1.35659
121380470	chr12:121380470:C:T	2.79622e-06	0.836589	-0.879095
121380475	chr12:121380475:G:A	7.36046e-07	-2.2364e-10	-1.37724
121380903	chr12:121380903:G:A	2.83243e-06	0.778523	-0.808162
121381033	chr12:121381033:G:A	1.5495e-06	-2.2364e-10	-0.63284
121381034	chr12:121381034:G:C	7.71783e-07	-2.2364e-10	-1.32983
121381365	chr12:121381365:G:A	1.0877e-06	-2.2364e-10	-0.986706
121381465	chr12:121381465:C:T	5.72167e-07	-1.6291	-7.29212e-10
121381510	chr12:121381510:C:T	2.18351e-06	-1.61188	1.32204
121381647	chr12:121381647:T:A	7.79582e-07	-0.896675	-0.423097
121381796	chr12:121381796:A:G	1.72535e-06	-0.482747	-0.0425963
121381801	chr12:121381801:T:C	1.83159e-06	-0.377823	-0.0877655
121382048	chr12:121382048:T:C	2.52438e-06	0.778649	-0.923427
121382071	chr12:121382071:T:C	2.56157e-06	0.800027	-0.930179
121382265	chr12:121382265:T:C	3.02783e-06	0.873799	-0.836727
121382307	chr12:121382307:C:T	2.96929e-06	0.850028	-0.832479
121382517	chr12:121382517:G:A	8.60861e-07	-2.2364e-10	-1.2206
121382520	chr12:121382520:C:T	7.89125e-07	-2.2364e-10	-1.3076
121382568	chr12:121382568:A:G	1.51946e-07	-1.62215	-1.33286
121382616	chr12:121382616:C:T	7.47657e-07	-2.2364e-10	-1.36158
121382977	chr12:121382977:A:G	1.72019e-05	-1.43232	3.20657
121383000	chr12:121383000:C:T	9.61968e-07	-2.2364e-10	-1.10955
121383173	chr12:121383173:C:T	4.39518e-06	1.10712	-0.697387
121383506	chr12:121383506:A:G	8.18395e-07	-2.2364e-10	-1.27118
121383758	chr12:121383758:T:C	4.93535e-06	-2.2364e-10	0.52565
121383851	chr12:121383851:G:A	3.9481e-06	1.10889	-0.806432
121384064	chr12:121384064:A:G	1.73013e-07	-1.60962	-1.21554
121384113	chr12:121384113:G:T	1.34767e-06	-0.890045	0.117647
121384292	chr12:121384292:G:A	3.65188e-06	1.04641	-0.821945
121384621	chr12:121384621:A:G	5.94016e-07	-1.59162	-7.29212e-10
121384878	chr12:121384878:A:G	7.54946e-07	-2.2364e-10	-1.35188
121384889	chr12:121384889:G:C	4.27007e-06	1.15156	-0.770702
121385166	chr12:121385166:C:T	7.20225e-07	-2.2364e-10	-1.39897
121385167	chr12:121385167:G:A	5.13434e-07	-0.48328	-1.25413
121385711	chr12:121385711:C:A	7.26087e-06	0.911726	-7.29212e-10
121385891	chr12:121385891:A:AT	1.44115e-07	-1.6029	-1.40502
121386206	chr12:121386206:T:C	2.53718e-07	-1.05487	-1.38744
121386663	chr12:121386663:T:C	8.14151e-07	-2.2364e-10	-1.27638
121386712	chr12:121386712:C:T	9.70748e-07	-2.2364e-10	-1.10046
121386808	chr12:121386808:A:G	1.48799e-06	0.607629	-1.28097
121386999	chr12:121386999:T:C	7.18847e-07	-2.2364e-10	-1.40088
121387033	chr12:121387033:G:A	9.5225e-07	-2.2364e-10	-1.1197
121387222	chr12:121387222:A:C	1.88041e-06	0.911157	-1.35044
121387644	chr12:121387644:G:A	1.47166e-07	-1.58434	-1.40263
121388145	chr12:121388145:C:T	1.2953e-06	-2.2364e-10	-0.812034
121388212	chr12:121388212:A:G	2.02538e-06	0.978327	-1.34334
121388259	chr12:121388259:T:C	1.96694e-06	0.949133	-1.34343
121389171	chr12:121389171:G:A	4.391e-06	0.408783	-7.29212e-10
121389516	chr12:121389516:A:G	1.4181e-07	-1.62494	-1.3991
121389518	chr12:121389518:C:T	1.30389e-06	0.533536	-1.33895
121389626	chr12:121389626:G:A	1.43295e-06	0.635374	-1.34641
121389671	chr12:121389671:T:A	2.98228e-07	-0.951208	-1.32946
121389998	chr12:121389998:A:T	4.20875e-06	0.366391	-7.29212e-10
121390390	chr12:121390390:C:G	7.5675e-07	-1.3495	-7.29212e-10
121390845	chr12:121390845:C:G	1.33036e-06	0.546222	-1.33154
121390935	chr12:121390935:C:T	1.71149e-06	-0.53341	-7.29212e-10
121390967	chr12:121390967:G:A	3.1437e-07	-0.862204	-1.36576
121391330	chr12:121391330:A:G	1.27041e-06	0.484956	-1.31639
121391338	chr12:121391338:A:G	1.3057e-06	0.517057	-1.32109
121391347	chr12:121391347:G:A	1.33259e-06	0.559593	-1.34325
121391398	chr12:121391398:C:G	1.03299e-06	-1.03831	-7.29212e-10
121391404	chr12:121391404:C:T	3.04298e-07	-0.92752	-1.333
121391586	chr12:121391586:A:G	1.16284e-06	0.401017	-1.32092
121391749	chr12:121391749:G:A	7.60022e-07	-2.2364e-10	-1.34518
121392140	chr12:121392140:C:T	1.4071e-07	-1.63045	-1.40138
121392169	chr12:121392169:T:C	1.4891e-07	-1.5702	-1.40499
121392726	chr12:121392726:T:G	1.40603e-06	0.608776	-1.33878
121392956	chr12:121392956:A:G	1.41501e-07	-1.62743	-1.3988
121393173	chr12:121393173:C:T	5.06184e-07	-1.24238	-0.509252
121393208	chr12:121393208:C:T	1.41222e-06	-2.2364e-10	-0.725608
121393281	chr12:121393281:C:T	2.16883e-06	-2.2364e-10	-0.296586
121393342	chr12:121393342:GA:G	8.05728e-07	-2.2364e-10	-1.28678
121393622	chr12:121393622:C:T	7.53377e-07	-2.2364e-10	-1.35396
121393720	chr12:121393720:A:T	1.27766e-06	0.521675	-1.34741
121393873	chr12:121393873:G:A	5.34768e-06	0.0152754	0.590613
121394124	chr12:121394124:C:T	7.47203e-07	-2.2364e-10	-1.36219
121394725	chr12:121394725:G:T	1.27103e-06	0.5155	-1.34645
121394865	chr12:121394865:G:A	1.26349e-06	0.508915	-1.34581
121394877	chr12:121394877:C:T	7.70925e-07	-2.2364e-10	-1.33094
121395099	chr12:121395099:G:T	9.28357e-07	-2.2364e-10	-1.14511
121395254	chr12:121395254:G:A	9.80032e-07	-2.2364e-10	-1.09094
121395414	chr12:121395414:A:G	1.2013e-06	0.5114	-1.39877
121395714	chr12:121395714:T:A	1.35573e-06	0.560932	-1.32737
121396172	chr12:121396172:A:G	1.40905e-07	-1.6305	-1.39994
121396217	chr12:121396217:T:A	7.24161e-07	-2.2364e-10	-1.39352
121396274	chr12:121396274:C:T	3.88309e-06	-0.0462088	0.332067
121396771	chr12:121396771:C:T	1.2607e-06	0.463429	-1.30253
121397075	chr12:121397075:C:A	7.44129e-07	-2.2364e-10	-1.36631
121397104	chr12:121397104:G:A	1.31944e-06	0.592565	-1.38613
121397123	chr12:121397123:C:T	7.17488e-07	-2.2364e-10	-1.40277
121397969	chr12:121397969:T:C	3.02743e-06	-2.2364e-10	0.03694
121398176	chr12:121398176:A:G	3.11843e-07	-0.882505	-1.35352
121398223	chr12:121398223:C:T	1.40782e-07	-1.63029	-1.40103
121398302	chr12:121398302:A:G	1.45533e-07	-1.5994	-1.39873
121398377	chr12:121398377:AAAAAAAATT:A	7.20498e-07	-2.2364e-10	-1.39859
121398486	chr12:121398486:T:C	1.24568e-06	0.533252	-1.38435
121398658	chr12:121398658:C:T	7.90074e-07	-2.2364e-10	-1.3064
121398838	chr12:121398838:T:C	7.16644e-07	-2.2364e-10	-1.40395
121399306	chr12:121399306:A:T	3.00698e-06	-2.2364e-10	0.0301631
121399338	chr12:121399338:G:A	1.35222e-06	0.616912	-1.38594
121399643	chr12:121399643:AC:A	1.99659e-05	-2.2364e-10	1.92325
121399908	chr12:121399908:G:T	7.39863e-07	-2.2364e-10	-1.37206
121400120	chr12:121400120:TCAC:T	1.57493e-05	1.68602	-7.29212e-10
121400757	chr12:121400757:A:C	1.20372e-06	0.506848	-1.3922
121400818	chr12:121400818:C:T	2.10155e-06	-2.2364e-10	-0.328097
121400932	chr12:121400932:C:G	1.65437e-06	-0.567357	-7.29212e-10
121401153	chr12:121401153:A:G	1.16838e-06	0.478396	-1.39355
121401157	chr12:121401157:G:A	3.03949e-06	-2.2364e-10	0.040916
121402001	chr12:121402001:T:C	1.16479e-06	0.469721	-1.38795
121402254	chr12:121402254:A:G	8.22239e-07	-2.2364e-10	-1.2665
121402831	chr12:121402831:T:C	1.19246e-06	0.484341	-1.37909
121402927	chr12:121402927:A:G	7.2032e-07	-2.2364e-10	-1.39883
121402983	chr12:121402983:C:T	7.94957e-07	-1.30024	-7.29212e-10
121403123	chr12:121403123:G:A	8.63002e-07	-2.2364e-10	-1.21811
121403128	chr12:121403128:G:A	9.55035e-07	-2.2364e-10	-1.11678
121403297	chr12:121403297:G:A	7.51402e-07	-2.2364e-10	-1.35659
121403321	chr12:121403321:G:A	7.19832e-07	-2.2364e-10	-1.39951
121403345	chr12:121403345:A:G	8.42018e-07	0.157594	-1.40032
121403600	chr12:121403600:C:T	1.213e-06	0.511373	-1.38905
121403614	chr12:121403614:G:C	7.41361e-07	-2.2364e-10	-1.37004
121404249	chr12:121404249:C:T	3.03012e-06	-2.2364e-10	0.0378289
121404590	chr12:121404590:C:T	7.25495e-07	-2.2364e-10	-1.39168
121404784	chr12:121404784:T:G	1.17839e-06	0.481709	-1.38833
121405109	chr12:121405109:T:G	7.36193e-07	-2.2364e-10	-1.37704
121405405	chr12:121405405:C:CTTG	1.18759e-06	0.484937	-1.38378
121405506	chr12:121405506:C:A	1.80078e-06	-2.2364e-10	-0.482557
121405588	chr12:121405588:G:A	1.17046e-06	0.475326	-1.3887
121405956	chr12:121405956:G:A	7.34717e-07	-2.2364e-10	-1.37904
121405973	chr12:121405973:T:C	7.15899e-07	-2.2364e-10	-1.40499
121406348	chr12:121406348:C:T	7.16293e-07	-2.2364e-10	-1.40444
121406453	chr12:121406453:A:AT	1.76338e-06	-2.2364e-10	-0.503543
121406489	chr12:121406489:G:A	3.59844e-07	-0.75373	-1.33913
121407031	chr12:121407031:T:G	1.11396e-06	-0.962852	-7.29212e-10
121407309	chr12:121407309:A:G	1.53775e-05	-2.2364e-10	1.66213
121408127	chr12:121408127:A:G	1.21804e-06	0.511884	-1.38541
121408206	chr12:121408206:T:C	1.2087e-06	0.502678	-1.38391
121408814	chr12:121408814:G:A	3.13314e-06	-2.2364e-10	0.0712627
121409219	chr12:121409219:A:G	7.39467e-07	-1.3726	-7.29212e-10
121409332	chr12:121409332:A:G	1.44502e-07	-1.60022	-1.40502
121409477	chr12:121409477:C:T	8.53972e-07	0.171683	-1.40031
121409567	chr12:121409567:C:A	1.21824e-06	0.511526	-1.38489
121409776	chr12:121409776:A:G	3.24224e-07	-0.819727	-1.37737
121409918	chr12:121409918:A:G	1.22749e-06	0.513146	-1.37895
121410253	chr12:121410253:C:G	1.12042e-06	0.430172	-1.38724
121410445	chr12:121410445:G:A	3.51147e-06	-2.2364e-10	0.185261
121410687	chr12:121410687:G:A	1.21644e-06	0.509927	-1.38478
121411512	chr12:121411512:A:T	3.25794e-07	-0.818841	-1.37342
121411756	chr12:121411756:A:G	1.1625e-06	0.466427	-1.38662
121412270	chr12:121412270:C:T	8.18857e-07	-2.2364e-10	-1.27062
121412388	chr12:121412388:C:T	1.15711e-06	0.396927	-1.32177
121412645	chr12:121412645:A:C	1.23854e-06	0.404762	-1.26161
121412850	chr12:121412850:A:G	1.269e-06	0.571679	-1.40423
121413112	chr12:121413112:G:A	1.12737e-06	0.439376	-1.39026
121413136	chr12:121413136:CT:C	1.20439e-06	0.498981	-1.38378
121413224	chr12:121413224:G:A	1.00255e-06	-2.2364e-10	-1.06822
121413466	chr12:121413466:C:T	9.35665e-07	-1.13727	-7.29212e-10
121413702	chr12:121413702:C:T	3.46969e-06	-2.2364e-10	0.17329
121414102	chr12:121414102:G:T	5.75151e-07	-1.6239	-7.29212e-10
121414270	chr12:121414270:A:C	1.04276e-06	-1.0289	-7.29212e-10
121414327	chr12:121414327:G:A	1.14758e-06	0.456035	-1.38915
121414821	chr12:121414821:C:T	1.26378e-06	-2.2364e-10	-0.836668
121415083	chr12:121415083:T:A	3.13281e-07	-0.84645	-1.38498
121415089	chr12:121415089:T:TC	2.78338e-07	-0.969988	-1.37971
121415361	chr12:121415361:T:C	3.55816e-07	-0.718625	-1.38549
121415367	chr12:121415367:T:C	7.16891e-07	-2.2364e-10	-1.40361
121415412	chr12:121415412:C:T	7.22457e-07	-2.2364e-10	-1.39587
121415570	chr12:121415570:T:C	1.47421e-07	-1.58181	-1.40343
121416797	chr12:121416797:C:A	1.24552e-06	0.545758	-1.39698
121418115	chr12:121418115:G:A	1.20135e-06	-0.887325	-7.29212e-10
121418456	chr12:121418456:T:C	7.2032e-07	-2.2364e-10	-1.39883
121418897	chr12:121418897:G:T	7.41645e-07	-2.2364e-10	-1.36966
121418926	chr12:121418926:C:T	9.6064e-07	-2.2364e-10	-1.11093
121419018	chr12:121419018:A:G	1.11918e-06	0.431379	-1.38956
121419085	chr12:121419085:CTAA:C	3.73172e-06	-2.2364e-10	0.246095
121419336	chr12:121419336:G:A	1.07247e-06	-2.2364e-10	-1.00081
121419610	chr12:121419610:G:C	3.97119e-06	-0.237017	0.545309
121420405	chr12:121420405:A:T	1.09322e-06	0.406591	-1.38824
121421197	chr12:121421197:A:G	3.84343e-06	-0.120196	0.395786
121421488	chr12:121421488:G:A	1.81607e-06	-0.474096	-7.29212e-10
121422041	chr12:121422041:A:C	3.21089e-07	-0.836312	-1.3705
121422074	chr12:121422074:T:C	3.12672e-06	-2.2364e-10	0.0692116
121422116	chr12:121422116:C:T	1.1188e-06	0.435054	-1.39357
121422454	chr12:121422454:C:T	1.03381e-06	-1.03752	-7.29212e-10
121422518	chr12:121422518:G:A	9.19487e-07	-2.2364e-10	-1.15471
121422544	chr12:121422544:C:T	9.96319e-07	-2.2364e-10	-1.07446
121423621	chr12:121423621:C:A	1.016e-06	0.335845	-1.39075
121424268	chr12:121424268:T:C	1.15791e-06	0.468569	-1.39273
121424434	chr12:121424434:A:G	1.14364e-06	-2.2364e-10	-0.936559
121424452	chr12:121424452:C:T	1.1374e-06	-2.2364e-10	-0.94203
121425490	chr12:121425490:G:A	1.08618e-06	0.404573	-1.39268
121425583	chr12:121425583:GTT:G	3.37474e-07	-0.813385	-1.34366
121425809	chr12:121425809:C:T	7.55761e-07	-2.2364e-10	-1.3508
121425889	chr12:121425889:C:T	9.23303e-07	-2.2364e-10	-1.15057
121425979	chr12:121425979:G:A	1.10533e-06	0.235877	-1.2065
121426120	chr12:121426120:C:G	7.51386e-07	-2.2364e-10	-1.35661
121426765	chr12:121426765:A:C	7.90786e-07	-2.2364e-10	-1.3055
121427057	chr12:121427057:T:C	1.00508e-06	-2.2364e-10	-1.0657
121427374	chr12:121427374:T:C	8.76924e-07	-2.2364e-10	-1.20211
121427440	chr12:121427440:G:C	1.73844e-06	-0.147263	-0.370521
121427498	chr12:121427498:T:C	1.40677e-07	-1.62893	-1.40314
121427671	chr12:121427671:C:G	1.11067e-06	0.419306	-1.38512
121427720	chr12:121427720:TC:T	3.16358e-07	-0.842292	-1.37936
121428062	chr12:121428062:C:T	3.39606e-07	-0.75419	-1.39655
121428279	chr12:121428279:G:A	7.93377e-07	-2.2364e-10	-1.30223
121428454	chr12:121428454:T:C	4.05191e-06	0.328414	-7.29212e-10
121428481	chr12:121428481:TAATTA:T	5.35806e-06	0.178043	0.429786
121429043	chr12:121429043:G:A	7.15985e-07	-2.2364e-10	-1.40487
121429058	chr12:121429058:C:T	1.16288e-06	-2.2364e-10	-0.919873
121429454	chr12:121429454:A:C	1.43777e-06	0.690631	-1.39831
121429689	chr12:121429689:G:A	5.27829e-06	0.139096	0.453733
121429890	chr12:121429890:T:C	9.52414e-07	-2.2364e-10	-1.11953
121430129	chr12:121430129:A:G	7.20975e-07	-2.2364e-10	-1.39793
121430537	chr12:121430537:C:T	7.79606e-07	0.0541955	-1.37394
121431162	chr12:121431162:G:A	8.73637e-07	-2.2364e-10	-1.20586
121431734	chr12:121431734:T:G	4.491e-07	-1.31285	-0.558438
121431741	chr12:121431741:C:A	7.97284e-07	-2.2364e-10	-1.29732
121431753	chr12:121431753:G:A	7.57787e-07	-2.2364e-10	-1.34813
121431953	chr12:121431953:G:A	8.03223e-07	-2.2364e-10	-1.2899
121432101	chr12:121432101:T:A	3.20131e-07	-0.809344	-1.40046
121432122	chr12:121432122:T:TC	9.96777e-07	-1.074	-7.29212e-10
121432263	chr12:121432263:C:T	6.03777e-07	-1.57532	-7.29212e-10
121432268	chr12:121432268:T:A	9.89982e-07	-1.08084	-7.29212e-10
121432736	chr12:121432736:C:T	2.9057e-07	-0.941482	-1.3652
121433311	chr12:121433311:G:A	1.15106e-06	-0.93009	-7.29212e-10
121433901	chr12:121433901:C:T	3.09673e-07	-0.845986	-1.39703
121433905	chr12:121433905:C:T	8.23739e-07	-2.2364e-10	-1.26468
121433917	chr12:121433917:T:G	7.16125e-07	-2.2364e-10	-1.40468
121433989	chr12:121433989:A:T	8.67562e-07	-2.2364e-10	-1.21284
121434096	chr12:121434096:T:C	2.49049e-07	-1.35726	-1.10361
121434100	chr12:121434100:T:C	3.33067e-07	-0.770752	-1.39943
121434161	chr12:121434161:CAG:C	1.00615e-06	-2.2364e-10	-1.06464
121434262	chr12:121434262:G:A	7.94378e-07	-2.2364e-10	-1.30097
121434684	chr12:121434684:G:A	3.00491e-07	-0.873913	-1.3992
121434758	chr12:121434758:C:T	8.14261e-07	-2.2364e-10	-1.27625
121434889	chr12:121434889:G:A	3.11853e-06	-2.2364e-10	0.0665893
121434954	chr12:121434954:G:C	1.01195e-06	-1.05889	-7.29212e-10
121435813	chr12:121435813:G:C	3.17074e-07	-0.819575	-1.39982
121435983	chr12:121435983:A:G	3.55373e-07	-0.709635	-1.39573
121436216	chr12:121436216:C:T	3.31612e-07	-0.789761	-1.3848
121436377	chr12:121436377:T:C	3.21315e-07	-0.898894	-1.30721
121436381	chr12:121436381:C:T	1.0924e-06	-2.2364e-10	-0.982398
121436427	chr12:121436427:G:A	7.8706e-07	-2.2364e-10	-1.31022
121436587	chr12:121436587:T:C	2.54747e-06	-2.2364e-10	-0.135674
121436823	chr12:121436823:A:G	7.16698e-07	-2.2364e-10	-1.40387
121436860	chr12:121436860:G:A	9.55201e-07	-2.2364e-10	-1.11661
121437200	chr12:121437200:A:C	1.76358e-06	-2.2364e-10	-0.50343
121437216	chr12:121437216:G:A	7.16738e-07	-2.2364e-10	-1.40382
121437260	chr12:121437260:A:G	1.08442e-06	-2.2364e-10	-0.989728
121437325	chr12:121437325:C:T	7.9396e-07	-2.2364e-10	-1.3015
121437979	chr12:121437979:C:T	2.71132e-06	-2.2364e-10	-0.0733399
121437998	chr12:121437998:A:G	2.17422e-06	-2.2364e-10	-0.294105
121438122	chr12:121438122:C:G	3.28953e-07	-0.789644	-1.39297
121438755	chr12:121438755:T:C	3.57859e-07	-0.980146	-1.11825
121439063	chr12:121439063:G:A	3.24146e-07	-0.808094	-1.38924
121439160	chr12:121439160:G:A	7.20155e-07	-2.2364e-10	-1.39906
121439270	chr12:121439270:G:A	8.65987e-07	-1.21466	-7.29212e-10
121439306	chr12:121439306:C:T	1.41295e-06	-2.2364e-10	-0.725097
121439470	chr12:121439470:G:T	2.95722e-07	-0.895405	-1.3937
121439643	chr12:121439643:G:A	2.41684e-06	-2.2364e-10	-0.188313
121439684	chr12:121439684:G:A	2.83236e-07	-0.95406	-1.37819
121439759	chr12:121439759:C:T	2.32909e-07	-1.12679	-1.4011
121439936	chr12:121439936:G:A	7.71283e-07	-2.2364e-10	-1.33047
121440856	chr12:121440856:C:T	2.94571e-07	-0.890407	-1.4026
121440904	chr12:121440904:C:A	7.89679e-07	-2.2364e-10	-1.3069
121441008	chr12:121441008:G:A	7.92338e-07	-2.2364e-10	-1.30354
121441347	chr12:121441347:C:T	9.43833e-07	-2.2364e-10	-1.12858
121441703	chr12:121441703:G:A	7.97811e-07	-2.2364e-10	-1.29666
121441899	chr12:121441899:C:A	3.12137e-07	-0.836393	-1.39869
121442267	chr12:121442267:G:A	7.63541e-07	-2.2364e-10	-1.34056
121442717	chr12:121442717:G:A	3.18496e-07	-0.816156	-1.39876
121443082	chr12:121443082:T:TG	1.23284e-06	0.539438	-1.40089
121443097	chr12:121443097:C:T	5.44573e-06	0.624059	-7.29212e-10
121443420	chr12:121443420:A:G	2.15518e-07	-1.20249	-1.40299
121443988	chr12:121443988:C:T	3.64669e-06	-2.2364e-10	0.223046
121444045	chr12:121444045:G:A	2.24241e-07	-1.16285	-1.40295
121444295	chr12:121444295:T:G	2.72889e-07	-0.973268	-1.3962
121444510	chr12:121444510:G:A	7.92338e-07	-2.2364e-10	-1.30354
121444569	chr12:121444569:G:A	1.02805e-06	-1.04311	-7.29212e-10
121444607	chr12:121444607:C:T	1.37269e-06	-2.2364e-10	-0.754001
121444858	chr12:121444858:G:C	2.94006e-07	-0.898917	-1.39601
121444920	chr12:121444920:G:A	2.87128e-07	-0.919103	-1.3995
121444929	chr12:121444929:G:A	1.24438e-06	-2.2364e-10	-0.852134
121444974	chr12:121444974:T:C	3.05854e-07	-0.858177	-1.39724
121445466	chr12:121445466:G:A	7.56579e-07	-2.2364e-10	-1.34972
121445515	chr12:121445515:C:A	2.61483e-07	-1.04044	-1.37171
121445727	chr12:121445727:A:G	7.60319e-07	-2.2364e-10	-1.34479
121445839	chr12:121445839:C:T	2.96192e-07	-0.937458	-1.35006
121446011	chr12:121446011:G:A	8.91518e-07	-2.2364e-10	-1.1856
121446093	chr12:121446093:C:T	7.54777e-07	-2.2364e-10	-1.35211
121446330	chr12:121446330:A:G	1.41217e-07	-1.62697	-1.40126
121446544	chr12:121446544:G:A	2.00763e-07	-1.33513	-1.34127
121446546	chr12:121446546:G:A	1.31148e-06	-0.799615	-7.29212e-10
121446690	chr12:121446690:T:C	1.14727e-06	-2.2364e-10	-0.933388
121446911	chr12:121446911:A:G	8.02473e-07	-2.2364e-10	-1.29083
121447109	chr12:121447109:A:G	1.00027e-06	-2.2364e-10	-1.0705
121447193	chr12:121447193:A:T	2.37111e-06	-2.2364e-10	-0.207416
121447574	chr12:121447574:A:C	9.62514e-07	-2.2364e-10	-1.10898
121447625	chr12:121447625:G:A	1.27045e-06	-2.2364e-10	-0.831401
121447672	chr12:121447672:A:G	7.65421e-07	-2.2364e-10	-1.3381
121447949	chr12:121447949:G:A	7.44622e-07	-2.2364e-10	-1.36565
121448123	chr12:121448123:A:G	1.49879e-06	0.0975565	-0.763672
121448459	chr12:121448459:G:A	3.02637e-07	-0.950864	-1.31513
121449821	chr12:121449821:G:A	9.58147e-07	-2.2364e-10	-1.11353
121449944	chr12:121449944:C:T	9.28878e-07	-2.2364e-10	-1.14455
121450000	chr12:121450000:C:G	1.74166e-06	-2.2364e-10	-0.515935
121450082	chr12:121450082:G:A	8.53338e-06	-2.2364e-10	1.07321
121450213	chr12:121450213:C:T	9.23798e-07	-2.2364e-10	-1.15004
121450352	chr12:121450352:T:A	9.36581e-07	-2.2364e-10	-1.13629
121450459	chr12:121450459:A:T	1.27412e-06	-2.2364e-10	-0.828518
121450498	chr12:121450498:A:C	9.6596e-07	-2.2364e-10	-1.10541
121450686	chr12:121450686:C:T	8.41561e-07	-2.2364e-10	-1.24327
121451076	chr12:121451076:A:G	1.5051e-06	-2.2364e-10	-0.661917
121451491	chr12:121451491:T:C	3.63505e-07	-0.70921	-1.37353
121451544	chr12:121451544:A:G	1.46608e-06	-2.2364e-10	-0.688185
121452342	chr12:121452342:C:A	1.03842e-06	-2.2364e-10	-1.03307
121452636	chr12:121452636:C:G	9.70722e-07	-2.2364e-10	-1.10049
121453616	chr12:121453616:G:A	3.12703e-07	-0.837749	-1.39553
121453961	chr12:121453961:C:A	7.25563e-07	-2.2364e-10	-1.39158
121454063	chr12:121454063:G:A	1.55793e-06	-2.2364e-10	-0.627417
121454191	chr12:121454191:C:T	3.31139e-07	-0.772136	-1.40386
121454422	chr12:121454422:GC:G	2.42549e-06	-0.184739	-7.29212e-10
121454983	chr12:121454983:A:G	1.50734e-07	-1.60153	-1.36148
121455053	chr12:121455053:G:A	9.01888e-06	-2.2364e-10	1.12855
121455181	chr12:121455181:C:G	1.80865e-06	0.270104	-0.748299
121455217	chr12:121455217:G:A	3.43702e-07	-0.747148	-1.39161
121455242	chr12:121455242:C:T	8.26128e-07	-2.2364e-10	-1.26178
121455745	chr12:121455745:C:T	8.21106e-07	-2.2364e-10	-1.26788
121455788	chr12:121455788:C:A	1.43851e-06	-2.2364e-10	-0.707165
121455837	chr12:121455837:C:T	8.73762e-07	-2.2364e-10	-1.20572
121455967	chr12:121455967:G:A	3.64378e-07	-0.682786	-1.39755
121456462	chr12:121456462:T:C	7.3869e-07	-2.2364e-10	-1.37365
121456682	chr12:121456682:G:A	1.6148e-06	-2.2364e-10	-0.591564
121456753	chr12:121456753:C:G	8.5857e-07	-2.2364e-10	-1.22326
121457055	chr12:121457055:C:T	1.45603e-06	-0.69506	-7.29212e-10
121457309	chr12:121457309:C:T	7.45032e-07	-2.2364e-10	-1.3651
121457323	chr12:121457323:G:A	1.28388e-06	0.093681	-0.914571
121457495	chr12:121457495:C:T	7.24777e-07	-2.2364e-10	-1.39267
121457627	chr12:121457627:CCAGA:C	8.07936e-07	-2.2364e-10	-1.28405
121458602	chr12:121458602:G:C	2.14021e-06	0.403677	-0.713549
121458835	chr12:121458835:C:A	7.35774e-07	-2.2364e-10	-1.37761
121458849	chr12:121458849:A:G	2.65276e-06	-2.2364e-10	-0.0951749
121458853	chr12:121458853:C:T	7.18502e-07	-2.2364e-10	-1.40136
121458854	chr12:121458854:A:G	2.32514e-07	-1.177	-1.35258
121459295	chr12:121459295:C:T	3.97592e-07	-0.609045	-1.38406
121459454	chr12:121459454:T:TG	1.84697e-07	-1.56739	-1.19242
121459489	chr12:121459489:C:T	7.85455e-07	-2.2364e-10	-1.31227
121460169	chr12:121460169:T:C	7.16306e-07	-2.2364e-10	-1.40442
121460410	chr12:121460410:T:G	9.08305e-07	-2.2364e-10	-1.16695
121460430	chr12:121460430:G:A	9.80735e-07	-2.2364e-10	-1.09023
121460596	chr12:121460596:C:T	6.21658e-07	-1.54614	-7.29212e-10
121460970	chr12:121460970:G:A	1.21534e-06	-0.875752	-7.29212e-10
121461233	chr12:121461233:G:A	1.30289e-06	0.122464	-0.928651
121461563	chr12:121461563:T:C	2.72417e-06	-2.2364e-10	-0.0686108
121461694	chr12:121461694:G:C	9.08215e-07	-2.2364e-10	-1.16705
121461724	chr12:121461724:C:T	9.04301e-07	-2.2364e-10	-1.17137
121461843	chr12:121461843:C:G	7.79358e-07	-2.2364e-10	-1.32006
121462102	chr12:121462102:C:T	8.89208e-07	-2.2364e-10	-1.1882
121462197	chr12:121462197:T:C	3.98367e-07	-0.590382	-1.40077
121462269	chr12:121462269:AAC:A	6.44397e-06	-2.2364e-10	0.79237
121463025	chr12:121463025:A:G	1.97377e-05	1.91176	-7.29212e-10
121463436	chr12:121463436:G:A	7.44047e-07	-2.2364e-10	-1.36643
121463452	chr12:121463452:C:T	4.29793e-07	-0.556476	-1.35875
121463455	chr12:121463455:G:C	7.37168e-07	-2.2364e-10	-1.37571
121464067	chr12:121464067:A:AT	7.20594e-07	-2.2364e-10	-1.39845
121464159	chr12:121464159:G:C	7.67243e-07	-2.2364e-10	-1.33573
121464229	chr12:121464229:A:T	9.21374e-07	-2.2364e-10	-1.15266
121464511	chr12:121464511:G:A	2.72535e-06	-2.2364e-10	-0.068177
121464605	chr12:121464605:C:T	8.91426e-07	-2.2364e-10	-1.18571
121464828	chr12:121464828:G:A	4.43745e-07	-0.524545	-1.35873
121464922	chr12:121464922:T:C	1.41301e-07	-1.62502	-1.40262
121465435	chr12:121465435:T:C	8.06252e-07	-2.2364e-10	-1.28613
121465812	chr12:121465812:T:G	1.6548e-06	-2.2364e-10	-0.567096
121465903	chr12:121465903:G:T	1.65238e-06	-2.2364e-10	-0.56856
121465965	chr12:121465965:C:T	8.38825e-07	-2.2364e-10	-1.24653
121466567	chr12:121466567:G:A	7.16597e-07	-2.2364e-10	-1.40402
121466693	chr12:121466693:C:T	7.39055e-07	-2.2364e-10	-1.37316
121466722	chr12:121466722:C:G	8.49113e-07	-2.2364e-10	-1.23434
121467876	chr12:121467876:C:T	7.19728e-07	-2.2364e-10	-1.39966
121468183	chr12:121468183:T:A	1.49231e-06	-0.670448	-7.29212e-10
121468361	chr12:121468361:G:C	1.50246e-06	-0.663672	-7.29212e-10
121468544	chr12:121468544:T:C	9.37896e-07	-2.2364e-10	-1.13489
121468717	chr12:121468717:G:A	9.23033e-07	-2.2364e-10	-1.15086
121468908	chr12:121468908:C:CCT	1.44711e-07	-1.59887	-1.40491
121469083	chr12:121469083:G:C	4.27826e-07	-0.567404	-1.35241
121469533	chr12:121469533:A:G	1.96312e-07	-1.29585	-1.40297
121470013	chr12:121470013:C:A	8.97723e-07	-2.2364e-10	-1.17867
121470298	chr12:121470298:T:C	9.00463e-07	-2.2364e-10	-1.17562
121470706	chr12:121470706:A:G	4.96633e-07	-0.380876	-1.3898
121471090	chr12:121471090:G:C	7.31542e-07	-2.2364e-10	-1.38337
121471525	chr12:121471525:G:A	6.41124e-07	-1.51531	-7.29212e-10
121471770	chr12:121471770:T:C	4.32827e-07	-0.653586	-1.2546
121472736	chr12:121472736:T:C	8.68047e-07	-2.2364e-10	-1.21228
121472993	chr12:121472993:T:C	7.79363e-07	-2.2364e-10	-1.32005
121473040	chr12:121473040:C:T	7.63622e-07	-2.2364e-10	-1.34046
121473161	chr12:121473161:C:T	1.44994e-06	-0.699251	-7.29212e-10
121473492	chr12:121473492:G:A	9.03203e-07	-2.2364e-10	-1.17258
121473865	chr12:121473865:G:A	2.281e-06	-2.2364e-10	-0.246159
121474240	chr12:121474240:A:G	1.96562e-07	-1.45355	-1.244
121474459	chr12:121474459:TG:T	7.45409e-07	-2.2364e-10	-1.3646
121474768	chr12:121474768:A:G	7.71033e-07	-2.2364e-10	-1.3308
121474998	chr12:121474998:T:C	1.02206e-06	-2.2364e-10	-1.04896
121475756	chr12:121475756:T:A	4.12317e-07	-0.779518	-1.17722
121475891	chr12:121475891:C:T	9.38864e-07	-2.2364e-10	-1.13386
121476487	chr12:121476487:A:T	7.5755e-07	-2.2364e-10	-1.34844
121476680	chr12:121476680:G:A	8.58853e-07	-2.2364e-10	-1.22293
121476954	chr12:121476954:G:A	3.00026e-06	0.0279253	-7.29212e-10
121476973	chr12:121476973:C:A	9.5156e-07	-2.2364e-10	-1.12043
121477005	chr12:121477005:T:A	2.99754e-07	-1.03868	-1.23689
121477527	chr12:121477527:G:C	4.1391e-06	-2.2364e-10	0.349705
121477545	chr12:121477545:A:G	7.21341e-07	-2.2364e-10	-1.39742
121477647	chr12:121477647:G:A	7.6898e-07	-2.2364e-10	-1.33346
121477655	chr12:121477655:G:T	1.01887e-06	-2.2364e-10	-1.05208
121477671	chr12:121477671:G:A	2.79538e-07	-0.992948	-1.35244
```
