## Supplementary material for "Characterization of shared and ancestry-specific signals driving complex traits using multi-ancestry fine-mapping": susiex_nc3.cs80.snp

```
BP	SNP	PIP(CS1)	LogBF(CS1,Pop1)	LogBF(CS1,Pop2)
119778806	chr12:119778806:T:C	2.42001e-07	-1.42917	-1.17741
119779102	chr12:119779102:C:T	8.44974e-07	-2.2364e-10	-1.35621
119779342	chr12:119779342:G:A	1.20799e-06	-2.2364e-10	-0.998803
119779682	chr12:119779682:CAG:C	8.06173e-07	-2.2364e-10	-1.40322
119779928	chr12:119779928:G:T	2.36829e-07	-1.61917	-1.00901
119780035	chr12:119780035:C:T	2.92576e-07	-1.42043	-0.996367
119780149	chr12:119780149:T:C	2.06965e-07	-1.49527	-1.26769
119780304	chr12:119780304:G:A	2.3732e-06	-2.2364e-10	-0.323524
119780857	chr12:119780857:C:G	1.80794e-06	-2.2364e-10	-0.595574
119781260	chr12:119781260:G:A	2.86117e-07	-1.44771	-0.991408
119781966	chr12:119781966:GC:G	1.06979e-06	-2.2364e-10	-1.1203
119782108	chr12:119782108:T:C	3.168e-07	-1.59437	-0.742874
119782785	chr12:119782785:C:T	2.34073e-07	-1.46653	-1.17335
119783648	chr12:119783648:G:A	2.74403e-07	-1.43624	-1.04468
119783738	chr12:119783738:C:T	2.43522e-06	-2.2364e-10	-0.297724
119783832	chr12:119783832:C:T	2.20021e-07	-1.38089	-1.3209
119784452	chr12:119784452:G:A	8.44974e-07	-2.2364e-10	-1.35621
119785518	chr12:119785518:T:G	3.19134e-07	-1.47135	-0.858551
119785643	chr12:119785643:A:T	1.27363e-06	-2.2364e-10	-0.945888
119785757	chr12:119785757:T:G	9.41257e-07	-2.2364e-10	-1.2483
119785964	chr12:119785964:T:G	3.70006e-07	-1.45641	-0.72559
119785978	chr12:119785978:C:T	2.52466e-06	-2.2364e-10	-0.261658
119786320	chr12:119786320:A:T	9.00958e-06	-2.2364e-10	1.01053
119786421	chr12:119786421:G:C	3.85984e-07	-1.44522	-0.694502
119786547	chr12:119786547:T:C	3.07846e-07	-1.44938	-0.916532
119787115	chr12:119787115:C:T	2.45269e-06	-2.2364e-10	-0.290576
119787185	chr12:119787185:A:G	2.63385e-07	-1.41749	-1.10441
119787648	chr12:119787648:A:G	3.32339e-07	-1.36276	-0.926602
119787717	chr12:119787717:T:C	3.48458e-07	-1.46633	-0.775673
119787981	chr12:119787981:C:T	8.16193e-07	-2.2364e-10	-1.39087
119788196	chr12:119788196:C:T	8.71492e-07	-2.2364e-10	-1.32531
119788238	chr12:119788238:A:AC	9.9281e-07	-2.2364e-10	-1.19498
119788269	chr12:119788269:A:G	4.07152e-07	-1.46633	-0.620002
119788408	chr12:119788408:G:C	1.07985e-06	-2.2364e-10	-1.11094
119788451	chr12:119788451:T:C	1.0821e-06	-2.2364e-10	-1.10886
119788593	chr12:119788593:G:C	8.35095e-07	-2.2364e-10	-1.36797
119789114	chr12:119789114:C:T	2.25969e-06	-2.2364e-10	-0.372533
119789119	chr12:119789119:A:G	4.12256e-07	-1.46081	-0.613068
119789206	chr12:119789206:A:G	1.07985e-06	-2.2364e-10	-1.11094
119789526	chr12:119789526:T:C	1.04825e-06	-2.2364e-10	-1.14064
119789578	chr12:119789578:A:C	3.02439e-07	-1.43473	-0.948905
119789614	chr12:119789614:A:T	8.58568e-07	-2.2364e-10	-1.34025
119789616	chr12:119789616:G:A	2.88997e-07	-1.4417	-0.987398
119789731	chr12:119789731:G:A	1.5775e-06	-2.2364e-10	-0.731921
119789743	chr12:119789743:C:T	2.72611e-07	-1.43857	-1.04891
119789758	chr12:119789758:G:A	1.05014e-06	-2.2364e-10	-1.13884
119790006	chr12:119790006:A:G	3.0498e-07	-1.45428	-0.920997
119790010	chr12:119790010:G:A	2.92318e-07	-1.45273	-0.964945
119790089	chr12:119790089:C:A	8.1977e-06	0.91609	-7.29212e-10
119790394	chr12:119790394:T:C	8.32996e-07	-2.2364e-10	-1.37049
119790452	chr12:119790452:T:C	8.11222e-07	-2.2364e-10	-1.39698
119790718	chr12:119790718:TA:T	2.16658e-06	-2.2364e-10	-0.414611
119790740	chr12:119790740:T:C	3.8332e-07	-1.40929	-0.737358
119790899	chr12:119790899:T:C	3.01236e-07	-1.44096	-0.946667
119790988	chr12:119790988:T:C	3.80601e-07	-1.40059	-0.753172
119791438	chr12:119791438:T:C	8.11222e-07	-2.2364e-10	-1.39698
119791867	chr12:119791867:G:A	1.46516e-06	-2.2364e-10	-0.805799
119791876	chr12:119791876:T:C	7.23673e-07	-1.51118	-7.29212e-10
119792019	chr12:119792019:T:A	8.32561e-07	-2.2364e-10	-1.37101
119792325	chr12:119792325:G:GCC	7.31664e-07	-1.5002	-7.29212e-10
119792703	chr12:119792703:A:G	8.30049e-07	-2.2364e-10	-1.37403
119792882	chr12:119792882:A:C	8.38406e-07	-2.2364e-10	-1.36402
119792895	chr12:119792895:G:C	7.73168e-07	-1.44502	-7.29212e-10
119792905	chr12:119792905:T:C	3.7243e-07	-1.62887	-0.546604
119792939	chr12:119792939:C:T	3.37701e-06	-2.2364e-10	0.0292292
119793275	chr12:119793275:C:T	2.47084e-07	-1.51289	-1.0729
119793293	chr12:119793293:C:CT	9.21345e-07	-1.26968	-7.29212e-10
119793601	chr12:119793601:A:T	9.9115e-07	-2.2364e-10	-1.19665
119793849	chr12:119793849:T:C	8.30049e-07	-2.2364e-10	-1.37403
119794457	chr12:119794457:T:C	9.18251e-07	-2.2364e-10	-1.27305
119794458	chr12:119794458:G:A	8.42652e-07	-2.2364e-10	-1.35896
119794663	chr12:119794663:A:G	3.52458e-07	-1.39613	-0.834453
119794667	chr12:119794667:G:A	8.4058e-07	-2.2364e-10	-1.36143
119794751	chr12:119794751:CG:TG	1.12612e-06	-2.2364e-10	-1.06898
119794769	chr12:119794769:G:A	9.74332e-07	-2.2364e-10	-1.21377
119794842	chr12:119794842:A:G	9.65418e-07	-2.2364e-10	-1.22296
119794981	chr12:119794981:G:A	3.38479e-07	-1.62273	-0.648323
119795147	chr12:119795147:C:T	8.29919e-07	-2.2364e-10	-1.37419
119795148	chr12:119795148:G:A	6.99633e-07	-1.54496	-7.29212e-10
119795177	chr12:119795177:T:C	8.32672e-07	-2.2364e-10	-1.37088
119795349	chr12:119795349:C:T	8.30964e-07	-2.2364e-10	-1.37293
119795366	chr12:119795366:A:G	9.7588e-07	-2.2364e-10	-1.21218
119795442	chr12:119795442:T:C	8.32439e-07	-2.2364e-10	-1.37116
119795469	chr12:119795469:C:T	8.33198e-07	-2.2364e-10	-1.37025
119795526	chr12:119795526:C:A	8.32672e-07	-2.2364e-10	-1.37088
119795797	chr12:119795797:T:C	2.93264e-07	-1.0298	-1.38464
119796067	chr12:119796067:C:T	2.45881e-06	-2.2364e-10	-0.288083
119796128	chr12:119796128:C:T	1.50345e-06	-2.2364e-10	-0.78
119796224	chr12:119796224:G:A	1.04303e-06	-2.2364e-10	-1.14563
119796337	chr12:119796337:A:T	2.91791e-07	-1.04005	-1.37943
119796424	chr12:119796424:T:C	3.05136e-07	-0.989666	-1.38509
119796572	chr12:119796572:G:C	4.12471e-07	-1.35024	-0.723115
119796665	chr12:119796665:C:T	3.22281e-07	-0.916531	-1.40357
119797066	chr12:119797066:A:G	3.13068e-07	-1.21638	-1.13272
119798336	chr12:119798336:G:A	8.167e-07	-2.2364e-10	-1.39025
119798678	chr12:119798678:T:C	2.01255e-07	-1.60292	-1.18803
119798950	chr12:119798950:T:C	3.66833e-07	-1.14563	-1.04498
119799501	chr12:119799501:T:C	1.03779e-06	-1.15067	-7.29212e-10
119799987	chr12:119799987:C:T	2.45085e-07	-1.2579	-1.33602
119800038	chr12:119800038:C:G	4.07792e-07	-1.60384	-0.480925
119800470	chr12:119800470:A:C	1.20081e-06	-2.2364e-10	-1.00476
119800693	chr12:119800693:C:T	3.55086e-07	-0.829044	-1.39411
119801493	chr12:119801493:C:T	8.16885e-07	-2.2364e-10	-1.39002
119802128	chr12:119802128:A:G	1.02365e-06	-2.2364e-10	-1.16439
119803760	chr12:119803760:T:A	9.27086e-07	-2.2364e-10	-1.26347
119804081	chr12:119804081:CAAAT:C	8.04861e-07	-2.2364e-10	-1.40485
119804210	chr12:119804210:C:G	3.01882e-07	-1.44264	-0.942846
119804458	chr12:119804458:C:T	3.31988e-07	-1.18262	-1.10779
119804513	chr12:119804513:GC:G	1.69405e-07	-1.56525	-1.39797
119804518	chr12:119804518:C:CA	1.68184e-07	-1.57257	-1.39789
119804863	chr12:119804863:G:A	1.75724e-06	-2.2364e-10	-0.624019
119805041	chr12:119805041:A:G	1.69514e-07	-1.62812	-1.33446
119805261	chr12:119805261:C:G	1.74434e-07	-1.62728	-1.30669
119805656	chr12:119805656:T:C	3.88012e-07	-1.29052	-0.84396
119805695	chr12:119805695:A:G	1.67779e-07	-1.59273	-1.38014
119806303	chr12:119806303:G:T	1.32065e-06	-0.909641	-7.29212e-10
119806508	chr12:119806508:A:T	4.18981e-07	-1.05666	-1.00103
119806999	chr12:119806999:C:T	3.13697e-07	-1.41019	-0.936898
119807316	chr12:119807316:A:C	6.49525e-07	-1.61928	-7.29212e-10
119807541	chr12:119807541:G:A	8.05708e-07	-2.2364e-10	-1.4038
119807791	chr12:119807791:G:A	1.69577e-07	-1.62255	-1.33966
119807840	chr12:119807840:A:T	2.35329e-07	-1.5497	-1.08483
119809022	chr12:119809022:T:C	8.06522e-07	-2.2364e-10	-1.40279
119809173	chr12:119809173:G:A	1.06433e-06	-2.2364e-10	-1.12542
119809340	chr12:119809340:T:C	6.79352e-07	-1.57438	-7.29212e-10
119809647	chr12:119809647:G:A	1.09066e-06	-2.2364e-10	-1.10098
119810837	chr12:119810837:T:C	1.33244e-06	-2.2364e-10	-0.900748
119811222	chr12:119811222:G:A	1.44199e-05	1.48085	-7.29212e-10
119811585	chr12:119811585:T:A	8.57131e-07	-2.2364e-10	-1.34193
119811735	chr12:119811735:C:T	9.40331e-07	-2.2364e-10	-1.24929
119811846	chr12:119811846:A:C	9.40278e-07	-2.2364e-10	-1.24934
119812173	chr12:119812173:T:C	1.63642e-07	-1.61763	-1.3802
119812399	chr12:119812399:C:T	8.81871e-07	-2.2364e-10	-1.31347
119812629	chr12:119812629:G:A	1.73819e-07	-1.62888	-1.30862
119812701	chr12:119812701:A:G	1.99849e-07	-1.62331	-1.17464
119813254	chr12:119813254:C:T	6.70701e-07	-1.58719	-7.29212e-10
119813576	chr12:119813576:A:G	2.45235e-07	-1.62086	-0.972437
119813871	chr12:119813871:G:A	1.0664e-06	-2.2364e-10	-1.12347
119814471	chr12:119814471:C:T	1.0611e-06	-2.2364e-10	-1.12845
119814992	chr12:119814992:C:T	1.71039e-07	-1.60257	-1.35106
119815066	chr12:119815066:G:A	1.70774e-07	-1.62358	-1.33159
119815245	chr12:119815245:A:AT	1.25221e-06	-2.2364e-10	-0.962854
119815336	chr12:119815336:G:GGCCA	1.47209e-06	-2.2364e-10	-0.801082
119815581	chr12:119815581:C:T	1.14003e-06	-2.2364e-10	-1.05671
119815649	chr12:119815649:C:T	1.61467e-07	-1.62895	-1.38227
119815854	chr12:119815854:G:A	1.74244e-07	-1.62967	-1.30539
119815915	chr12:119815915:G:A	1.07211e-06	-2.2364e-10	-1.11813
119816341	chr12:119816341:C:T	6.68905e-07	-1.58988	-7.29212e-10
119816532	chr12:119816532:C:T	8.2466e-07	-2.2364e-10	-1.38055
119816640	chr12:119816640:C:T	1.10144e-06	-2.2364e-10	-1.09114
119817103	chr12:119817103:T:C	2.20983e-07	-1.62323	-1.0742
119817302	chr12:119817302:G:C	1.78904e-07	-1.62538	-1.28329
119817425	chr12:119817425:T:C	1.7566e-06	-2.2364e-10	-0.624382
119818355	chr12:119818355:A:G	1.15843e-06	-2.2364e-10	-1.04069
119818441	chr12:119818441:T:C	1.77353e-07	-1.62892	-1.28845
119818520	chr12:119818520:C:T	1.33279e-06	-2.2364e-10	-0.900488
119818549	chr12:119818549:G:C	6.64014e-07	-1.59722	-7.29212e-10
119818797	chr12:119818797:A:C	1.15855e-06	-2.2364e-10	-1.04059
119819078	chr12:119819078:G:A	1.9414e-07	-1.42532	-1.40162
119819362	chr12:119819362:T:G	1.60156e-07	-1.62505	-1.39432
119819485	chr12:119819485:T:C	1.19061e-06	-2.2364e-10	-1.0133
119819820	chr12:119819820:T:C	1.1322e-06	-2.2364e-10	-1.0636
119820109	chr12:119820109:G:A	1.34538e-06	-2.2364e-10	-0.891084
119820150	chr12:119820150:T:C	1.10805e-06	-2.2364e-10	-1.08516
119820357	chr12:119820357:C:G	1.13397e-06	-2.2364e-10	-1.06204
119820578	chr12:119820578:T:C	1.31798e-06	-2.2364e-10	-0.911659
119820611	chr12:119820611:G:A	1.26617e-06	-2.2364e-10	-0.951765
119821122	chr12:119821122:CCT:C	1.5997e-07	-1.61979	-1.40075
119822120	chr12:119822120:G:A	8.34982e-07	-2.2364e-10	-1.36811
119822737	chr12:119822737:T:C	4.40124e-06	-2.2364e-10	0.294124
119823061	chr12:119823061:C:T	8.04774e-07	-2.2364e-10	-1.40496
119823188	chr12:119823188:C:T	2.84771e-07	-1.62615	-0.817684
119823237	chr12:119823237:A:G	1.5972e-07	-1.62993	-1.39217
119823665	chr12:119823665:T:G	6.83317e-07	-1.56856	-7.29212e-10
119823907	chr12:119823907:G:A	8.04972e-07	-2.2364e-10	-1.40471
119824614	chr12:119824614:C:A	7.19776e-07	-1.60201	0.0854279
119824891	chr12:119824891:C:T	3.57113e-07	-1.21942	-0.998047
119825199	chr12:119825199:G:C	6.8374e-07	-1.56794	-7.29212e-10
119825852	chr12:119825852:G:C	2.99705e-07	-1.5295	-0.863215
119825929	chr12:119825929:G:A	8.05758e-07	-2.2364e-10	-1.40373
119825938	chr12:119825938:C:G	9.19055e-07	-1.5524	0.280232
119826479	chr12:119826479:G:C	9.89248e-07	-2.2364e-10	-1.19857
119826537	chr12:119826537:A:G	2.59982e-07	-1.62354	-0.911364
119826585	chr12:119826585:G:A	3.74314e-06	-2.2364e-10	0.132162
119826797	chr12:119826797:A:G	1.11813e-06	-1.55319	0.477088
119827357	chr12:119827357:T:C	9.2222e-07	-1.38796	0.119225
119828326	chr12:119828326:A:G	1.59718e-07	-1.63038	-1.39173
119828589	chr12:119828589:AG:A	7.98084e-07	-1.4133	-7.29212e-10
119828625	chr12:119828625:C:T	6.47998e-07	-1.62163	-7.29212e-10
119829487	chr12:119829487:A:G	2.52805e-07	-1.60354	-0.959354
119829564	chr12:119829564:C:T	1.22659e-06	-1.40198	0.418457
119829669	chr12:119829669:G:A	8.05999e-07	-2.2364e-10	-1.40344
119829887	chr12:119829887:A:C	2.62657e-07	-1.60646	-0.918214
119830606	chr12:119830606:AC:A	3.13917e-07	-0.949742	-1.39665
119830688	chr12:119830688:G:A	9.116e-07	-2.2364e-10	-1.28032
119830874	chr12:119830874:A:C	7.34632e-07	-1.49615	-7.29212e-10
119830915	chr12:119830915:G:A	9.18527e-07	-2.2364e-10	-1.27275
119831154	chr12:119831154:G:A	3.96488e-07	-1.1979	-0.914969
119831155	chr12:119831155:G:A	8.04971e-07	-2.2364e-10	-1.40471
119831732	chr12:119831732:G:A	1.03865e-06	-2.2364e-10	-1.14985
119832319	chr12:119832319:G:T	1.29307e-06	-1.5503	0.619553
119832356	chr12:119832356:T:C	6.42388e-07	-1.63033	-7.29212e-10
119832724	chr12:119832724:T:C	2.57412e-07	-1.60028	-0.944565
119832834	chr12:119832834:G:A	1.09802e-06	-1.57261	0.478353
119833296	chr12:119833296:T:A	2.55681e-07	-1.6122	-0.939389
119833533	chr12:119833533:T:C	1.2327e-06	-1.34252	0.363965
119833560	chr12:119833560:G:C	8.05118e-07	-2.2364e-10	-1.40453
119833592	chr12:119833592:C:G	1.71884e-07	-1.62949	-1.31921
119833807	chr12:119833807:T:C	1.75656e-07	-1.62859	-1.2984
119834926	chr12:119834926:C:G	8.05334e-07	-2.2364e-10	-1.40426
119835003	chr12:119835003:G:C	8.05126e-07	-2.2364e-10	-1.40452
119835027	chr12:119835027:C:T	1.69106e-07	-1.62588	-1.33911
119835321	chr12:119835321:T:C	8.08227e-07	-2.2364e-10	-1.40068
119836244	chr12:119836244:A:G	8.99195e-07	-2.2364e-10	-1.29402
119836519	chr12:119836519:T:C	3.12662e-07	-1.22007	-1.13032
119837276	chr12:119837276:T:C	9.36371e-07	-1.30444	0.0509323
119837424	chr12:119837424:T:C	1.3921e-06	-1.5503	0.69335
119838197	chr12:119838197:G:A	8.39163e-07	-2.2364e-10	-1.36311
119838216	chr12:119838216:G:T	1.74105e-07	-1.54429	-1.39157
119838262	chr12:119838262:A:G	1.61534e-07	-1.62342	-1.38738
119838394	chr12:119838394:G:T	1.83453e-07	-1.54553	-1.33802
119839618	chr12:119839618:C:G	1.53126e-06	-2.2364e-10	-0.761671
119839745	chr12:119839745:G:A	8.70989e-07	-2.2364e-10	-1.32589
119839794	chr12:119839794:A:G	2.642e-06	-2.2364e-10	-0.216227
119840437	chr12:119840437:T:C	3.44747e-07	-0.869316	-1.38339
119841445	chr12:119841445:A:T	1.43835e-06	-2.2364e-10	-0.824265
119842848	chr12:119842848:T:C	3.09551e-07	-1.59521	-0.765185
119843384	chr12:119843384:T:C	2.27328e-06	-2.2364e-10	-0.366537
119843472	chr12:119843472:T:C	1.15123e-06	-2.2364e-10	-1.04693
119843876	chr12:119843876:G:A	1.08042e-06	-2.2364e-10	-1.11041
119844269	chr12:119844269:G:A	1.22367e-06	-2.2364e-10	-0.985908
119844311	chr12:119844311:C:T	1.0957e-06	-2.2364e-10	-1.09637
119844543	chr12:119844543:G:A	7.32164e-07	-1.49951	-7.29212e-10
119844727	chr12:119844727:A:G	1.15148e-06	-2.2364e-10	-1.04671
119845043	chr12:119845043:C:T	1.60864e-06	-2.2364e-10	-0.712375
119845069	chr12:119845069:G:A	1.00719e-06	-2.2364e-10	-1.1806
119845427	chr12:119845427:C:T	4.79067e-07	-1.18775	-0.73593
119845498	chr12:119845498:C:T	8.18403e-07	-1.38816	-7.29212e-10
119845530	chr12:119845530:G:A	8.30134e-07	-2.2364e-10	-1.37393
119845807	chr12:119845807:G:A	3.27239e-07	-0.904979	-1.39985
119845863	chr12:119845863:C:T	1.39025e-06	-2.2364e-10	-0.858283
119846636	chr12:119846636:A:G	1.35722e-06	-1.08837	0.206045
119846917	chr12:119846917:TATCTA:T	1.09214e-06	-2.2364e-10	-1.09963
119847088	chr12:119847088:C:T	2.65793e-06	-2.2364e-10	-0.210214
119847282	chr12:119847282:C:G	7.24273e-06	0.792236	-7.29212e-10
119847331	chr12:119847331:C:T	9.95582e-07	-2.2364e-10	-1.19219
119847457	chr12:119847457:G:A	3.42464e-07	-0.876566	-1.38278
119847712	chr12:119847712:G:A	3.36345e-06	-2.2364e-10	0.0252038
119847853	chr12:119847853:T:C	8.08989e-07	-2.2364e-10	-1.39973
119847946	chr12:119847946:A:C	8.08742e-07	-2.2364e-10	-1.40004
119848388	chr12:119848388:C:T	2.02786e-07	-1.62718	-1.15619
119848426	chr12:119848426:T:C	1.37781e-06	-2.2364e-10	-0.867268
119848456	chr12:119848456:A:T	8.04761e-07	-2.2364e-10	-1.40497
119848607	chr12:119848607:G:A	1.05285e-06	-2.2364e-10	-1.13626
119848693	chr12:119848693:T:C	1.00043e-06	-2.2364e-10	-1.18733
119848813	chr12:119848813:C:G	8.44131e-07	-2.2364e-10	-1.35721
119848851	chr12:119848851:C:A	4.03656e-07	-1.39687	-0.698089
119849011	chr12:119849011:A:G	2.29174e-07	-1.28003	-1.38101
119849140	chr12:119849140:G:A	1.82635e-07	-1.48305	-1.40498
119849363	chr12:119849363:A:C	8.63168e-07	-2.2364e-10	-1.33491
119849488	chr12:119849488:G:A	8.76514e-07	-2.2364e-10	-1.31957
119849835	chr12:119849835:G:A	6.4496e-07	-1.62633	-7.29212e-10
119850238	chr12:119850238:C:T	8.63898e-07	-2.2364e-10	-1.33406
119851365	chr12:119851365:G:A	1.26334e-06	-0.954004	-7.29212e-10
119851775	chr12:119851775:G:A	8.3538e-07	-1.36763	-7.29212e-10
119851809	chr12:119851809:G:A	3.27953e-07	-1.62519	-0.677458
119852602	chr12:119852602:T:A	2.00531e-06	-0.491966	-7.29212e-10
119852914	chr12:119852914:T:C	2.97603e-07	-0.99511	-1.40465
119853203	chr12:119853203:TGTA:T	8.274e-07	-2.2364e-10	-1.37723
119853205	chr12:119853205:TAATC:T	4.4707e-07	-1.4573	-0.535506
119853534	chr12:119853534:C:A	2.37297e-06	-2.2364e-10	-0.32362
119853659	chr12:119853659:C:A	3.08532e-07	-1.62552	-0.738169
119853702	chr12:119853702:C:A	8.32945e-07	-2.2364e-10	-1.37055
119853878	chr12:119853878:T:A	8.67826e-07	-2.2364e-10	-1.32953
119854058	chr12:119854058:G:A	7.38556e-07	-1.49082	-7.29212e-10
119854362	chr12:119854362:C:G	3.72685e-07	-1.10467	-1.07011
119854404	chr12:119854404:A:G	2.1885e-07	-1.57525	-1.13188
119854623	chr12:119854623:T:C	2.11515e-06	-2.2364e-10	-0.438635
119854852	chr12:119854852:G:C	8.16671e-07	-1.39028	-7.29212e-10
119854885	chr12:119854885:G:A	8.25382e-07	-2.2364e-10	-1.37967
119855388	chr12:119855388:A:G	2.39222e-07	-1.50661	-1.11151
119855571	chr12:119855571:TCCTTC:T	6.36813e-07	-0.925905	-0.713138
119855886	chr12:119855886:C:T	1.35031e-06	-0.947086	0.059658
119855893	chr12:119855893:C:A	3.02153e-06	-2.2364e-10	-0.0820012
119855942	chr12:119855942:A:G	8.79279e-07	-2.2364e-10	-1.31642
119855945	chr12:119855945:A:G	2.42376e-07	-1.55728	-1.04775
119856044	chr12:119856044:C:T	7.72333e-06	0.856483	-7.29212e-10
119856742	chr12:119856742:TC:T	3.97061e-06	-2.2364e-10	0.191156
119856750	chr12:119856750:C:T	9.25967e-07	-2.2364e-10	-1.26468
119857257	chr12:119857257:C:T	5.31789e-07	-1.46361	-0.355666
119857294	chr12:119857294:A:C	1.36058e-06	-0.879853	-7.29212e-10
119857421	chr12:119857421:G:A	2.23061e-07	-1.2953	-1.39277
119857836	chr12:119857836:T:C	3.53203e-07	-1.50719	-0.721283
119857862	chr12:119857862:G:A	6.49238e-07	-1.61972	-7.29212e-10
119858380	chr12:119858380:T:G	3.32333e-07	-1.56732	-0.722059
119858507	chr12:119858507:ACT:A	1.14516e-06	-2.2364e-10	-1.05222
119858543	chr12:119858543:A:G	3.10714e-07	-1.58097	-0.775674
119858838	chr12:119858838:G:A	1.65343e-06	-0.684911	-7.29212e-10
119859028	chr12:119859028:T:C	9.36541e-07	-2.2364e-10	-1.25333
119859062	chr12:119859062:AG:A	5.06014e-07	-0.532774	-1.33618
119859659	chr12:119859659:A:G	1.08671e-06	-2.2364e-10	-1.10461
119859762	chr12:119859762:A:G	3.33401e-07	-1.58041	-0.705759
119859873	chr12:119859873:C:G	4.28579e-06	-2.2364e-10	0.267541
119859957	chr12:119859957:T:C	1.86631e-07	-1.48396	-1.38243
119859963	chr12:119859963:C:T	8.45812e-07	-2.2364e-10	-1.35522
119860131	chr12:119860131:A:G	3.35591e-07	-1.57357	-0.706058
119860277	chr12:119860277:T:C	3.61154e-07	-1.50479	-0.701423
119861536	chr12:119861536:G:A	2.21831e-07	-1.6146	-1.079
119862114	chr12:119862114:A:C	3.23002e-07	-1.56273	-0.755131
119862180	chr12:119862180:G:A	3.59115e-07	-1.54292	-0.668959
119862367	chr12:119862367:C:T	1.06792e-06	-2.2364e-10	-1.12205
119862521	chr12:119862521:A:C	4.87744e-06	-2.2364e-10	0.396858
119862523	chr12:119862523:AG:A	8.49555e-07	-2.2364e-10	-1.35081
119862924	chr12:119862924:G:A	2.39674e-07	-1.21369	-1.40255
119862980	chr12:119862980:G:A	7.31099e-07	-1.50097	-7.29212e-10
119863178	chr12:119863178:G:A	8.46871e-07	-1.35397	-7.29212e-10
119863332	chr12:119863332:A:G	3.66929e-07	-1.54084	-0.649507
119863363	chr12:119863363:G:A	8.04761e-07	-2.2364e-10	-1.40497
119863432	chr12:119863432:G:C	3.44764e-07	-1.49722	-0.75544
119863718	chr12:119863718:G:A	3.10662e-07	-1.5485	-0.808311
119863923	chr12:119863923:T:C	2.26202e-07	-1.5381	-1.13599
119864116	chr12:119864116:T:G	8.04795e-07	-2.2364e-10	-1.40493
119864259	chr12:119864259:C:A	6.59724e-07	-1.6037	-7.29212e-10
119864812	chr12:119864812:A:G	2.07169e-07	-1.36541	-1.39657
119864869	chr12:119864869:TG:T	3.77621e-07	-1.52015	-0.641479
119865122	chr12:119865122:A:C	2.85078e-07	-1.29404	-1.14872
119865591	chr12:119865591:T:C	3.38233e-07	-1.41449	-0.857295
119865899	chr12:119865899:C:T	3.38396e-07	-1.55816	-0.71314
119867484	chr12:119867484:A:G	2.76068e-07	-1.60044	-0.874433
119867578	chr12:119867578:T:C	2.01454e-07	-1.38603	-1.40392
119867619	chr12:119867619:T:C	2.28007e-07	-1.26978	-1.39636
119868148	chr12:119868148:A:C	1.99085e-06	-2.2364e-10	-0.499201
119868429	chr12:119868429:C:T	4.46959e-07	-0.928734	-1.06432
119869001	chr12:119869001:G:A	2.25728e-07	-1.32675	-1.34944
119869082	chr12:119869082:G:A	8.17756e-07	-2.2364e-10	-1.38895
119869854	chr12:119869854:G:A	8.04777e-07	-2.2364e-10	-1.40495
119870137	chr12:119870137:A:C	8.84428e-07	-2.2364e-10	-1.31058
119870275	chr12:119870275:A:G	1.46062e-06	-2.2364e-10	-0.808901
119870277	chr12:119870277:A:G	8.84441e-07	-2.2364e-10	-1.31056
119870395	chr12:119870395:C:G	8.07056e-07	-2.2364e-10	-1.40212
119870426	chr12:119870426:C:T	9.19079e-07	-2.2364e-10	-1.27215
119870449	chr12:119870449:T:C	1.89511e-06	-2.2364e-10	-0.548488
119870634	chr12:119870634:A:G	2.26006e-07	-1.62245	-1.05251
119870839	chr12:119870839:A:G	1.60138e-07	-1.62961	-1.38987
119870901	chr12:119870901:G:A	9.87827e-07	-2.2364e-10	-1.20001
119870980	chr12:119870980:G:A	8.76009e-07	-2.2364e-10	-1.32014
119871088	chr12:119871088:C:T	5.96307e-06	-2.2364e-10	0.597822
119872205	chr12:119872205:T:C	8.52321e-07	-2.2364e-10	-1.34756
119872247	chr12:119872247:C:T	4.26448e-07	-0.86836	-1.17167
119872612	chr12:119872612:A:T	8.82523e-07	-2.2364e-10	-1.31273
119872889	chr12:119872889:G:A	1.62692e-07	-1.62565	-1.37801
119872903	chr12:119872903:GC:G	6.60589e-07	-1.60239	-7.29212e-10
119873337	chr12:119873337:G:A	1.44511e-06	-2.2364e-10	-0.819575
119873428	chr12:119873428:C:T	8.85482e-07	-2.2364e-10	-1.30939
119873497	chr12:119873497:C:A	8.72427e-07	-2.2364e-10	-1.32424
119873899	chr12:119873899:T:A	8.84942e-07	-2.2364e-10	-1.31
119873947	chr12:119873947:G:T	4.52442e-06	-2.2364e-10	0.321727
119873989	chr12:119873989:C:G	1.02994e-06	-0.998948	-0.159313
119874364	chr12:119874364:T:C	2.4735e-07	-1.27229	-1.31242
119874713	chr12:119874713:C:T	1.08565e-06	-2.2364e-10	-1.10558
119874768	chr12:119874768:C:T	1.87954e-06	-2.2364e-10	-0.556736
119875060	chr12:119875060:G:T	8.74606e-07	-2.2364e-10	-1.32175
119875425	chr12:119875425:T:C	1.44288e-06	-2.2364e-10	-0.821119
119875707	chr12:119875707:G:A	1.73902e-06	-0.473907	-0.160532
119875845	chr12:119875845:G:A	8.59595e-07	-2.2364e-10	-1.33906
119876149	chr12:119876149:C:T	1.96413e-06	-0.512711	-7.29212e-10
119876365	chr12:119876365:G:A	8.86432e-07	-2.2364e-10	-1.30831
119876500	chr12:119876500:C:T	1.04517e-06	-1.0231	-0.120489
119876755	chr12:119876755:A:G	8.09497e-07	-1.39911	-7.29212e-10
119876771	chr12:119876771:G:A	3.13531e-07	-1.32303	-1.02459
119876906	chr12:119876906:A:G	8.65135e-07	-2.2364e-10	-1.33263
119877128	chr12:119877128:G:A	8.07025e-07	-2.2364e-10	-1.40216
119877267	chr12:119877267:T:C	2.49315e-06	-2.2364e-10	-0.274215
119877413	chr12:119877413:T:C	6.73915e-07	-1.58241	-7.29212e-10
119877871	chr12:119877871:A:G	9.03421e-07	-2.2364e-10	-1.28933
119878361	chr12:119878361:A:G	8.129e-07	-2.2364e-10	-1.39491
119878392	chr12:119878392:CA:C	1.04546e-06	-2.2364e-10	-1.14331
119878689	chr12:119878689:A:G	8.1153e-07	-2.2364e-10	-1.3966
119878705	chr12:119878705:A:C	6.56558e-07	-0.837955	-0.770552
119878912	chr12:119878912:G:A	9.03691e-07	-2.2364e-10	-1.28903
119879282	chr12:119879282:G:A	5.49867e-07	-1.02648	-0.759357
119879391	chr12:119879391:A:C	9.02934e-07	-2.2364e-10	-1.28987
119879453	chr12:119879453:G:T	5.16199e-07	-1.13674	-0.712285
119879715	chr12:119879715:A:G	9.04695e-07	-2.2364e-10	-1.28792
119879870	chr12:119879870:A:C	6.15435e-07	-0.879598	-0.793591
119880058	chr12:119880058:T:A	2.30699e-07	-1.26008	-1.39433
119880408	chr12:119880408:T:C	8.96586e-07	-2.2364e-10	-1.29692
119880780	chr12:119880780:C:A	9.03691e-07	-2.2364e-10	-1.28903
119880927	chr12:119880927:T:C	9.03691e-07	-2.2364e-10	-1.28903
119881126	chr12:119881126:G:A	8.48017e-07	-2.2364e-10	-1.35262
119881169	chr12:119881169:C:G	8.06185e-07	-2.2364e-10	-1.4032
119881364	chr12:119881364:C:T	9.03691e-07	-2.2364e-10	-1.28903
119881455	chr12:119881455:T:C	6.02152e-07	-0.884972	-0.810036
119882156	chr12:119882156:C:T	8.23079e-07	-2.2364e-10	-1.38247
119882415	chr12:119882415:G:C	8.22008e-07	-2.2364e-10	-1.38377
119882730	chr12:119882730:A:T	8.06699e-07	-2.2364e-10	-1.40257
119882737	chr12:119882737:C:T	2.09406e-07	-1.36229	-1.38895
119883032	chr12:119883032:G:T	2.82186e-06	-2.2364e-10	-0.150366
119883524	chr12:119883524:T:C	1.88527e-07	-1.46301	-1.39327
119883752	chr12:119883752:C:A	1.32741e-06	-2.2364e-10	-0.904537
119883896	chr12:119883896:C:T	6.14956e-07	-1.01675	-0.657214
119884436	chr12:119884436:C:T	6.73966e-07	-1.58234	-7.29212e-10
119884659	chr12:119884659:C:T	8.45948e-07	-2.2364e-10	-1.35506
119884814	chr12:119884814:A:G	6.50359e-07	-0.970676	-0.647317
119884830	chr12:119884830:G:A	6.41145e-07	-1.0264	-0.605858
119885792	chr12:119885792:A:C	6.48752e-07	-1.62047	-7.29212e-10
119886217	chr12:119886217:T:C	1.73823e-07	-1.59531	-1.34217
119886281	chr12:119886281:G:A	1.60191e-06	-2.2364e-10	-0.716564
119886512	chr12:119886512:A:T	6.45043e-07	-1.6262	-7.29212e-10
119886827	chr12:119886827:A:C	8.63961e-07	-2.2364e-10	-1.33399
119886836	chr12:119886836:T:A	1.53161e-06	-2.2364e-10	-0.761446
119887314	chr12:119887314:C:T	8.50653e-07	-2.2364e-10	-1.34951
119887477	chr12:119887477:G:A	8.11706e-07	-2.2364e-10	-1.39638
119887490	chr12:119887490:C:T	8.19256e-07	-2.2364e-10	-1.38712
119887518	chr12:119887518:G:A	5.71237e-05	2.85746	-7.29212e-10
119887886	chr12:119887886:G:A	1.465e-06	-2.2364e-10	-0.805908
119888259	chr12:119888259:T:C	2.10967e-07	-1.35517	-1.38865
119888803	chr12:119888803:T:C	1.48235e-06	-2.2364e-10	-0.794134
119888804	chr12:119888804:G:A	8.04789e-07	-2.2364e-10	-1.40494
119888828	chr12:119888828:G:A	2.86577e-06	-2.2364e-10	-0.134927
119888882	chr12:119888882:C:G	1.81347e-07	-1.58015	-1.31496
119889201	chr12:119889201:G:A	6.92956e-07	-1.55455	-7.29212e-10
119889384	chr12:119889384:G:A	1.19716e-06	-2.2364e-10	-1.00781
119889507	chr12:119889507:T:C	1.42565e-06	-2.2364e-10	-0.833136
119889509	chr12:119889509:G:A	1.3488e-06	-2.2364e-10	-0.888545
119890036	chr12:119890036:C:T	1.5573e-06	-2.2364e-10	-0.744808
119890356	chr12:119890356:C:T	8.05872e-07	-2.2364e-10	-1.40359
119890509	chr12:119890509:G:A	7.90089e-07	-1.42337	-7.29212e-10
119891042	chr12:119891042:T:C	8.2717e-07	-2.2364e-10	-1.37751
119891051	chr12:119891051:G:A	8.2676e-07	-2.2364e-10	-1.378
119891302	chr12:119891302:C:T	1.551e-06	-2.2364e-10	-0.74886
119891637	chr12:119891637:T:C	2.25262e-06	-2.2364e-10	-0.375669
119891903	chr12:119891903:T:C	1.78207e-06	-2.2364e-10	-0.60999
119891909	chr12:119891909:G:T	8.98445e-07	-2.2364e-10	-1.29485
119892119	chr12:119892119:C:A	8.28768e-07	-2.2364e-10	-1.37558
119892209	chr12:119892209:T:G	8.318e-07	-0.869187	-0.502739
119892412	chr12:119892412:T:C	5.30658e-06	-2.2364e-10	0.481184
119892634	chr12:119892634:TTA:T	8.05115e-07	-2.2364e-10	-1.40453
119892640	chr12:119892640:C:A	8.05115e-07	-2.2364e-10	-1.40453
119892705	chr12:119892705:G:A	9.76684e-07	-2.2364e-10	-1.21136
119892999	chr12:119892999:A:G	8.36636e-07	-2.2364e-10	-1.36613
119893639	chr12:119893639:A:G	8.15347e-07	-1.02505	-0.366856
119893887	chr12:119893887:C:T	5.77111e-07	-1.08313	-0.654357
119893988	chr12:119893988:T:C	2.43252e-06	-2.2364e-10	-0.298837
119894319	chr12:119894319:TAC:T	6.15809e-07	-0.948742	-0.723839
119894369	chr12:119894369:A:G	1.09858e-06	-1.09375	-7.29212e-10
119894382	chr12:119894382:C:T	8.16631e-07	-1.39033	-7.29212e-10
119894394	chr12:119894394:A:C	5.74176e-07	-1.03245	-0.710131
119894481	chr12:119894481:C:T	1.1899e-06	-2.2364e-10	-1.01389
119894594	chr12:119894594:T:A	6.23598e-07	-0.955888	-0.704124
119895200	chr12:119895200:A:T	6.2294e-07	-0.956758	-0.704309
119895281	chr12:119895281:A:C	7.48823e-07	-0.964441	-0.512575
119895572	chr12:119895572:AAGT:A	8.08829e-07	-2.2364e-10	-1.39993
119895671	chr12:119895671:T:C	1.0749e-06	-2.2364e-10	-1.11554
119895867	chr12:119895867:G:A	2.00377e-07	-1.41681	-1.3785
119895979	chr12:119895979:T:C	1.45304e-06	-2.2364e-10	-0.814107
119896269	chr12:119896269:G:C	8.67261e-07	-2.2364e-10	-1.33018
119896352	chr12:119896352:C:T	1.83876e-07	-1.49596	-1.38529
119896987	chr12:119896987:T:C	1.08485e-06	-1.10632	-7.29212e-10
119897355	chr12:119897355:C:T	2.46973e-07	-1.56272	-1.02352
119897579	chr12:119897579:A:G	1.22485e-06	-2.2364e-10	-0.984942
119897739	chr12:119897739:A:G	1.61305e-06	-2.2364e-10	-0.709636
119897885	chr12:119897885:A:T	1.19498e-06	-2.2364e-10	-1.00963
119898207	chr12:119898207:G:A	1.38025e-06	-2.2364e-10	-0.865502
119898249	chr12:119898249:C:T	1.45812e-06	-1.63036	0.819749
119898418	chr12:119898418:A:T	8.89207e-07	-2.2364e-10	-1.30519
119898573	chr12:119898573:T:C	1.19054e-06	-2.2364e-10	-1.01336
119899467	chr12:119899467:T:C	2.94485e-07	-1.1555	-1.25479
119899841	chr12:119899841:C:T	4.03048e-07	-1.24862	-0.847842
119900016	chr12:119900016:C:T	8.80108e-07	-2.2364e-10	-1.31547
119900126	chr12:119900126:C:T	3.38791e-07	-1.08813	-1.18201
119900188	chr12:119900188:C:T	4.38766e-07	-1.25723	-0.754321
119900201	chr12:119900201:G:A	8.05215e-07	-2.2364e-10	-1.40441
119900314	chr12:119900314:G:A	3.64534e-07	-0.966693	-1.23021
119900329	chr12:119900329:G:A	3.23159e-07	-1.03556	-1.28182
119900381	chr12:119900381:A:G	3.72956e-07	-0.999901	-1.17416
119900487	chr12:119900487:T:C	1.14967e-06	-0.283428	-0.764859
119900793	chr12:119900793:G:A	3.49128e-07	-1.04762	-1.19246
119901226	chr12:119901226:A:G	3.75875e-07	-0.911097	-1.25516
119901400	chr12:119901400:T:C	3.30668e-07	-1.02114	-1.27326
119901526	chr12:119901526:C:T	1.08737e-06	-0.248492	-0.85551
119901893	chr12:119901893:T:C	3.66975e-07	-0.851542	-1.33868
119901985	chr12:119901985:A:G	5.19104e-07	-0.487827	-1.35559
119902205	chr12:119902205:G:A	8.26639e-07	-2.2364e-10	-1.37815
119902342	chr12:119902342:C:G	3.60417e-07	-0.887003	-1.32125
119902512	chr12:119902512:C:A	8.40339e-07	-2.2364e-10	-1.36171
119902517	chr12:119902517:A:G	3.25084e-07	-1.04511	-1.26632
119902816	chr12:119902816:A:C	9.79505e-07	-2.2364e-10	-1.20847
119902875	chr12:119902875:T:C	3.87193e-07	-1.05404	-1.08255
119902966	chr12:119902966:G:C	2.18287e-07	-1.56569	-1.14402
119903260	chr12:119903260:T:C	3.54654e-07	-0.956828	-1.26755
119903418	chr12:119903418:C:T	3.57926e-07	-0.94288	-1.27231
119903722	chr12:119903722:C:T	4.09953e-07	-1.05832	-1.02115
119904430	chr12:119904430:G:A	8.11943e-07	-1.39609	-7.29212e-10
119904761	chr12:119904761:T:C	1.49986e-06	-2.2364e-10	-0.782391
119905325	chr12:119905325:C:A	2.8859e-07	-1.147	-1.28351
119905441	chr12:119905441:C:T	8.17065e-07	-2.2364e-10	-1.3898
119906141	chr12:119906141:G:T	8.3466e-07	-2.2364e-10	-1.36849
119906297	chr12:119906297:G:A	9.49606e-07	-0.138715	-1.10076
119906307	chr12:119906307:C:T	4.48303e-07	-1.59948	-0.390574
119906359	chr12:119906359:C:A	4.53134e-07	-1.60634	-0.37299
119906441	chr12:119906441:C:T	8.75909e-07	-1.32026	-7.29212e-10
119906532	chr12:119906532:A:G	2.64455e-07	-1.61183	-0.906018
119907090	chr12:119907090:T:C	2.53117e-07	-1.61618	-0.94549
119907100	chr12:119907100:C:A	8.05466e-07	-2.2364e-10	-1.4041
119907672	chr12:119907672:T:G	2.61981e-07	-1.61665	-0.910597
119908061	chr12:119908061:C:T	3.96386e-05	1.7792	0.712845
119908151	chr12:119908151:T:C	4.66617e-05	1.82331	0.831855
119908186	chr12:119908186:CTA:C	8.12404e-07	-2.2364e-10	-1.39552
119908248	chr12:119908248:T:C	8.12296e-07	-2.2364e-10	-1.39565
119908403	chr12:119908403:C:T	3.84122e-05	1.93452	0.52609
119908564	chr12:119908564:T:G	2.20867e-07	-1.62536	-1.0726
119908938	chr12:119908938:C:T	2.34913e-05	1.29459	0.674275
119908999	chr12:119908999:G:A	3.11562e-06	0.321551	-0.372885
119909111	chr12:119909111:C:T	7.21609e-07	-1.51403	-7.29212e-10
119909180	chr12:119909180:G:A	8.0549e-07	-2.2364e-10	-1.40407
119909236	chr12:119909236:ACAATACTGC:A	8.44822e-07	-2.2364e-10	-1.35639
119909413	chr12:119909413:C:T	7.41637e-07	-1.48666	-7.29212e-10
119909759	chr12:119909759:T:A	4.9503e-06	0.584229	-0.172545
119909873	chr12:119909873:T:C	1.16756e-06	-1.6126	0.579748
119910021	chr12:119910021:T:C	8.20288e-07	-2.2364e-10	-1.38586
119910034	chr12:119910034:G:C	2.04155e-07	-1.52232	-1.25432
119910046	chr12:119910046:A:G	4.10722e-07	-0.730345	-1.34726
119910133	chr12:119910133:G:T	6.60663e-07	-1.60227	-7.29212e-10
119910483	chr12:119910483:A:G	8.05767e-07	-2.2364e-10	-1.40372
119910735	chr12:119910735:C:A	1.24234e-06	-2.2364e-10	-0.970762
119911185	chr12:119911185:T:C	8.09172e-07	-2.2364e-10	-1.39951
119911304	chr12:119911304:C:T	8.1198e-07	-2.2364e-10	-1.39604
119911559	chr12:119911559:G:A	8.08974e-07	-2.2364e-10	-1.39975
119911604	chr12:119911604:A:C	6.81029e-07	-1.57191	-7.29212e-10
119911725	chr12:119911725:G:A	1.29721e-06	-2.2364e-10	-0.92755
119912083	chr12:119912083:A:G	4.92596e-07	-0.695837	-1.19999
119912277	chr12:119912277:A:G	8.57937e-07	-2.2364e-10	-1.34099
119912281	chr12:119912281:A:G	8.57077e-07	-2.2364e-10	-1.34199
119912307	chr12:119912307:G:C	3.42725e-07	-0.91089	-1.3477
119913008	chr12:119913008:A:G	8.56792e-07	-2.2364e-10	-1.34232
119913105	chr12:119913105:A:G	1.15276e-06	-2.2364e-10	-1.04561
119913543	chr12:119913543:A:C	7.53805e-07	-1.47038	-7.29212e-10
119914052	chr12:119914052:TAAA:T	1.69738e-07	-1.5563	-1.40496
119914245	chr12:119914245:A:G	1.40121e-06	-2.2364e-10	-0.850427
119914379	chr12:119914379:T:TA	9.16653e-07	-2.2364e-10	-1.27479
119914588	chr12:119914588:C:T	9.38604e-07	-2.2364e-10	-1.25112
119914988	chr12:119914988:G:C	1.39933e-06	-2.2364e-10	-0.851773
119915173	chr12:119915173:A:G	1.35221e-06	-2.2364e-10	-0.886026
119915439	chr12:119915439:T:A	8.85644e-07	-2.2364e-10	-1.3092
119915756	chr12:119915756:T:C	8.93528e-07	-2.2364e-10	-1.30034
119916850	chr12:119916850:C:T	9.24346e-07	-2.2364e-10	-1.26643
119917285	chr12:119917285:G:A	9.03029e-07	-2.2364e-10	-1.28976
119917398	chr12:119917398:G:C	2.18267e-07	-1.60826	-1.10153
119917759	chr12:119917759:A:C	2.03483e-07	-1.56501	-1.21493
119917905	chr12:119917905:A:C	1.03804e-06	-2.2364e-10	-1.15043
119918077	chr12:119918077:C:T	6.43615e-07	-1.62842	-7.29212e-10
119918260	chr12:119918260:C:T	1.41389e-06	-2.2364e-10	-0.84142
119919484	chr12:119919484:G:A	1.85022e-07	-1.48963	-1.38541
119920132	chr12:119920132:G:A	1.28197e-06	-2.2364e-10	-0.939366
119920482	chr12:119920482:A:G	9.2777e-07	-2.2364e-10	-1.26273
119920564	chr12:119920564:G:T	2.29096e-07	-1.52259	-1.13879
119921648	chr12:119921648:A:G	9.65277e-07	-2.2364e-10	-1.2231
119922451	chr12:119922451:G:A	2.23938e-07	-1.44395	-1.2402
119922651	chr12:119922651:C:T	2.03425e-07	-1.55643	-1.22379
119922701	chr12:119922701:C:T	9.40681e-07	-2.2364e-10	-1.24891
119922750	chr12:119922750:A:G	8.2505e-07	-2.2364e-10	-1.38007
119923536	chr12:119923536:T:C	1.94219e-07	-1.57242	-1.25411
119923592	chr12:119923592:T:C	1.62027e-06	-0.705168	-7.29212e-10
119924119	chr12:119924119:G:A	1.33207e-06	-2.2364e-10	-0.901028
119924218	chr12:119924218:A:G	1.93287e-07	-1.55745	-1.27389
119924579	chr12:119924579:C:T	1.39865e-06	-2.2364e-10	-0.852254
119924972	chr12:119924972:G:A	1.42957e-06	-0.830391	-7.29212e-10
119925258	chr12:119925258:G:A	2.33901e-07	-1.5549	-1.08572
119925267	chr12:119925267:G:A	1.80144e-06	-2.2364e-10	-0.599174
119925581	chr12:119925581:A:G	9.60281e-07	-2.2364e-10	-1.22829
119925593	chr12:119925593:A:C	8.12145e-07	-2.2364e-10	-1.39584
119925597	chr12:119925597:C:T	1.80057e-06	-2.2364e-10	-0.599658
119925810	chr12:119925810:C:T	2.33031e-07	-1.533	-1.11135
119925874	chr12:119925874:G:A	3.82413e-07	-1.48681	-0.662206
119926035	chr12:119926035:C:T	1.11754e-06	-2.2364e-10	-1.07664
119926231	chr12:119926231:G:A	1.02517e-06	-2.2364e-10	-1.1629
119926664	chr12:119926664:C:T	1.64046e-06	-2.2364e-10	-0.692788
119927315	chr12:119927315:T:C	8.05557e-07	-2.2364e-10	-1.40398
119927378	chr12:119927378:G:A	6.60613e-07	-1.60235	-7.29212e-10
119927706	chr12:119927706:A:C	8.3831e-07	-2.2364e-10	-1.36413
119927761	chr12:119927761:G:A	9.43073e-07	-2.2364e-10	-1.24637
119928037	chr12:119928037:G:A	1.82953e-07	-1.5066	-1.3797
119928097	chr12:119928097:C:T	1.9008e-07	-1.54186	-1.30621
119928133	chr12:119928133:C:T	3.92317e-07	-1.45257	-0.670874
119928203	chr12:119928203:TG:T	1.10094e-06	-2.2364e-10	-1.0916
119928431	chr12:119928431:T:A	2.04865e-07	-1.55457	-1.21859
119928551	chr12:119928551:C:T	3.63769e-07	-1.39108	-0.807917
119928582	chr12:119928582:T:C	8.15928e-07	-2.2364e-10	-1.39119
119928844	chr12:119928844:T:C	1.35899e-06	-2.2364e-10	-0.88102
119929052	chr12:119929052:A:G	1.9082e-07	-1.47167	-1.37251
119929096	chr12:119929096:T:G	1.81257e-07	-1.52564	-1.36996
119929108	chr12:119929108:G:A	3.24291e-06	-2.2364e-10	-0.0112924
119929263	chr12:119929263:A:ATTTTAGGTATC	8.06072e-07	-2.2364e-10	-1.40335
119929284	chr12:119929284:G:A	2.12924e-07	-1.40163	-1.33295
119929343	chr12:119929343:G:A	6.11274e-07	-1.19752	-0.482447
119929437	chr12:119929437:T:C	2.07289e-07	-1.36789	-1.39351
119929828	chr12:119929828:T:C	1.84489e-07	-1.50184	-1.37609
119929964	chr12:119929964:A:G	3.41222e-07	-1.44495	-0.818039
119930160	chr12:119930160:T:C	1.83872e-07	-1.50631	-1.37497
119930382	chr12:119930382:G:A	1.33355e-06	-2.2364e-10	-0.899918
119930624	chr12:119930624:C:G	1.7954e-07	-1.51591	-1.38921
119930817	chr12:119930817:C:T	1.63385e-06	-2.2364e-10	-0.696827
119931309	chr12:119931309:C:T	1.92464e-07	-1.45789	-1.37772
119931433	chr12:119931433:T:C	1.29307e-06	-2.2364e-10	-0.930742
119931775	chr12:119931775:A:G	1.94248e-07	-1.48561	-1.34077
119932054	chr12:119932054:C:T	1.39063e-06	-2.2364e-10	-0.858007
119932377	chr12:119932377:A:G	1.67382e-07	-1.57822	-1.39702
119933226	chr12:119933226:G:A	8.08333e-07	-2.2364e-10	-1.40054
119933364	chr12:119933364:T:A	2.13336e-07	-1.53566	-1.19699
119934025	chr12:119934025:CTTGCTCTG:C	8.28527e-07	-2.2364e-10	-1.37587
119934027	chr12:119934027:T:C	1.97586e-06	-2.2364e-10	-0.506757
119934504	chr12:119934504:A:G	6.43778e-07	-1.62816	-7.29212e-10
119934598	chr12:119934598:T:C	1.22978e-06	-2.2364e-10	-0.980925
119935095	chr12:119935095:G:A	4.61628e-07	-1.17706	-0.783699
119935178	chr12:119935178:G:A	7.10255e-07	-1.52989	-7.29212e-10
119935532	chr12:119935532:A:G	1.17006e-06	-2.2364e-10	-1.03071
119935540	chr12:119935540:A:G	5.17318e-07	-1.31576	-0.531096
119936163	chr12:119936163:G:A	8.11191e-07	-2.2364e-10	-1.39701
119936495	chr12:119936495:T:G	4.34832e-07	-1.00146	-1.0191
119937433	chr12:119937433:T:C	9.54846e-07	-2.2364e-10	-1.23397
119937516	chr12:119937516:G:A	8.76775e-07	-2.2364e-10	-1.31927
119937795	chr12:119937795:T:C	4.83474e-07	-0.93973	-0.974791
119937891	chr12:119937891:C:T	2.46045e-07	-1.63034	-0.959669
119937913	chr12:119937913:G:A	9.5776e-07	-2.2364e-10	-1.23092
119937947	chr12:119937947:C:A	1.95217e-06	-0.663756	0.144934
119938099	chr12:119938099:G:C	8.17864e-07	-2.2364e-10	-1.38882
119938488	chr12:119938488:G:C	5.189e-07	-0.471839	-1.37197
119938549	chr12:119938549:C:T	8.16808e-07	-2.2364e-10	-1.39011
119938674	chr12:119938674:G:A	8.19263e-07	-2.2364e-10	-1.38711
119938868	chr12:119938868:C:A	9.98984e-07	-2.2364e-10	-1.18878
119938894	chr12:119938894:G:A	6.02119e-07	-1.07612	-0.618948
119939588	chr12:119939588:G:A	5.94511e-07	-0.99854	-0.709238
119939860	chr12:119939860:T:A	8.0479e-07	-2.2364e-10	-1.40494
119939936	chr12:119939936:C:A	8.19494e-07	-2.2364e-10	-1.38683
119940498	chr12:119940498:T:C	5.88679e-07	-1.00375	-0.713888
119940512	chr12:119940512:C:T	6.23361e-07	-0.952227	-0.708165
119941236	chr12:119941236:C:T	5.54484e-07	-1.04057	-0.736915
119941447	chr12:119941447:C:T	8.2498e-07	-2.2364e-10	-1.38016
119941496	chr12:119941496:G:A	8.78312e-07	-2.2364e-10	-1.31752
119941555	chr12:119941555:A:T	9.70262e-07	-2.2364e-10	-1.21795
119941889	chr12:119941889:A:G	8.05969e-07	-2.2364e-10	-1.40347
119942057	chr12:119942057:T:G	9.75561e-07	-2.2364e-10	-1.21251
119942298	chr12:119942298:A:G	6.09675e-07	-0.992053	-0.69054
119942308	chr12:119942308:T:A	9.89437e-07	-2.2364e-10	-1.19838
119942512	chr12:119942512:T:C	2.59214e-06	-0.23528	-7.29212e-10
119942599	chr12:119942599:C:T	8.12694e-07	-2.2364e-10	-1.39516
119942683	chr12:119942683:G:A	9.23192e-07	-2.2364e-10	-1.26768
119942791	chr12:119942791:GTCTCGC:G	5.82291e-07	-0.777816	-0.950732
119942809	chr12:119942809:G:A	2.01534e-07	-1.4246	-1.36496
119942822	chr12:119942822:T:C	1.77606e-06	-2.2364e-10	-0.613366
119943335	chr12:119943335:C:T	9.27326e-07	-0.180547	-1.08267
119943993	chr12:119943993:A:G	9.52843e-07	-2.2364e-10	-1.23607
119944194	chr12:119944194:C:T	6.47252e-07	-1.62278	-7.29212e-10
119944668	chr12:119944668:T:C	8.38602e-07	-2.2364e-10	-1.36378
119944810	chr12:119944810:G:A	2.01512e-07	-1.4089	-1.38077
119944971	chr12:119944971:A:T	1.04084e-06	-2.2364e-10	-1.14774
119945458	chr12:119945458:C:T	2.06104e-06	-2.2364e-10	-0.464552
119945604	chr12:119945604:A:G	9.24459e-07	-2.2364e-10	-1.26631
119945892	chr12:119945892:C:T	1.04235e-06	-2.2364e-10	-1.14629
119946160	chr12:119946160:G:A	8.11522e-07	-2.2364e-10	-1.39661
119946263	chr12:119946263:G:A	4.44463e-07	-0.706041	-1.29261
119946389	chr12:119946389:C:T	8.10227e-07	-2.2364e-10	-1.3982
119946457	chr12:119946457:C:T	8.05393e-07	-2.2364e-10	-1.40419
119946613	chr12:119946613:G:A	1.41998e-06	-2.2364e-10	-0.837119
119946814	chr12:119946814:T:A	1.40403e-06	-2.2364e-10	-0.848418
119947982	chr12:119947982:GT:G	8.44762e-07	-2.2364e-10	-1.35646
119948711	chr12:119948711:G:A	1.48743e-06	-2.2364e-10	-0.790713
119949157	chr12:119949157:T:A	1.77616e-07	-1.54434	-1.37155
119949500	chr12:119949500:C:T	1.31304e-06	-2.2364e-10	-0.915419
119949529	chr12:119949529:G:A	1.43648e-06	-2.2364e-10	-0.825567
119949856	chr12:119949856:T:C	1.88321e-07	-1.48356	-1.37381
119950237	chr12:119950237:T:A	8.94759e-07	-2.2364e-10	-1.29896
119950400	chr12:119950400:T:C	8.50551e-07	-2.2364e-10	-1.34963
119950907	chr12:119950907:C:T	1.40578e-06	-2.2364e-10	-0.847172
119951031	chr12:119951031:G:A	3.15877e-07	-1.14522	-1.19494
119951054	chr12:119951054:A:G	1.63158e-07	-1.62387	-1.37693
119951120	chr12:119951120:C:T	1.71677e-07	-1.57327	-1.37664
119951549	chr12:119951549:T:G	2.3213e-06	-2.2364e-10	-0.345637
119952147	chr12:119952147:A:G	1.92287e-07	-1.48733	-1.34919
119952195	chr12:119952195:T:C	1.58991e-07	-1.62599	-1.40068
119952273	chr12:119952273:A:G	9.13525e-07	-2.2364e-10	-1.27821
119952640	chr12:119952640:G:A	8.12988e-07	-2.2364e-10	-1.3948
119952711	chr12:119952711:C:T	3.06333e-06	-0.06826	-7.29212e-10
119952855	chr12:119952855:A:G	1.75071e-07	-1.55169	-1.37863
119953366	chr12:119953366:T:C	5.51408e-07	-0.939993	-0.84305
119953382	chr12:119953382:C:T	1.02135e-06	-1.16663	-7.29212e-10
119953615	chr12:119953615:T:C	8.51974e-07	-2.2364e-10	-1.34796
119953715	chr12:119953715:C:T	5.88969e-07	-0.903827	-0.813318
119954311	chr12:119954311:G:A	2.36997e-07	-1.23682	-1.39065
119954416	chr12:119954416:G:A	1.37997e-06	-2.2364e-10	-0.8657
119954657	chr12:119954657:T:A	1.71944e-07	-1.61037	-1.33797
119954677	chr12:119954677:A:T	1.61638e-07	-1.62615	-1.38401
119954781	chr12:119954781:G:A	2.64083e-07	-1.45212	-1.06714
119955238	chr12:119955238:G:A	7.21564e-07	-0.577325	-0.936772
119955454	chr12:119955454:G:A	8.13266e-07	-2.2364e-10	-1.39446
119955556	chr12:119955556:C:G	1.58853e-06	-2.2364e-10	-0.724956
119955705	chr12:119955705:T:G	1.71816e-07	-1.55217	-1.39693
119955754	chr12:119955754:G:A	4.38976e-07	-1.40651	-0.60456
119955952	chr12:119955952:A:C	1.80574e-07	-1.53961	-1.35977
119956156	chr12:119956156:C:T	1.56192e-06	-2.2364e-10	-0.741846
119956574	chr12:119956574:T:C	1.69077e-07	-1.62634	-1.33882
119956621	chr12:119956621:T:C	1.57168e-06	-0.735621	-7.29212e-10
119956783	chr12:119956783:G:A	2.09062e-07	-1.34978	-1.40311
119956931	chr12:119956931:C:T	9.03283e-07	-2.2364e-10	-1.28948
119957198	chr12:119957198:G:A	4.06995e-07	-0.97277	-1.11395
119957239	chr12:119957239:C:T	1.90436e-07	-1.6104	-1.2358
119957315	chr12:119957315:T:C	9.43381e-07	-2.2364e-10	-1.24605
119957546	chr12:119957546:G:A	9.98059e-07	-2.2364e-10	-1.18971
119957556	chr12:119957556:G:A	1.28618e-06	-2.2364e-10	-0.93609
119957983	chr12:119957983:T:A	2.46623e-06	-2.2364e-10	-0.285071
119958344	chr12:119958344:G:C	8.04797e-07	-2.2364e-10	-1.40493
119958483	chr12:119958483:C:T	9.38433e-07	-2.2364e-10	-1.25131
119958491	chr12:119958491:T:C	4.91262e-07	-1.03827	-0.860274
119958506	chr12:119958506:C:T	1.04562e-06	-2.2364e-10	-1.14315
119958811	chr12:119958811:T:C	3.62464e-07	-1.14897	-1.05362
119958895	chr12:119958895:C:T	4.63367e-07	-1.03694	-0.920062
119959018	chr12:119959018:G:A	1.6507e-06	-2.2364e-10	-0.686565
119959199	chr12:119959199:C:T	1.68108e-07	-1.61952	-1.35139
119959427	chr12:119959427:T:C	1.75558e-07	-1.57175	-1.35581
119959795	chr12:119959795:T:G	2.6252e-06	-2.2364e-10	-0.222606
119960109	chr12:119960109:T:C	1.73723e-06	-0.635472	-7.29212e-10
119960131	chr12:119960131:A:G	1.9053e-06	-0.543124	-7.29212e-10
119960706	chr12:119960706:C:T	5.26468e-07	-1.43414	-0.395192
119960707	chr12:119960707:G:A	5.14075e-07	-1.02006	-0.833089
119960756	chr12:119960756:G:A	4.52407e-07	-0.98842	-0.992515
119960950	chr12:119960950:T:C	1.15739e-06	-1.0416	-7.29212e-10
119961606	chr12:119961606:G:A	1.56296e-06	-2.2364e-10	-0.741181
119962269	chr12:119962269:C:T	8.05141e-07	-2.2364e-10	-1.4045
119962427	chr12:119962427:T:C	3.71389e-07	-1.40175	-0.77652
119962577	chr12:119962577:C:G	6.61439e-07	-1.6011	-7.29212e-10
119962792	chr12:119962792:G:A	1.37458e-06	-2.2364e-10	-0.869613
119962986	chr12:119962986:T:C	1.75108e-07	-1.55755	-1.37256
119963396	chr12:119963396:C:T	1.37314e-06	-2.2364e-10	-0.870664
119963486	chr12:119963486:G:A	9.31646e-07	-2.2364e-10	-1.25857
119963899	chr12:119963899:G:A	4.77716e-07	-0.961049	-0.965453
119964467	chr12:119964467:C:A	2.68953e-06	-2.2364e-10	-0.198396
119964681	chr12:119964681:C:T	1.57368e-06	-2.2364e-10	-0.734344
119964720	chr12:119964720:A:G	1.26574e-06	-2.2364e-10	-0.952107
119964988	chr12:119964988:G:A	2.68057e-07	-1.57897	-0.925349
119965214	chr12:119965214:T:C	1.86019e-07	-1.55912	-1.31055
119965878	chr12:119965878:C:CA	1.49916e-06	-2.2364e-10	-0.782855
119965965	chr12:119965965:A:G	1.57615e-06	-2.2364e-10	-0.732775
119965993	chr12:119965993:C:T	4.1101e-07	-1.39929	-0.67761
119966876	chr12:119966876:C:T	7.45224e-07	-1.48183	-7.29212e-10
119967254	chr12:119967254:T:C	4.43745e-07	-0.962879	-1.03739
119967598	chr12:119967598:G:A	8.85252e-07	-2.2364e-10	-1.30965
119968659	chr12:119968659:T:TA	8.47277e-07	-2.2364e-10	-1.35349
119968871	chr12:119968871:C:G	8.26671e-07	-2.2364e-10	-1.37811
119969024	chr12:119969024:C:T	9.0639e-07	-2.2364e-10	-1.28605
119973053	chr12:119973053:C:T	1.75973e-06	-2.2364e-10	-0.622603
119973140	chr12:119973140:G:A	8.96671e-07	-2.2364e-10	-1.29683
119973183	chr12:119973183:G:A	9.04893e-07	-2.2364e-10	-1.2877
119973250	chr12:119973250:C:T	6.43639e-07	-1.62838	-7.29212e-10
119973496	chr12:119973496:G:A	9.74255e-07	-2.2364e-10	-1.21385
119974632	chr12:119974632:A:G	2.71362e-07	-1.53297	-0.959091
119975216	chr12:119975216:A:T	2.19707e-07	-1.31532	-1.3879
119976370	chr12:119976370:T:G	2.57993e-07	-1.31259	-1.22999
119976809	chr12:119976809:G:A	9.99835e-07	-1.18793	-7.29212e-10
119977013	chr12:119977013:T:C	1.04333e-06	-2.2364e-10	-1.14535
119977116	chr12:119977116:A:G	8.21046e-07	-2.2364e-10	-1.38494
119977400	chr12:119977400:T:C	9.6698e-07	-2.2364e-10	-1.22134
119978204	chr12:119978204:G:A	9.29623e-07	-2.2364e-10	-1.26074
119978442	chr12:119978442:G:A	7.55676e-07	-1.4679	-7.29212e-10
119978516	chr12:119978516:A:G	1.11709e-06	-1.38958	0.312539
119978653	chr12:119978653:G:A	1.79396e-07	-1.61738	-1.28854
119978658	chr12:119978658:C:A	6.67291e-07	-1.59229	-7.29212e-10
119978866	chr12:119978866:A:C	1.69801e-05	-2.2364e-10	1.64428
119978880	chr12:119978880:C:CA	6.58211e-07	-1.60599	-7.29212e-10
119979350	chr12:119979350:A:G	9.32999e-07	-2.2364e-10	-1.25711
119979371	chr12:119979371:C:T	7.72623e-07	-1.44573	-7.29212e-10
119979464	chr12:119979464:T:C	2.1767e-07	-1.30821	-1.40433
119979558	chr12:119979558:T:C	1.90629e-06	-0.542606	-7.29212e-10
119979694	chr12:119979694:A:G	1.68622e-07	-1.61055	-1.35731
119980514	chr12:119980514:G:A	9.33282e-07	-2.2364e-10	-1.25681
119980635	chr12:119980635:C:T	4.98128e-06	-0.67262	1.09054
119980695	chr12:119980695:C:T	8.04885e-07	-2.2364e-10	-1.40482
119980848	chr12:119980848:C:T	5.09385e-06	-0.70189	1.14216
119980912	chr12:119980912:T:G	1.50234e-05	-2.2364e-10	1.52184
119981013	chr12:119981013:G:T	9.03944e-07	-2.2364e-10	-1.28875
119981056	chr12:119981056:T:C	8.41653e-07	-1.02671	-0.333438
119981554	chr12:119981554:G:C	2.28368e-06	-2.2364e-10	-0.361976
119981693	chr12:119981693:T:C	8.12339e-07	-2.2364e-10	-1.3956
119982159	chr12:119982159:G:A	2.07436e-07	-1.54986	-1.21084
119982184	chr12:119982184:G:A	8.08041e-07	-2.2364e-10	-1.40091
119982390	chr12:119982390:A:C	2.04488e-07	-1.37284	-1.40217
119982467	chr12:119982467:G:A	1.22578e-05	-2.2364e-10	1.3184
119982674	chr12:119982674:AGCCACCACACCTG:A	1.21177e-06	-1.34223	0.346541
119982866	chr12:119982866:T:C	4.30543e-06	-1.32908	1.60119
119983567	chr12:119983567:T:C	9.7554e-07	-2.2364e-10	-1.21253
119983867	chr12:119983867:T:C	9.53103e-07	-2.2364e-10	-1.2358
119984021	chr12:119984021:T:C	2.57931e-07	-1.2681	-1.27472
119984208	chr12:119984208:G:A	2.65712e-07	-1.12707	-1.38603
119984333	chr12:119984333:A:G	2.98034e-06	-2.2364e-10	-0.0957252
119984553	chr12:119984553:C:A	1.82484e-07	-1.61871	-1.27015
119985599	chr12:119985599:CCAAATA:C	5.43257e-06	-2.2364e-10	0.504649
119985668	chr12:119985668:C:T	2.23174e-07	-1.30525	-1.38232
119986052	chr12:119986052:A:G	2.68903e-07	-1.24004	-1.26112
119986543	chr12:119986543:A:G	8.16419e-07	-2.2364e-10	-1.39059
119986671	chr12:119986671:T:C	1.23083e-06	-1.3752	0.39512
119987251	chr12:119987251:A:G	4.00881e-07	-1.06318	-1.03868
119987304	chr12:119987304:T:A	1.06177e-06	-2.2364e-10	-1.12783
119988171	chr12:119988171:G:C	1.8958e-07	-1.61739	-1.23332
119988450	chr12:119988450:G:GT	8.25194e-07	-2.2364e-10	-1.3799
119988655	chr12:119988655:T:C	2.70716e-06	-2.2364e-10	-0.191862
119988665	chr12:119988665:G:A	8.65089e-07	-2.2364e-10	-1.33269
119988774	chr12:119988774:G:A	1.15815e-06	-2.2364e-10	-1.04094
119989022	chr12:119989022:C:T	1.5785e-05	-2.2364e-10	1.5713
119989101	chr12:119989101:G:A	1.88139e-07	-1.61946	-1.23887
119990308	chr12:119990308:C:T	9.62769e-07	-2.2364e-10	-1.2257
119990342	chr12:119990342:AGGCACGCGCCC:A	8.3362e-07	-2.2364e-10	-1.36974
119990664	chr12:119990664:C:T	2.19954e-07	-1.34836	-1.35373
119991043	chr12:119991043:TTCTCTAGGCAGTC:T	2.70074e-06	-1.32499	1.13075
119991236	chr12:119991236:G:A	8.29852e-07	-2.2364e-10	-1.37427
119991271	chr12:119991271:C:G	2.20476e-07	-1.34716	-1.35257
119991446	chr12:119991446:C:T	6.175e-06	-2.2364e-10	0.632745
119991587	chr12:119991587:A:G	1.1378e-06	-2.2364e-10	-1.05867
119991627	chr12:119991627:T:C	1.36274e-06	-2.2364e-10	-0.878265
119991672	chr12:119991672:A:C	9.24722e-07	-2.2364e-10	-1.26602
119992268	chr12:119992268:T:C	2.64528e-06	-1.31435	1.09937
119992376	chr12:119992376:C:T	2.15691e-06	-0.0232975	-0.395786
119992585	chr12:119992585:A:G	8.19417e-07	-2.2364e-10	-1.38693
119992648	chr12:119992648:G:A	2.1899e-07	-1.35412	-1.35238
119992746	chr12:119992746:T:A	2.17676e-05	-2.2364e-10	1.89266
119992793	chr12:119992793:A:G	1.13837e-06	-2.2364e-10	-1.05816
119992938	chr12:119992938:T:G	6.44448e-07	-1.62712	-7.29212e-10
119993762	chr12:119993762:A:C	2.52881e-06	-0.408012	0.147999
119993891	chr12:119993891:T:C	2.58237e-07	-1.32257	-1.21907
119994575	chr12:119994575:C:T	1.2033e-06	-1.0027	-7.29212e-10
119994583	chr12:119994583:G:A	9.47442e-07	-2.2364e-10	-1.24175
119995018	chr12:119995018:A:G	5.44946e-07	-1.46724	-0.327591
119995109	chr12:119995109:A:G	1.21506e-06	-2.2364e-10	-0.992971
119995150	chr12:119995150:A:C	2.72952e-06	-1.2677	1.08406
119995181	chr12:119995181:C:G	8.97829e-06	-2.2364e-10	1.00705
119995198	chr12:119995198:A:G	9.22097e-07	-2.2364e-10	-1.26887
119995231	chr12:119995231:T:C	8.21503e-07	-2.2364e-10	-1.38438
119995759	chr12:119995759:A:G	4.97167e-07	-1.04398	-0.842614
119995971	chr12:119995971:G:A	9.31648e-07	-2.2364e-10	-1.25856
119996133	chr12:119996133:T:C	8.21227e-07	-2.2364e-10	-1.38472
119996225	chr12:119996225:C:T	1.70222e-07	-1.62457	-1.33385
119996955	chr12:119996955:T:G	8.14729e-07	-2.2364e-10	-1.39266
119997105	chr12:119997105:C:T	2.17241e-06	-2.2364e-10	-0.411927
119997266	chr12:119997266:C:T	1.85056e-07	-1.62581	-1.24905
119997900	chr12:119997900:G:A	2.55987e-06	-2.2364e-10	-0.247805
119997940	chr12:119997940:C:G	8.27498e-07	-2.2364e-10	-1.37711
119997991	chr12:119997991:G:A	2.49147e-06	-0.430645	0.155754
119998205	chr12:119998205:T:G	1.79553e-06	-0.602464	-7.29212e-10
119998604	chr12:119998604:G:A	2.6331e-06	-0.433235	0.213633
119998854	chr12:119998854:A:G	1.70103e-07	-1.62245	-1.33667
119999190	chr12:119999190:C:G	9.75623e-07	-2.2364e-10	-1.21244
119999212	chr12:119999212:G:A	8.27945e-07	-2.2364e-10	-1.37657
119999268	chr12:119999268:T:C	1.95995e-06	-2.2364e-10	-0.514843
119999593	chr12:119999593:T:C	9.45861e-07	-2.2364e-10	-1.24342
119999627	chr12:119999627:C:G	8.27808e-07	-2.2364e-10	-1.37674
119999652	chr12:119999652:A:G	1.05197e-06	-2.2364e-10	-1.1371
120000151	chr12:120000151:A:G	1.6545e-07	-1.62578	-1.36107
120000152	chr12:120000152:A:G	1.66377e-07	-1.62494	-1.35633
120000458	chr12:120000458:C:T	2.7155e-06	-1.29323	1.10445
120000637	chr12:120000637:A:G	9.14771e-07	-2.2364e-10	-1.27684
120001260	chr12:120001260:T:G	1.70678e-07	-1.61733	-1.33841
120001285	chr12:120001285:C:T	8.05635e-07	-2.2364e-10	-1.40389
120001311	chr12:120001311:A:G	9.44772e-07	-2.2364e-10	-1.24457
120001447	chr12:120001447:T:C	2.21398e-07	-1.33054	-1.36502
120001464	chr12:120001464:T:G	8.14466e-07	-2.2364e-10	-1.39299
120001489	chr12:120001489:G:A	9.40882e-07	-2.2364e-10	-1.2487
120001538	chr12:120001538:G:A	8.48121e-07	-2.2364e-10	-1.35249
120002133	chr12:120002133:G:A	5.51945e-07	-1.43965	-0.342423
120002188	chr12:120002188:C:T	9.30081e-07	-2.2364e-10	-1.26025
120002473	chr12:120002473:A:G	7.6969e-07	-1.44953	-7.29212e-10
120002500	chr12:120002500:A:T	1.05186e-06	-2.2364e-10	-1.1372
120003187	chr12:120003187:G:A	2.4612e-06	-1.31427	1.02716
120003239	chr12:120003239:G:A	2.31877e-06	-1.32035	0.973624
120003639	chr12:120003639:C:A	1.7045e-07	-1.62158	-1.33549
120003958	chr12:120003958:C:T	8.06008e-07	-2.2364e-10	-1.40342
120004113	chr12:120004113:C:T	9.47676e-07	-2.2364e-10	-1.24151
120004233	chr12:120004233:A:G	2.72387e-06	-0.456327	0.270616
120004322	chr12:120004322:T:C	8.16984e-07	-2.2364e-10	-1.3899
120005362	chr12:120005362:T:G	8.28077e-07	-2.2364e-10	-1.37641
120005609	chr12:120005609:G:C	1.44711e-06	-2.2364e-10	-0.818194
120005669	chr12:120005669:G:A	2.47072e-06	-0.530244	0.246989
120006539	chr12:120006539:A:G	1.45098e-06	-2.2364e-10	-0.815522
120006824	chr12:120006824:A:G	8.27945e-07	-2.2364e-10	-1.37657
120006951	chr12:120006951:G:A	2.61601e-06	-1.24118	1.01506
120007019	chr12:120007019:G:A	1.69566e-06	-2.2364e-10	-0.65969
120007029	chr12:120007029:T:C	2.66663e-06	-0.494104	0.287157
120007335	chr12:120007335:C:T	8.10279e-07	-2.2364e-10	-1.39814
120007361	chr12:120007361:C:T	8.23724e-07	-2.2364e-10	-1.38168
120007644	chr12:120007644:A:C	2.57732e-06	-0.392054	0.151042
120007664	chr12:120007664:G:C	9.77321e-07	-2.2364e-10	-1.2107
120008368	chr12:120008368:G:A	1.14218e-06	-2.2364e-10	-1.05483
120008817	chr12:120008817:A:G	8.16185e-07	-2.2364e-10	-1.39088
120008911	chr12:120008911:AGGGT:A	1.30829e-06	-0.919042	-7.29212e-10
120009110	chr12:120009110:C:T	9.43505e-07	-2.2364e-10	-1.24592
120009188	chr12:120009188:A:G	1.92006e-07	-1.51708	-1.32091
120009401	chr12:120009401:A:G	1.76297e-06	-2.2364e-10	-0.620763
120009973	chr12:120009973:T:C	8.4134e-07	-2.2364e-10	-1.36052
120010006	chr12:120010006:GTT:G	9.60683e-07	-2.2364e-10	-1.22787
120010143	chr12:120010143:C:T	9.43505e-07	-2.2364e-10	-1.24592
120010335	chr12:120010335:C:T	1.38007e-06	-2.2364e-10	-0.865627
120010657	chr12:120010657:C:G	9.43505e-07	-2.2364e-10	-1.24592
120011018	chr12:120011018:G:A	1.71099e-07	-1.61828	-1.33499
120011299	chr12:120011299:T:C	8.29809e-07	-2.2364e-10	-1.37432
120011335	chr12:120011335:G:A	9.69382e-07	-2.2364e-10	-1.21886
120011455	chr12:120011455:A:G	2.38923e-06	-0.40883	0.0920382
120011756	chr12:120011756:A:G	5.92502e-07	-1.43607	-0.275095
120011784	chr12:120011784:C:CAT	5.86614e-07	-1.43773	-0.283417
120012236	chr12:120012236:T:C	8.27945e-07	-2.2364e-10	-1.37657
120012899	chr12:120012899:C:T	1.61696e-06	-2.2364e-10	-0.707216
120012984	chr12:120012984:T:C	1.61225e-06	-2.2364e-10	-0.71013
120013296	chr12:120013296:A:G	3.83392e-06	0.156126	-7.29212e-10
120013672	chr12:120013672:G:C	1.34511e-06	-2.2364e-10	-0.891286
120013732	chr12:120013732:G:A	2.81782e-06	-1.3354	1.1836
120014695	chr12:120014695:A:C	2.66832e-06	-1.31867	1.11236
120014717	chr12:120014717:G:T	7.53561e-07	-1.00363	-0.467079
120015022	chr12:120015022:A:G	2.48094e-07	-1.20899	-1.37272
120015462	chr12:120015462:GTTC:G	2.72538e-06	-2.2364e-10	-0.185157
120015516	chr12:120015516:C:A	2.34735e-07	-1.2325	-1.40455
120015707	chr12:120015707:G:A	1.43084e-06	-2.2364e-10	-0.829501
120015879	chr12:120015879:C:T	9.65139e-07	-2.2364e-10	-1.22325
120015952	chr12:120015952:A:G	8.04771e-07	-2.2364e-10	-1.40496
120016071	chr12:120016071:C:G	9.36944e-06	-2.2364e-10	1.04969
120016374	chr12:120016374:A:G	1.12951e-05	-2.2364e-10	1.23661
120016596	chr12:120016596:A:T	8.56351e-07	-2.2364e-10	-1.34284
120016666	chr12:120016666:C:T	9.4396e-07	-2.2364e-10	-1.24543
120016709	chr12:120016709:C:T	8.12713e-07	-2.2364e-10	-1.39514
120017046	chr12:120017046:G:A	8.24444e-07	-2.2364e-10	-1.38081
120017151	chr12:120017151:C:G	2.81929e-06	-2.2364e-10	-0.151277
120017690	chr12:120017690:C:A	2.61503e-06	-0.450554	0.224068
120018209	chr12:120018209:T:G	9.11606e-06	-2.2364e-10	1.02227
120018492	chr12:120018492:G:A	3.07582e-06	-0.0641927	-7.29212e-10
120018500	chr12:120018500:T:C	1.24013e-06	-2.2364e-10	-0.972546
120018773	chr12:120018773:C:T	9.60389e-07	-2.2364e-10	-1.22818
120018794	chr12:120018794:C:T	9.38773e-07	-2.2364e-10	-1.25094
120019002	chr12:120019002:G:A	8.98034e-06	-2.2364e-10	1.00727
120019155	chr12:120019155:G:A	6.11665e-06	-2.2364e-10	0.623251
120019231	chr12:120019231:A:G	1.72399e-07	-1.61568	-1.33003
120019560	chr12:120019560:G:A	8.21503e-07	-2.2364e-10	-1.38438
120019979	chr12:120019979:G:A	1.69637e-07	-1.62006	-1.34179
120020383	chr12:120020383:G:A	8.34573e-07	-2.2364e-10	-1.3686
120020594	chr12:120020594:A:G	2.77092e-06	-1.31821	1.14962
120020939	chr12:120020939:TTGTA:T	8.1326e-07	-2.2364e-10	-1.39447
120021194	chr12:120021194:C:A	9.28984e-07	-2.2364e-10	-1.26143
120021553	chr12:120021553:C:G	2.07533e-06	-2.2364e-10	-0.457642
120021830	chr12:120021830:G:A	8.32446e-07	-2.2364e-10	-1.37115
120021880	chr12:120021880:A:G	2.62917e-07	-1.29147	-1.23221
120022628	chr12:120022628:G:T	9.43079e-07	-2.2364e-10	-1.24637
120022864	chr12:120022864:G:A	9.25835e-06	-2.2364e-10	1.03776
120024078	chr12:120024078:G:A	8.07567e-07	-2.2364e-10	-1.40149
120024230	chr12:120024230:G:A	9.31529e-07	-2.2364e-10	-1.25869
120024668	chr12:120024668:A:G	1.15877e-06	-2.2364e-10	-1.0404
120024968	chr12:120024968:G:A	9.39817e-07	-2.2364e-10	-1.24983
120025200	chr12:120025200:G:A	6.42707e-07	-1.62983	-7.29212e-10
120025222	chr12:120025222:T:C	1.04516e-06	-1.14359	-7.29212e-10
120025235	chr12:120025235:A:G	8.2409e-07	-2.2364e-10	-1.38124
120025709	chr12:120025709:T:C	8.14999e-06	-2.2364e-10	0.910254
120026061	chr12:120026061:C:A	8.19854e-07	-2.2364e-10	-1.38639
120026281	chr12:120026281:T:C	5.87009e-06	-2.2364e-10	0.582107
120026412	chr12:120026412:C:G	2.14411e-06	-2.2364e-10	-0.425038
120027147	chr12:120027147:C:T	2.56218e-06	-1.3457	1.09879
120027153	chr12:120027153:C:T	2.92232e-06	-1.32631	1.21093
120027206	chr12:120027206:A:G	5.17209e-07	-1.53808	-0.308993
120027264	chr12:120027264:C:T	9.59292e-07	-2.2364e-10	-1.22932
120027465	chr12:120027465:G:A	1.06134e-06	-2.2364e-10	-1.12823
120027930	chr12:120027930:G:C	9.56483e-07	-2.2364e-10	-1.23226
120028364	chr12:120028364:T:C	2.02423e-07	-1.43503	-1.35013
120028391	chr12:120028391:T:C	1.64092e-05	-2.2364e-10	1.61008
120028410	chr12:120028410:C:T	8.16868e-07	-2.2364e-10	-1.39004
120028604	chr12:120028604:AG:A	9.42428e-07	-2.2364e-10	-1.24706
120028813	chr12:120028813:TC:T	6.48979e-07	-1.62012	-7.29212e-10
120028869	chr12:120028869:C:A	8.06673e-07	-2.2364e-10	-1.4026
120029498	chr12:120029498:A:G	8.20191e-07	-2.2364e-10	-1.38598
120029766	chr12:120029766:TG:T	5.08286e-07	-1.52551	-0.338961
120030201	chr12:120030201:T:C	1.1296e-05	-2.2364e-10	1.23668
120031242	chr12:120031242:C:T	1.06769e-05	-2.2364e-10	1.18032
120032274	chr12:120032274:C:A	6.48444e-07	-1.62094	-7.29212e-10
120032537	chr12:120032537:A:G	8.33252e-07	-2.2364e-10	-1.37018
120032607	chr12:120032607:A:C	2.70716e-06	-2.2364e-10	-0.191862
120032774	chr12:120032774:G:A	8.9073e-07	-2.2364e-10	-1.30348
120033265	chr12:120033265:C:T	8.21139e-07	-2.2364e-10	-1.38483
120033524	chr12:120033524:C:G	1.18991e-05	-2.2364e-10	1.2887
120033942	chr12:120033942:T:C	9.39802e-07	-2.2364e-10	-1.24985
120033974	chr12:120033974:A:G	8.42091e-07	-2.2364e-10	-1.35963
120034614	chr12:120034614:A:G	2.47157e-07	-1.33743	-1.24807
120035284	chr12:120035284:C:T	5.81373e-06	-2.2364e-10	0.57246
120036008	chr12:120036008:ATTTATG:A	1.05357e-05	-2.2364e-10	1.16701
120036123	chr12:120036123:A:G	8.20352e-07	-2.2364e-10	-1.38578
120036279	chr12:120036279:T:C	8.17955e-07	-2.2364e-10	-1.38871
120036306	chr12:120036306:T:C	2.24165e-06	-1.36616	0.98561
120036345	chr12:120036345:G:A	1.0315e-05	-2.2364e-10	1.14584
120036376	chr12:120036376:G:A	9.20991e-07	-2.2364e-10	-1.27007
120036433	chr12:120036433:G:T	2.06631e-06	-2.2364e-10	-0.461998
120036562	chr12:120036562:G:T	9.36957e-07	-2.2364e-10	-1.25288
120037434	chr12:120037434:C:T	8.79065e-07	-2.2364e-10	-1.31666
120037620	chr12:120037620:T:C	2.03244e-07	-1.42288	-1.35823
120038630	chr12:120038630:G:A	2.45106e-07	-1.39832	-1.1955
120038834	chr12:120038834:T:C	8.47106e-07	-1.35369	-7.29212e-10
120039071	chr12:120039071:C:T	4.6641e-06	-2.2364e-10	0.352133
120039361	chr12:120039361:C:T	1.65932e-06	-2.2364e-10	-0.681354
120039542	chr12:120039542:G:A	8.26827e-07	-2.2364e-10	-1.37792
120039725	chr12:120039725:G:T	2.64597e-06	-0.284288	0.0695644
120040204	chr12:120040204:G:A	1.74066e-07	-1.629	-1.30708
120040367	chr12:120040367:C:T	2.22476e-06	-0.450332	0.0622164
120040428	chr12:120040428:T:C	1.02801e-06	-2.2364e-10	-1.16014
120040592	chr12:120040592:A:G	1.7718e-07	-1.63039	-1.28797
120040601	chr12:120040601:A:G	4.06927e-06	-2.2364e-10	0.215701
120040963	chr12:120040963:T:C	8.52851e-07	-2.2364e-10	-1.34693
120041745	chr12:120041745:A:G	1.48685e-06	-0.791102	-7.29212e-10
120041758	chr12:120041758:A:G	2.24537e-06	-0.427133	0.0482416
120041759	chr12:120041759:T:G	1.52712e-05	-2.2364e-10	1.53821
120041878	chr12:120041878:C:A	1.7485e-07	-1.63024	-1.30135
120042039	chr12:120042039:A:G	9.30979e-07	-2.2364e-10	-1.25928
120042062	chr12:120042062:G:A	8.17411e-07	-2.2364e-10	-1.38938
120042210	chr12:120042210:A:G	1.75689e-07	-1.62955	-1.29725
120042800	chr12:120042800:C:A	2.24182e-07	-1.40195	-1.28111
120043336	chr12:120043336:G:A	9.43709e-07	-2.2364e-10	-1.2457
120043840	chr12:120043840:T:A	1.00851e-06	-2.2364e-10	-1.17929
120043915	chr12:120043915:A:G	9.31703e-07	-2.2364e-10	-1.2585
120044867	chr12:120044867:G:A	9.20211e-07	-2.2364e-10	-1.27092
120045074	chr12:120045074:A:C	1.75784e-07	-1.62961	-1.29665
120045160	chr12:120045160:A:G	1.36587e-06	-2.2364e-10	-0.875971
120045571	chr12:120045571:G:A	2.23416e-06	-1.3393	0.9554
120045685	chr12:120045685:C:T	2.0802e-06	-0.632382	0.177083
120046381	chr12:120046381:C:G	9.67649e-07	-2.2364e-10	-1.22065
120046573	chr12:120046573:T:C	8.11054e-07	-2.2364e-10	-1.39718
120046808	chr12:120046808:G:A	1.45639e-05	-2.2364e-10	1.49078
120047906	chr12:120047906:G:A	1.7112e-07	-1.63033	-1.32282
120047935	chr12:120047935:C:T	4.74462e-07	-1.52332	-0.410016
120048728	chr12:120048728:A:T	2.02904e-06	-0.480202	-7.29212e-10
120048953	chr12:120048953:A:G	9.63764e-07	-2.2364e-10	-1.22467
120049040	chr12:120049040:C:T	8.11054e-07	-2.2364e-10	-1.39718
120050063	chr12:120050063:G:T	2.35622e-07	-1.4295	-1.20379
120050077	chr12:120050077:A:G	1.11486e-06	-1.07904	-7.29212e-10
120050125	chr12:120050125:G:A	1.08091e-05	-2.2364e-10	1.19263
120050542	chr12:120050542:C:T	2.53266e-06	-1.36789	1.1094
120050832	chr12:120050832:G:A	5.03226e-07	-0.942587	-0.931892
120051155	chr12:120051155:C:T	1.62648e-05	-2.2364e-10	1.60124
120051239	chr12:120051239:C:G	2.37551e-06	-1.34824	1.02569
120051314	chr12:120051314:G:A	1.98657e-07	-1.45686	-1.34708
120051455	chr12:120051455:T:C	2.24802e-06	-0.484808	0.107096
120051531	chr12:120051531:G:GA	8.39735e-07	-2.2364e-10	-1.36243
120051934	chr12:120051934:T:C	1.0624e-05	-2.2364e-10	1.17536
120051980	chr12:120051980:T:G	2.03413e-07	-1.391	-1.38928
120052317	chr12:120052317:C:T	9.276e-07	-2.2364e-10	-1.26292
120052572	chr12:120052572:C:G	1.79992e-07	-1.62978	-1.27283
120052680	chr12:120052680:C:T	7.01087e-07	-1.0307	-0.512188
120052913	chr12:120052913:C:T	1.7088e-07	-1.62962	-1.32494
120052993	chr12:120052993:T:C	8.76532e-07	-2.2364e-10	-1.31955
120053081	chr12:120053081:G:A	4.49788e-07	-1.52883	-0.457915
120053131	chr12:120053131:G:C	6.83931e-07	-1.07283	-0.494827
120053160	chr12:120053160:A:G	8.18491e-07	-2.2364e-10	-1.38806
120053754	chr12:120053754:G:T	9.39303e-07	-2.2364e-10	-1.25038
120054233	chr12:120054233:C:T	8.62355e-07	-2.2364e-10	-1.33585
120054465	chr12:120054465:G:A	1.11612e-05	-2.2364e-10	1.22468
120054540	chr12:120054540:T:C	2.20816e-06	-1.3406	0.944995
120054600	chr12:120054600:T:C	5.7038e-07	-0.662801	-1.08641
120055175	chr12:120055175:A:G	1.9963e-06	-0.539225	0.0427583
120055965	chr12:120055965:A:G	1.25531e-05	-2.2364e-10	1.3422
120056087	chr12:120056087:T:C	2.38141e-06	-0.418919	0.0988481
120056260	chr12:120056260:A:G	1.76311e-07	-1.62997	-1.2933
120056363	chr12:120056363:G:T	9.45641e-07	-2.2364e-10	-1.24366
120056459	chr12:120056459:G:A	8.24341e-07	-2.2364e-10	-1.38093
120056935	chr12:120056935:G:A	4.62826e-07	-1.53333	-0.424841
120057007	chr12:120057007:G:A	2.22833e-06	-0.47861	0.0921012
120057096	chr12:120057096:A:G	1.68283e-06	-2.2364e-10	-0.667286
120058254	chr12:120058254:T:C	8.11054e-07	-2.2364e-10	-1.39718
120058321	chr12:120058321:G:A	2.13349e-06	-0.495744	0.0657413
120059476	chr12:120059476:A:G	9.29162e-07	-2.2364e-10	-1.26123
120059526	chr12:120059526:G:A	2.73538e-06	-2.2364e-10	-0.181493
120059775	chr12:120059775:G:A	9.29114e-07	-2.2364e-10	-1.26129
120060695	chr12:120060695:A:T	2.35174e-06	-1.3523	1.01969
120061349	chr12:120061349:A:C	2.15963e-06	-0.461281	0.0434548
120061642	chr12:120061642:A:AG	4.58579e-07	-1.51109	-0.456298
120062630	chr12:120062630:G:C	1.05987e-06	-1.5313	0.401684
120062638	chr12:120062638:C:T	2.17219e-06	-0.458813	0.0467854
120062666	chr12:120062666:A:G	6.35382e-06	-2.2364e-10	0.661293
120063532	chr12:120063532:C:CT	2.32637e-07	-1.42649	-1.21954
120063810	chr12:120063810:A:AC	2.24058e-06	-0.511279	0.130249
120063993	chr12:120063993:A:T	1.82666e-06	-0.585272	-7.29212e-10
120064113	chr12:120064113:T:G	8.14765e-07	-2.2364e-10	-1.39262
120064467	chr12:120064467:A:G	6.42351e-07	-1.63038	-7.29212e-10
120064922	chr12:120064922:A:G	2.07781e-07	-1.63026	-1.12877
120065116	chr12:120065116:G:A	8.05592e-07	-2.2364e-10	-1.40394
120065181	chr12:120065181:G:T	1.05197e-06	-2.2364e-10	-1.1371
120065254	chr12:120065254:C:T	9.8769e-07	-2.2364e-10	-1.20015
120065437	chr12:120065437:A:T	2.45386e-06	-1.35869	1.06859
120065518	chr12:120065518:C:T	2.24856e-06	-0.515177	0.137703
120065748	chr12:120065748:G:A	6.44324e-07	-1.62732	-7.29212e-10
120065797	chr12:120065797:A:G	8.08383e-07	-2.2364e-10	-1.40048
120065902	chr12:120065902:GA:G	8.17379e-07	-2.2364e-10	-1.38942
120066239	chr12:120066239:A:G	2.15561e-06	-0.467538	0.0478511
120066449	chr12:120066449:G:T	1.834e-07	-1.63033	-1.25352
120066509	chr12:120066509:G:A	9.39042e-07	-2.2364e-10	-1.25066
120067574	chr12:120067574:G:T	1.04104e-06	-2.2364e-10	-1.14754
120067582	chr12:120067582:C:G	1.61225e-06	-2.2364e-10	-0.71013
120067664	chr12:120067664:C:T	8.11054e-07	-2.2364e-10	-1.39718
120068448	chr12:120068448:G:A	2.70716e-06	-2.2364e-10	-0.191862
120068542	chr12:120068542:G:A	1.47515e-06	-0.799	-7.29212e-10
120068995	chr12:120068995:T:C	8.61864e-07	-2.2364e-10	-1.33642
120069419	chr12:120069419:C:G	1.95678e-07	-1.62607	-1.19298
120069480	chr12:120069480:C:G	8.06004e-07	-2.2364e-10	-1.40343
120069596	chr12:120069596:G:T	9.48481e-07	-2.2364e-10	-1.24066
120069714	chr12:120069714:A:G	1.11588e-05	-2.2364e-10	1.22446
120070142	chr12:120070142:A:G	1.03205e-06	-2.2364e-10	-1.15622
120070516	chr12:120070516:A:G	1.02925e-06	-1.15893	-7.29212e-10
120070700	chr12:120070700:T:C	8.15162e-07	-2.2364e-10	-1.39213
120071031	chr12:120071031:G:C	8.72206e-07	-2.2364e-10	-1.32449
120072100	chr12:120072100:C:T	8.15204e-07	-2.2364e-10	-1.39208
120072133	chr12:120072133:C:G	1.67096e-05	-2.2364e-10	1.62822
120072324	chr12:120072324:G:A	1.75334e-06	-0.612471	-0.0137695
120073728	chr12:120073728:T:C	2.0057e-07	-1.4052	-1.38916
120074230	chr12:120074230:CCTT:C	2.89044e-06	-1.34757	1.22122
120075145	chr12:120075145:A:G	1.33433e-06	-2.2364e-10	-0.899337
120075426	chr12:120075426:C:T	5.43672e-06	0.505414	-7.29212e-10
120075821	chr12:120075821:T:C	4.98614e-07	-1.01719	-0.866495
120075977	chr12:120075977:G:A	8.50341e-07	-2.2364e-10	-1.34988
120076184	chr12:120076184:G:A	8.05904e-07	-2.2364e-10	-1.40355
120076615	chr12:120076615:TG:T	9.78883e-07	-2.2364e-10	-1.20911
120076648	chr12:120076648:G:A	8.08597e-07	-2.2364e-10	-1.40022
120076653	chr12:120076653:T:C	4.40465e-06	-1.25303	1.54793
120076668	chr12:120076668:C:T	3.19302e-07	-1.60835	-0.721032
120076796	chr12:120076796:G:C	9.74706e-07	-2.2364e-10	-1.21338
120077180	chr12:120077180:G:A	1.06292e-06	-2.2364e-10	-1.12674
120077376	chr12:120077376:C:T	1.11338e-06	-2.2364e-10	-1.08037
120077551	chr12:120077551:CTGT:C	4.10503e-06	-2.2364e-10	0.224451
120077760	chr12:120077760:A:G	4.335e-06	-2.2364e-10	0.278959
120077969	chr12:120077969:C:A	1.74219e-07	-1.59007	-1.34514
120078587	chr12:120078587:C:T	9.07986e-07	-2.2364e-10	-1.28429
120078703	chr12:120078703:G:A	1.90086e-07	-1.5574	-1.29064
120078718	chr12:120078718:A:G	2.83431e-06	-2.2364e-10	-0.145965
120078721	chr12:120078721:C:T	8.93402e-06	-2.2364e-10	1.0021
120079105	chr12:120079105:C:T	8.20119e-07	-2.2364e-10	-1.38607
120079466	chr12:120079466:C:T	6.4578e-07	-1.21919	-0.405865
120079656	chr12:120079656:T:C	9.19379e-07	-2.2364e-10	-1.27182
120080668	chr12:120080668:G:C	9.80935e-07	-2.2364e-10	-1.20701
120081139	chr12:120081139:C:A	7.05144e-07	-1.53712	-7.29212e-10
120081320	chr12:120081320:T:C	2.17264e-07	-1.34433	-1.37008
120081754	chr12:120081754:A:G	8.12316e-07	-2.2364e-10	-1.39563
120082159	chr12:120082159:G:A	8.88539e-07	-2.2364e-10	-1.30594
120082328	chr12:120082328:C:T	1.91193e-07	-1.54371	-1.29852
120082463	chr12:120082463:G:C	7.02188e-07	-1.54132	-7.29212e-10
120082695	chr12:120082695:T:G	9.32925e-07	-2.2364e-10	-1.25719
120082728	chr12:120082728:C:T	9.19084e-07	-2.2364e-10	-1.27214
120082927	chr12:120082927:C:T	1.76353e-07	-1.60755	-1.31547
120083059	chr12:120083059:C:T	6.67751e-07	-1.5916	-7.29212e-10
120083424	chr12:120083424:A:G	2.54952e-06	-2.2364e-10	-0.251857
120083452	chr12:120083452:G:A	8.07578e-07	-2.2364e-10	-1.40148
120083538	chr12:120083538:C:T	1.18007e-06	-2.2364e-10	-1.02219
120083698	chr12:120083698:T:C	2.28907e-07	-1.30214	-1.36006
120083699	chr12:120083699:G:A	1.70406e-07	-1.61667	-1.34067
120084054	chr12:120084054:G:A	1.31489e-06	-2.2364e-10	-0.914014
120084069	chr12:120084069:C:T	2.79396e-06	-1.29587	1.13557
120084203	chr12:120084203:C:T	8.7324e-07	-2.2364e-10	-1.32331
120084204	chr12:120084204:G:A	9.17428e-07	-2.2364e-10	-1.27394
120084499	chr12:120084499:T:C	2.57245e-06	-1.30727	1.06437
120084715	chr12:120084715:G:C	2.13102e-07	-1.36601	-1.36774
120084924	chr12:120084924:C:T	8.05366e-07	-2.2364e-10	-1.40422
120084940	chr12:120084940:CT:C	2.43867e-06	-0.434247	0.137938
120085256	chr12:120085256:G:A	1.24269e-06	-0.970484	-7.29212e-10
120085414	chr12:120085414:AAC:A	1.39612e-06	-2.2364e-10	-0.854063
120085731	chr12:120085731:T:C	1.37569e-06	-0.868807	-7.29212e-10
120086508	chr12:120086508:C:CCACT	6.59393e-07	-1.6042	-7.29212e-10
120086883	chr12:120086883:C:G	3.78172e-07	-1.12835	-1.03182
120086911	chr12:120086911:T:A	8.17434e-06	-2.2364e-10	0.913237
120086912	chr12:120086912:C:A	8.17434e-06	-2.2364e-10	0.913237
120086984	chr12:120086984:C:T	8.53035e-07	-2.2364e-10	-1.34672
120087042	chr12:120087042:G:A	1.76227e-06	-0.659256	0.0380934
120087473	chr12:120087473:T:C	8.36154e-07	-2.2364e-10	-1.3667
120087806	chr12:120087806:T:A	8.04793e-07	-2.2364e-10	-1.40493
120087847	chr12:120087847:TGTC:T	8.88454e-07	-2.2364e-10	-1.30604
120088066	chr12:120088066:T:C	9.939e-07	-2.2364e-10	-1.19388
120088212	chr12:120088212:C:T	1.38124e-06	-2.2364e-10	-0.864781
120088308	chr12:120088308:T:C	1.38738e-06	-2.2364e-10	-0.860343
120088744	chr12:120088744:G:A	7.69204e-06	-1.21989	2.07231
120088789	chr12:120088789:C:T	9.89415e-07	-2.2364e-10	-1.1984
120089051	chr12:120089051:CACT:C	2.91012e-06	-0.119569	-7.29212e-10
120089407	chr12:120089407:C:T	5.96487e-07	-0.629522	-1.07494
120089532	chr12:120089532:G:A	9.27008e-07	-2.2364e-10	-1.26356
120089795	chr12:120089795:T:C	1.86203e-07	-1.62638	-1.24229
120089987	chr12:120089987:G:A	2.04527e-06	-0.687106	0.214874
120090057	chr12:120090057:C:T	1.06635e-06	-2.2364e-10	-1.12352
120091165	chr12:120091165:CCCT:C	9.0342e-07	-2.2364e-10	-1.28933
120091362	chr12:120091362:G:GT	1.40139e-06	-2.2364e-10	-0.850296
120091386	chr12:120091386:T:C	7.76636e-06	-2.2364e-10	0.862039
120091499	chr12:120091499:T:C	1.8726e-07	-1.46975	-1.39327
120091503	chr12:120091503:A:G	2.0369e-07	-1.40067	-1.37825
120091862	chr12:120091862:G:A	1.86937e-07	-1.62996	-1.23479
120092041	chr12:120092041:G:C	1.12999e-06	-1.06555	-7.29212e-10
120092214	chr12:120092214:A:G	8.13794e-07	-2.2364e-10	-1.39381
120092408	chr12:120092408:G:A	8.06132e-07	-1.40327	-7.29212e-10
120092610	chr12:120092610:G:A	9.15546e-06	-2.2364e-10	1.02659
120092725	chr12:120092725:C:T	1.0756e-06	-2.2364e-10	-1.11488
120093291	chr12:120093291:G:A	1.16726e-06	-2.2364e-10	-1.0331
120093484	chr12:120093484:A:G	1.91887e-07	-1.62868	-1.20993
120093969	chr12:120093969:C:T	1.01604e-06	-2.2364e-10	-1.17185
120094082	chr12:120094082:C:A	1.05039e-06	-2.2364e-10	-1.1386
120094126	chr12:120094126:A:C	1.37225e-06	-2.2364e-10	-0.871312
120094190	chr12:120094190:C:G	1.11653e-06	-2.2364e-10	-1.07754
120094655	chr12:120094655:GGCCAGGAAGGGCATCCTCCCCTGCCCCTCCC:G	2.47959e-06	-1.08073	0.801062
120094709	chr12:120094709:T:G	1.34634e-06	-2.2364e-10	-0.89037
120095892	chr12:120095892:A:G	2.74787e-07	-1.33254	-1.14698
120096048	chr12:120096048:C:T	6.44911e-07	-1.62641	-7.29212e-10
120096161	chr12:120096161:C:T	2.07469e-07	-1.39343	-1.3671
120096343	chr12:120096343:A:G	1.92137e-06	-2.2364e-10	-0.534724
120096667	chr12:120096667:C:G	4.96383e-07	-0.543623	-1.34455
120096699	chr12:120096699:C:T	7.04905e-07	-1.53746	-7.29212e-10
120096869	chr12:120096869:G:A	6.42939e-07	-1.62947	-7.29212e-10
120096937	chr12:120096937:G:A	1.21389e-06	-2.2364e-10	-0.993935
120096982	chr12:120096982:C:A	8.29428e-07	-1.37478	-7.29212e-10
120097053	chr12:120097053:G:A	8.06024e-07	-2.2364e-10	-1.4034
120097118	chr12:120097118:G:A	8.71532e-07	-2.2364e-10	-1.32527
120097365	chr12:120097365:G:A	1.61645e-06	-1.02436	0.316835
120097940	chr12:120097940:G:C	7.70092e-07	-0.939819	-0.509189
120097954	chr12:120097954:G:A	8.92942e-07	-2.2364e-10	-1.301
120098135	chr12:120098135:C:T	9.94855e-07	-1.07069	-0.122227
120098150	chr12:120098150:C:T	1.40583e-05	-2.2364e-10	1.45545
120098285	chr12:120098285:G:T	1.7025e-07	-1.62483	-1.33342
120098287	chr12:120098287:C:T	9.16763e-07	-2.2364e-10	-1.27467
120098379	chr12:120098379:A:G	9.78625e-07	-2.2364e-10	-1.20937
120098767	chr12:120098767:C:T	1.1598e-05	-2.2364e-10	1.26307
120098979	chr12:120098979:C:T	9.36356e-07	-1.3172	0.0636754
120099016	chr12:120099016:G:A	6.24594e-06	-2.2364e-10	0.644169
120099238	chr12:120099238:C:G	2.51924e-07	-1.17781	-1.38858
120099290	chr12:120099290:C:T	1.28727e-05	-2.2364e-10	1.36735
120099348	chr12:120099348:C:CT	1.01638e-06	-1.27248	0.100962
120099469	chr12:120099469:T:G	1.75969e-07	-1.61002	-1.31519
120099495	chr12:120099495:C:T	6.82256e-07	-1.57011	-7.29212e-10
120099604	chr12:120099604:G:A	8.45653e-07	-1.38539	0.0299769
120099934	chr12:120099934:G:A	8.21369e-07	-2.2364e-10	-1.38455
120100146	chr12:120100146:C:T	9.01793e-07	-2.2364e-10	-1.29113
120100276	chr12:120100276:G:A	9.82857e-07	-2.2364e-10	-1.20505
120100473	chr12:120100473:G:A	2.58126e-06	-1.21333	0.973849
120100877	chr12:120100877:C:T	2.96559e-06	-0.259367	0.158679
120100882	chr12:120100882:C:T	7.90579e-07	-1.14511	-0.277647
120101023	chr12:120101023:G:A	1.75633e-06	-0.624538	-7.29212e-10
120101503	chr12:120101503:A:G	1.63869e-07	-1.62855	-1.3679
120101776	chr12:120101776:G:A	8.05677e-07	-2.2364e-10	-1.40384
120101805	chr12:120101805:C:G	1.26334e-06	-2.2364e-10	-0.954005
120101958	chr12:120101958:A:AC	8.78514e-07	-2.2364e-10	-1.31729
120102200	chr12:120102200:A:C	9.33031e-07	-2.2364e-10	-1.25708
120102396	chr12:120102396:C:T	8.76144e-07	-2.2364e-10	-1.31999
120102671	chr12:120102671:T:C	8.92783e-07	-2.2364e-10	-1.30117
120102728	chr12:120102728:A:G	2.26611e-07	-1.27865	-1.39363
120102841	chr12:120102841:G:A	8.12999e-07	-1.39479	-7.29212e-10
120102942	chr12:120102942:G:A	1.03079e-06	-1.27017	0.112736
120102967	chr12:120102967:G:A	8.27704e-07	-2.2364e-10	-1.37686
120103212	chr12:120103212:C:T	2.52316e-07	-1.16077	-1.40407
120103489	chr12:120103489:C:A	1.72007e-07	-1.62518	-1.3228
120103553	chr12:120103553:G:A	8.10168e-07	-1.24023	-0.158045
120103749	chr12:120103749:A:G	7.83518e-07	-1.33418	-0.0975436
120103793	chr12:120103793:G:A	2.0954e-07	-1.49479	-1.25581
120103795	chr12:120103795:G:A	7.51812e-07	-1.47303	-7.29212e-10
120104307	chr12:120104307:T:C	8.27848e-07	-2.2364e-10	-1.37669
120104780	chr12:120104780:T:C	1.71619e-07	-1.62856	-1.32168
120104790	chr12:120104790:C:T	7.24579e-06	-2.2364e-10	0.792658
120105329	chr12:120105329:A:AGCCCACTG	1.56164e-06	-0.64894	-0.0930865
120105674	chr12:120105674:A:G	9.07187e-07	-1.18694	-0.0982304
120106128	chr12:120106128:G:C	3.10328e-05	-2.2364e-10	2.24728
120107020	chr12:120107020:G:A	1.28126e-06	0.149135	-1.08905
120107129	chr12:120107129:T:C	6.57535e-07	-1.60702	-7.29212e-10
120107133	chr12:120107133:T:C	9.11727e-07	-2.2364e-10	-1.28018
120107266	chr12:120107266:T:C	8.5455e-07	-2.2364e-10	-1.34494
120107508	chr12:120107508:A:G	8.67403e-07	-2.2364e-10	-1.33001
120107571	chr12:120107571:C:A	9.75194e-07	-2.2364e-10	-1.21288
120107728	chr12:120107728:G:A	8.99017e-07	-2.2364e-10	-1.29422
120107904	chr12:120107904:C:T	8.50067e-07	-2.2364e-10	-1.3502
120107914	chr12:120107914:A:G	9.65963e-07	-2.2364e-10	-1.22239
120107981	chr12:120107981:C:A	1.8987e-06	-2.2364e-10	-0.546594
120108326	chr12:120108326:C:T	9.7474e-07	-2.2364e-10	-1.21335
120108574	chr12:120108574:C:T	3.22281e-05	-2.2364e-10	2.28508
120108729	chr12:120108729:G:A	8.8728e-07	-2.2364e-10	-1.30736
120109345	chr12:120109345:C:T	9.0451e-07	-2.2364e-10	-1.28812
120109346	chr12:120109346:G:A	1.78644e-06	-0.609514	0.00197847
120109390	chr12:120109390:T:G	6.17448e-07	-1.18335	-0.486573
120109408	chr12:120109408:A:G	8.9014e-07	-2.2364e-10	-1.30414
120109882	chr12:120109882:T:A	8.904e-07	-2.2364e-10	-1.30385
120110461	chr12:120110461:C:T	2.95031e-06	-2.2364e-10	-0.105854
120110827	chr12:120110827:C:T	8.30751e-07	-2.2364e-10	-1.37319
120110978	chr12:120110978:T:TGGAGC	1.33235e-06	-0.90082	-7.29212e-10
120110981	chr12:120110981:G:T	1.33145e-06	-0.901491	-7.29212e-10
120110983	chr12:120110983:T:TGGG	1.32653e-06	-0.905196	-7.29212e-10
120111094	chr12:120111094:G:A	8.08528e-07	-2.2364e-10	-1.4003
120111509	chr12:120111509:C:T	1.12251e-05	-2.2364e-10	1.23039
120111623	chr12:120111623:G:A	8.88563e-07	-2.2364e-10	-1.30591
120111731	chr12:120111731:A:G	1.4256e-06	-2.2364e-10	-0.83317
120111955	chr12:120111955:A:G	2.3724e-07	-1.24989	-1.37656
120112584	chr12:120112584:C:A	9.03096e-07	-2.2364e-10	-1.28969
120112881	chr12:120112881:C:T	4.72861e-06	-2.2364e-10	0.365868
120112919	chr12:120112919:T:C	2.29573e-06	-2.2364e-10	-0.356711
120113077	chr12:120113077:G:A	4.22506e-07	-0.654954	-1.39436
120113143	chr12:120113143:C:T	1.2018e-05	-2.2364e-10	1.29864
120113337	chr12:120113337:C:A	8.35435e-07	-2.2364e-10	-1.36757
120113775	chr12:120113775:G:A	1.94859e-07	-1.63039	-1.19285
120113813	chr12:120113813:G:A	1.41979e-06	-0.837256	-7.29212e-10
120113848	chr12:120113848:T:C	3.16565e-06	-0.654048	0.618645
120113851	chr12:120113851:A:C	9.02566e-07	-2.2364e-10	-1.29028
120114015	chr12:120114015:G:A	8.47828e-07	-1.33204	-0.0207973
120114522	chr12:120114522:A:G	8.17721e-07	-2.2364e-10	-1.389
120114610	chr12:120114610:A:G	9.02657e-07	-2.2364e-10	-1.29018
120114888	chr12:120114888:G:C	2.06153e-06	-0.648436	0.18412
120115020	chr12:120115020:G:A	8.92249e-07	-2.2364e-10	-1.30177
120115047	chr12:120115047:T:C	1.90318e-07	-1.57756	-1.26926
120115306	chr12:120115306:C:A	1.35116e-06	-2.2364e-10	-0.886797
120115628	chr12:120115628:G:C	2.84363e-05	-2.2364e-10	2.15991
120115756	chr12:120115756:G:A	4.75373e-06	-2.2364e-10	0.371167
120115770	chr12:120115770:T:C	3.20306e-07	-1.16504	-1.1612
120115942	chr12:120115942:A:C	9.13343e-07	-2.2364e-10	-1.27841
120115983	chr12:120115983:C:T	9.55418e-07	-2.2364e-10	-1.23337
120116452	chr12:120116452:C:G	2.59869e-07	-1.27953	-1.25581
120116663	chr12:120116663:C:T	1.30169e-06	-2.2364e-10	-0.924096
120116716	chr12:120116716:T:C	8.88924e-07	0.0976967	-1.4032
120116920	chr12:120116920:T:C	6.21376e-07	-0.522628	-1.14095
120118404	chr12:120118404:G:A	8.35103e-07	-2.2364e-10	-1.36796
120118750	chr12:120118750:C:T	8.71085e-07	-2.2364e-10	-1.32578
120119826	chr12:120119826:A:T	8.38209e-07	-2.2364e-10	-1.36425
120120038	chr12:120120038:G:A	1.98669e-07	-1.41599	-1.38789
120121302	chr12:120121302:G:A	1.18501e-06	-2.2364e-10	-1.01801
120121471	chr12:120121471:G:A	9.09826e-07	-2.2364e-10	-1.28226
120122124	chr12:120122124:C:T	2.09032e-07	-1.37472	-1.37831
120122250	chr12:120122250:A:G	8.83908e-07	-2.2364e-10	-1.31116
120122552	chr12:120122552:C:T	1.02766e-06	-2.2364e-10	-1.16048
120123451	chr12:120123451:G:C	2.09885e-07	-1.51943	-1.22953
120123686	chr12:120123686:C:G	1.31803e-06	-2.2364e-10	-0.911627
120124032	chr12:120124032:C:T	2.33999e-07	-1.27008	-1.37012
120124078	chr12:120124078:C:T	2.36613e-07	-1.2815	-1.34759
120124290	chr12:120124290:G:A	8.61971e-07	-2.2364e-10	-1.3363
120124787	chr12:120124787:G:A	8.09596e-07	-2.2364e-10	-1.39898
120124991	chr12:120124991:C:T	8.15889e-07	-2.2364e-10	-1.39124
120125186	chr12:120125186:G:A	9.79502e-07	-2.2364e-10	-1.20847
120125488	chr12:120125488:T:C	1.07891e-06	-2.2364e-10	-1.11181
120125724	chr12:120125724:G:A	8.76671e-07	-2.2364e-10	-1.31939
120126157	chr12:120126157:G:A	9.52322e-07	-2.2364e-10	-1.23661
120126571	chr12:120126571:A:T	8.96265e-07	-2.2364e-10	-1.29728
120127195	chr12:120127195:A:G	2.91965e-06	-0.116298	-7.29212e-10
120127384	chr12:120127384:G:A	2.59985e-07	-1.33849	-1.1964
120127695	chr12:120127695:G:T	9.69025e-07	-2.2364e-10	-1.21923
120128200	chr12:120128200:G:A	1.06517e-06	-2.2364e-10	-1.12463
120128474	chr12:120128474:T:TAC	8.05222e-07	-2.2364e-10	-1.4044
120128583	chr12:120128583:A:G	1.27077e-06	-2.2364e-10	-0.948137
120128616	chr12:120128616:C:T	1.36013e-06	-2.2364e-10	-0.880182
120128775	chr12:120128775:C:T	8.39932e-07	-2.2364e-10	-1.3622
120129029	chr12:120129029:G:A	8.323e-07	-2.2364e-10	-1.37132
120129780	chr12:120129780:G:A	6.43173e-07	-1.6291	-7.29212e-10
120129996	chr12:120129996:C:A	8.95176e-07	-2.2364e-10	-1.2985
120130093	chr12:120130093:A:G	3.56304e-07	-1.61031	-0.60942
120130533	chr12:120130533:C:T	8.2336e-07	-2.2364e-10	-1.38213
120131116	chr12:120131116:C:T	8.22028e-07	-2.2364e-10	-1.38374
120132194	chr12:120132194:T:C	1.17253e-06	-2.2364e-10	-1.0286
120132210	chr12:120132210:A:G	8.29521e-07	-2.2364e-10	-1.37467
120132305	chr12:120132305:CTG:C	5.51495e-07	-0.400314	-1.38257
120132616	chr12:120132616:A:G	8.2046e-07	-2.2364e-10	-1.38565
120132898	chr12:120132898:C:A	9.61641e-07	-2.2364e-10	-1.22688
120133234	chr12:120133234:A:G	8.18738e-07	-2.2364e-10	-1.38775
120133255	chr12:120133255:C:T	1.00583e-06	-2.2364e-10	-1.18195
120133280	chr12:120133280:A:C	3.50522e-07	-1.60212	-0.633977
120133810	chr12:120133810:T:C	2.90525e-07	-1.40572	-1.01811
120134072	chr12:120134072:A:G	9.87295e-07	-2.2364e-10	-1.20055
120134794	chr12:120134794:A:C	8.52012e-07	-2.2364e-10	-1.34792
120134982	chr12:120134982:G:A	1.00288e-06	-2.2364e-10	-1.18488
120135512	chr12:120135512:C:T	6.60978e-07	-1.6018	-7.29212e-10
120135525	chr12:120135525:G:A	6.42948e-07	-1.62945	-7.29212e-10
120135607	chr12:120135607:C:T	8.34623e-07	-2.2364e-10	-1.36854
120135752	chr12:120135752:A:C	2.21669e-06	-2.2364e-10	-0.391747
120135907	chr12:120135907:T:C	8.16096e-07	-2.2364e-10	-1.39099
120136011	chr12:120136011:T:C	1.73465e-07	-1.62737	-1.31217
120136846	chr12:120136846:T:C	1.34855e-06	-2.2364e-10	-0.888731
120136886	chr12:120136886:T:C	8.17998e-07	-2.2364e-10	-1.38866
120137172	chr12:120137172:C:T	8.04758e-07	-2.2364e-10	-1.40498
120137436	chr12:120137436:C:T	8.75142e-07	-2.2364e-10	-1.32113
120137596	chr12:120137596:G:A	8.0573e-07	-2.2364e-10	-1.40377
120137603	chr12:120137603:T:C	1.09916e-06	-2.2364e-10	-1.09322
120138423	chr12:120138423:G:C	9.10831e-07	-2.2364e-10	-1.28116
120138461	chr12:120138461:T:C	2.87627e-07	-1.62642	-0.807437
120138580	chr12:120138580:T:A	8.0985e-07	-2.2364e-10	-1.39867
120139088	chr12:120139088:T:C	8.18528e-07	-2.2364e-10	-1.38801
120139351	chr12:120139351:G:A	8.57094e-07	-2.2364e-10	-1.34197
120139629	chr12:120139629:A:AT	8.19456e-07	-2.2364e-10	-1.38688
120139999	chr12:120139999:C:A	8.18528e-07	-2.2364e-10	-1.38801
120140266	chr12:120140266:A:T	2.04385e-07	-1.58137	-1.19415
120140335	chr12:120140335:T:C	8.24849e-07	-2.2364e-10	-1.38032
120140395	chr12:120140395:T:C	8.17204e-07	-2.2364e-10	-1.38963
120140777	chr12:120140777:A:G	2.98176e-07	-1.18777	-1.21006
120141362	chr12:120141362:G:A	1.19796e-06	-2.2364e-10	-1.00714
120141596	chr12:120141596:C:T	9.06119e-07	-2.2364e-10	-1.28635
120141623	chr12:120141623:CT:C	9.35831e-07	-2.2364e-10	-1.25408
120141644	chr12:120141644:C:A	1.03125e-06	-2.2364e-10	-1.15699
120141865	chr12:120141865:T:C	1.98684e-07	-1.6286	-1.1752
120142519	chr12:120142519:T:C	1.3717e-06	-2.2364e-10	-0.87171
120143117	chr12:120143117:T:C	1.04941e-06	-2.2364e-10	-1.13954
120143969	chr12:120143969:A:G	2.34032e-07	-1.61186	-1.0282
120144810	chr12:120144810:C:T	9.03239e-07	-2.2364e-10	-1.28953
120147432	chr12:120147432:A:G	5.41712e-07	-1.50662	-0.294161
120148189	chr12:120148189:A:G	8.50812e-07	-2.2364e-10	-1.34933
120148389	chr12:120148389:A:C	1.98963e-07	-1.62984	-1.17256
120148663	chr12:120148663:A:T	1.21289e-06	-2.2364e-10	-0.994758
120148780	chr12:120148780:A:AGCTCTACTTT	1.45623e-06	-2.2364e-10	-0.811909
120149001	chr12:120149001:G:T	7.51246e-07	-0.869001	-0.604783
120149106	chr12:120149106:A:G	8.12722e-07	-2.2364e-10	-1.39513
120149386	chr12:120149386:G:A	1.08939e-06	-2.2364e-10	-1.10214
120149421	chr12:120149421:C:T	4.1144e-07	-1.63036	-0.445493
120149422	chr12:120149422:A:C	4.33959e-07	-1.62851	-0.394057
120149729	chr12:120149729:G:A	8.52012e-07	-2.2364e-10	-1.34792
120149786	chr12:120149786:G:C	8.78734e-07	-2.2364e-10	-1.31704
120149903	chr12:120149903:G:A	1.21743e-06	-2.2364e-10	-0.991023
120149976	chr12:120149976:G:A	8.31186e-07	-2.2364e-10	-1.37266
120150391	chr12:120150391:T:C	1.03271e-06	-2.2364e-10	-1.15558
120150671	chr12:120150671:T:C	8.08557e-07	-2.2364e-10	-1.40027
120150745	chr12:120150745:G:A	1.06336e-06	-2.2364e-10	-1.12633
120150754	chr12:120150754:G:A	1.48148e-06	-2.2364e-10	-0.794723
120150797	chr12:120150797:C:T	1.46972e-06	-2.2364e-10	-0.80269
120150862	chr12:120150862:A:G	9.55589e-07	-2.2364e-10	-1.23319
120150894	chr12:120150894:G:A	9.82807e-07	-2.2364e-10	-1.20511
120150992	chr12:120150992:G:C	1.02365e-06	-2.2364e-10	-1.16439
120151038	chr12:120151038:C:T	3.28727e-07	-1.00805	-1.29224
120151048	chr12:120151048:A:G	7.47862e-07	-0.43931	-1.03899
120151356	chr12:120151356:A:G	1.55971e-06	-0.385833	-0.357429
120151426	chr12:120151426:C:T	1.40936e-06	-2.2364e-10	-0.844624
120151521	chr12:120151521:A:G	1.87527e-07	-1.63014	-1.23145
120151971	chr12:120151971:A:C	2.63654e-07	-1.63002	-0.890858
120152831	chr12:120152831:C:G	8.72464e-07	-2.2364e-10	-1.3242
120153029	chr12:120153029:C:T	3.43615e-07	-1.43955	-0.816444
120153175	chr12:120153175:C:A	8.14713e-07	-2.2364e-10	-1.39268
120153339	chr12:120153339:A:G	2.12553e-07	-1.61725	-1.11908
120153447	chr12:120153447:C:T	1.86204e-06	-0.414355	-0.151738
120154148	chr12:120154148:T:C	1.82897e-07	-1.62154	-1.26505
120154852	chr12:120154852:A:G	1.12217e-06	-2.2364e-10	-1.07249
120156330	chr12:120156330:A:G	1.91567e-07	-1.62517	-1.21511
120156400	chr12:120156400:C:T	8.21975e-07	-2.2364e-10	-1.38381
120156430	chr12:120156430:C:A	9.35833e-07	-2.2364e-10	-1.25408
120156491	chr12:120156491:C:T	1.53712e-06	-2.2364e-10	-0.757849
120156871	chr12:120156871:C:T	1.30089e-06	-2.2364e-10	-0.924712
120157372	chr12:120157372:G:C	8.81286e-07	-2.2364e-10	-1.31414
120157595	chr12:120157595:C:T	1.12217e-06	-2.2364e-10	-1.07249
120157874	chr12:120157874:T:C	1.14392e-06	-2.2364e-10	-1.0533
120158079	chr12:120158079:G:A	1.03135e-06	-1.15689	-7.29212e-10
120158797	chr12:120158797:G:A	2.9409e-06	-0.109047	-7.29212e-10
120159681	chr12:120159681:G:A	1.21515e-06	-2.2364e-10	-0.992898
120160422	chr12:120160422:A:G	9.56274e-07	-2.2364e-10	-1.23247
120160565	chr12:120160565:A:C	9.32392e-07	-2.2364e-10	-1.25777
120160681	chr12:120160681:G:A	1.10969e-06	-2.2364e-10	-1.08368
120160973	chr12:120160973:A:G	2.46741e-07	-1.60615	-0.981026
120161269	chr12:120161269:CAGAG:C	8.23563e-07	-2.2364e-10	-1.38188
120161692	chr12:120161692:C:G	8.81286e-07	-2.2364e-10	-1.31414
120161699	chr12:120161699:G:A	1.15689e-06	-2.2364e-10	-1.04203
120162198	chr12:120162198:G:A	2.69575e-07	-1.63037	-0.868299
120163024	chr12:120163024:A:G	8.20958e-07	-2.2364e-10	-1.38505
120163263	chr12:120163263:T:C	1.0025e-06	-2.2364e-10	-1.18527
120163333	chr12:120163333:C:T	1.40607e-06	-2.2364e-10	-0.846963
120163641	chr12:120163641:G:A	8.80182e-07	-2.2364e-10	-1.31539
120164040	chr12:120164040:G:C	9.65923e-07	-1.22243	-7.29212e-10
120164073	chr12:120164073:C:T	1.02192e-06	-2.2364e-10	-1.16608
120164274	chr12:120164274:T:G	1.96954e-07	-1.62928	-1.18326
120164778	chr12:120164778:A:G	8.30156e-07	-2.2364e-10	-1.3739
120165040	chr12:120165040:T:C	7.11855e-07	-1.52764	-7.29212e-10
120165206	chr12:120165206:T:G	8.76227e-07	-2.2364e-10	-1.31989
120165242	chr12:120165242:A:G	2.82526e-07	-1.63025	-0.821496
120165251	chr12:120165251:G:A	2.88699e-07	-1.62996	-0.800175
120165281	chr12:120165281:T:C	1.76048e-07	-1.62906	-1.2957
120165459	chr12:120165459:C:T	2.9421e-07	-1.62909	-0.782131
120165508	chr12:120165508:C:T	1.16087e-06	-2.2364e-10	-1.03859
120165814	chr12:120165814:C:T	9.65051e-07	-2.2364e-10	-1.22334
120165845	chr12:120165845:A:G	9.77716e-07	-2.2364e-10	-1.2103
120165948	chr12:120165948:C:T	9.79122e-07	-2.2364e-10	-1.20886
120166021	chr12:120166021:C:T	9.06515e-07	-2.2364e-10	-1.28591
120166231	chr12:120166231:C:T	9.58358e-07	-1.2303	-7.29212e-10
120166876	chr12:120166876:T:C	8.22065e-07	-2.2364e-10	-1.3837
120167674	chr12:120167674:T:C	1.83754e-06	-2.2364e-10	-0.579333
120167811	chr12:120167811:T:C	1.55939e-06	-2.2364e-10	-0.743467
120168359	chr12:120168359:T:C	8.16747e-07	-0.282753	-1.10744
120168793	chr12:120168793:A:G	1.28359e-06	-0.938104	-7.29212e-10
120168900	chr12:120168900:G:A	1.50499e-06	-2.2364e-10	-0.778976
120169225	chr12:120169225:C:T	1.2083e-06	-2.2364e-10	-0.998548
120169266	chr12:120169266:A:G	1.76631e-07	-1.62958	-1.29188
120169279	chr12:120169279:AAAAAAAAAAAAAAAAAG:A	1.77391e-07	-1.63019	-1.28697
120169748	chr12:120169748:T:C	1.78283e-07	-1.63019	-1.28196
120169835	chr12:120169835:G:A	8.69005e-07	-2.2364e-10	-1.32817
120169868	chr12:120169868:T:C	8.29641e-07	-2.2364e-10	-1.37453
120170227	chr12:120170227:A:G	2.66367e-07	-1.63037	-0.880272
120170576	chr12:120170576:A:C	1.37179e-06	-0.871649	-7.29212e-10
120170686	chr12:120170686:T:C	1.15799e-06	-2.2364e-10	-1.04107
120170989	chr12:120170989:G:A	8.05201e-07	-2.2364e-10	-1.40443
120171178	chr12:120171178:T:C	9.17913e-07	-2.2364e-10	-1.27342
120171317	chr12:120171317:A:G	8.42734e-07	-2.2364e-10	-1.35887
120171521	chr12:120171521:T:G	2.13763e-07	-1.48623	-1.24442
120171595	chr12:120171595:GATA:G	1.03841e-06	-2.2364e-10	-1.15008
120171933	chr12:120171933:C:T	8.21975e-07	-2.2364e-10	-1.38381
120172362	chr12:120172362:T:C	1.26894e-06	-2.2364e-10	-0.949581
120172801	chr12:120172801:G:A	8.25427e-07	-2.2364e-10	-1.37962
120172908	chr12:120172908:G:A	8.30586e-07	-2.2364e-10	-1.37339
120173627	chr12:120173627:G:A	1.82793e-06	-2.2364e-10	-0.584578
120175542	chr12:120175542:A:G	2.95319e-07	-1.63026	-0.777204
120175625	chr12:120175625:C:T	2.00057e-07	-1.63039	-1.16653
120175642	chr12:120175642:TGCC:T	9.35159e-07	-2.2364e-10	-1.2548
120175790	chr12:120175790:G:A	2.17062e-06	-2.2364e-10	-0.41275
120176118	chr12:120176118:G:C	4.72359e-06	-2.2364e-10	0.364805
120176290	chr12:120176290:C:T	2.89092e-07	-1.62909	-0.799679
120176844	chr12:120176844:G:A	1.66833e-06	-2.2364e-10	-0.675941
120176920	chr12:120176920:C:A	1.34163e-06	-2.2364e-10	-0.893874
120177626	chr12:120177626:T:C	8.82168e-07	-2.2364e-10	-1.31314
120178003	chr12:120178003:G:A	5.70814e-07	-1.63039	-0.118068
120178189	chr12:120178189:G:A	2.5886e-07	-1.621	-0.918235
120178381	chr12:120178381:AATAAGTGACTGC:A	9.11949e-07	-2.2364e-10	-1.27993
120178643	chr12:120178643:G:A	8.26451e-07	-2.2364e-10	-1.37838
120179255	chr12:120179255:G:A	8.78742e-07	-2.2364e-10	-1.31703
120179263	chr12:120179263:G:A	9.36294e-07	-2.2364e-10	-1.25359
120179461	chr12:120179461:G:A	1.222e-06	-2.2364e-10	-0.987272
120180097	chr12:120180097:G:A	2.31438e-07	-1.62492	-1.02629
120180277	chr12:120180277:T:C	1.11923e-06	-2.2364e-10	-1.07512
120180305	chr12:120180305:C:T	1.83046e-07	-1.62282	-1.26296
120180804	chr12:120180804:C:T	6.46145e-07	-1.62449	-7.29212e-10
120180915	chr12:120180915:G:A	9.5571e-07	-1.23306	-7.29212e-10
120180921	chr12:120180921:C:T	8.00366e-07	-1.41045	-7.29212e-10
120180986	chr12:120180986:C:T	8.34676e-07	-2.2364e-10	-1.36847
120181001	chr12:120181001:A:AG	1.43012e-06	-2.2364e-10	-0.830006
120181866	chr12:120181866:G:C	4.05579e-07	-1.62	-0.470204
120182206	chr12:120182206:A:T	1.12043e-06	-2.2364e-10	-1.07405
120182347	chr12:120182347:T:C	9.095e-07	-2.2364e-10	-1.28262
120182475	chr12:120182475:C:T	1.68094e-06	-2.2364e-10	-0.66841
120183207	chr12:120183207:C:T	8.08666e-07	-2.2364e-10	-1.40013
120184069	chr12:120184069:G:C	6.46004e-07	-1.62471	-7.29212e-10
120184449	chr12:120184449:T:C	6.47318e-07	-1.62268	-7.29212e-10
120184914	chr12:120184914:G:A	8.87101e-07	-2.2364e-10	-1.30756
120185082	chr12:120185082:A:C	2.02536e-07	-1.62545	-1.15915
120185458	chr12:120185458:T:C	8.0799e-07	-2.2364e-10	-1.40097
120185505	chr12:120185505:A:G	6.8858e-07	-1.56089	-7.29212e-10
120185521	chr12:120185521:A:G	1.15297e-06	-2.2364e-10	-1.04542
120185931	chr12:120185931:T:C	9.44822e-07	-2.2364e-10	-1.24452
120186282	chr12:120186282:A:G	1.12922e-06	0.336622	-1.40286
120186411	chr12:120186411:C:T	9.20091e-07	-2.2364e-10	-1.27105
120187067	chr12:120187067:C:T	9.55902e-07	-2.2364e-10	-1.23286
120187274	chr12:120187274:G:A	8.79375e-07	-1.31631	-7.29212e-10
120187506	chr12:120187506:A:G	8.71464e-07	0.0723332	-1.39768
120187590	chr12:120187590:T:C	2.05997e-07	-1.62494	-1.14271
120187709	chr12:120187709:C:T	1.14647e-06	0.102588	-1.15367
120187916	chr12:120187916:T:G	1.14046e-06	-2.2364e-10	-1.05633
120188590	chr12:120188590:C:T	9.67985e-07	-0.0888125	-1.13149
120188844	chr12:120188844:G:A	1.84798e-06	-2.2364e-10	-0.573667
120189232	chr12:120189232:T:C	7.39018e-07	-0.0932777	-1.39692
120191184	chr12:120191184:C:A	7.48401e-07	-0.0905554	-1.38702
120191458	chr12:120191458:C:T	8.66234e-07	-2.2364e-10	-1.33136
120191851	chr12:120191851:A:G	1.27222e-06	-2.2364e-10	-0.947001
120192169	chr12:120192169:T:C	1.23172e-06	-2.2364e-10	-0.979349
120192484	chr12:120192484:T:C	1.17181e-06	-2.2364e-10	-1.02922
120192524	chr12:120192524:G:A	9.37672e-07	-2.2364e-10	-1.25212
120192529	chr12:120192529:C:A	1.0478e-06	-1.14107	-7.29212e-10
120193081	chr12:120193081:G:A	2.90738e-07	-1.63036	-0.792731
120193366	chr12:120193366:T:C	7.10725e-07	-0.124448	-1.40479
120193595	chr12:120193595:C:T	8.82087e-07	-2.2364e-10	-1.31323
120194446	chr12:120194446:C:G	6.47616e-07	-1.62222	-7.29212e-10
120194810	chr12:120194810:C:T	9.1905e-07	-2.2364e-10	-1.27218
120195096	chr12:120195096:A:G	3.43527e-07	-1.61886	-0.637394
120195106	chr12:120195106:TAA:T	8.52808e-07	-2.2364e-10	-1.34698
120195982	chr12:120195982:T:C	3.20522e-06	-2.2364e-10	-0.0229834
120196058	chr12:120196058:CCA:C	1.30543e-06	-2.2364e-10	-0.921233
120196121	chr12:120196121:C:T	1.30562e-06	-2.2364e-10	-0.921082
120196486	chr12:120196486:T:C	5.66132e-07	-0.451188	-1.3055
120197506	chr12:120197506:A:AATCCAAGT	8.98347e-07	-1.29496	-7.29212e-10
120197888	chr12:120197888:C:T	8.1357e-07	-2.2364e-10	-1.39409
120197935	chr12:120197935:TA:T	2.26973e-07	-1.61546	-1.05523
120198044	chr12:120198044:G:T	2.27939e-07	-1.63027	-1.03617
120198241	chr12:120198241:C:T	1.41887e-06	-2.2364e-10	-0.8379
120198245	chr12:120198245:C:T	2.16238e-07	-1.41299	-1.30614
120198626	chr12:120198626:G:A	2.27741e-06	-2.2364e-10	-0.364726
120198746	chr12:120198746:C:A	1.7888e-07	-1.62689	-1.28191
120198749	chr12:120198749:A:G	1.18136e-06	-2.2364e-10	-1.0211
120199098	chr12:120199098:C:T	8.1701e-07	-2.2364e-10	-1.38987
120199243	chr12:120199243:G:A	4.06664e-06	-2.2364e-10	0.215054
120199396	chr12:120199396:G:A	3.29366e-07	-1.58411	-0.714239
120199627	chr12:120199627:G:A	2.20484e-07	-1.30457	-1.39512
120199671	chr12:120199671:C:T	1.03792e-06	0.115731	-1.26628
120200088	chr12:120200088:G:A	1.97787e-06	-2.2364e-10	-0.505742
120200444	chr12:120200444:C:T	8.83147e-07	-2.2364e-10	-1.31203
120200936	chr12:120200936:G:A	1.56943e-06	-2.2364e-10	-0.737048
120201074	chr12:120201074:C:A	2.09434e-06	-2.2364e-10	-0.448524
120201292	chr12:120201292:C:G	9.6969e-07	-2.2364e-10	-1.21854
120201791	chr12:120201791:G:C	1.99516e-06	-2.2364e-10	-0.497037
120203025	chr12:120203025:T:A	1.2992e-06	-2.2364e-10	-0.926013
120203223	chr12:120203223:G:A	1.06946e-06	-1.12061	-7.29212e-10
120203510	chr12:120203510:T:G	1.06667e-06	-1.12322	-7.29212e-10
120204317	chr12:120204317:A:G	1.98808e-06	-2.2364e-10	-0.500592
120204386	chr12:120204386:C:T	9.08431e-07	-2.2364e-10	-1.2838
120204458	chr12:120204458:A:ATTTGT	1.1518e-06	-2.2364e-10	-1.04643
120204459	chr12:120204459:A:AAATTT	1.15959e-06	-2.2364e-10	-1.0397
120204531	chr12:120204531:G:A	1.94852e-06	-2.2364e-10	-0.52069
120204735	chr12:120204735:C:T	8.29895e-07	-2.2364e-10	-1.37422
120204786	chr12:120204786:A:G	1.98162e-06	-2.2364e-10	-0.50385
120205249	chr12:120205249:G:A	7.58671e-07	-1.46395	-7.29212e-10
120205902	chr12:120205902:A:T	9.56845e-07	-2.2364e-10	-1.23188
120206008	chr12:120206008:G:A	6.98361e-07	-1.54678	-7.29212e-10
120206233	chr12:120206233:A:G	1.58892e-06	-2.2364e-10	-0.724706
120206322	chr12:120206322:C:T	6.45383e-07	-1.62567	-7.29212e-10
120206598	chr12:120206598:A:G	2.67654e-07	-1.61947	-0.886347
120207097	chr12:120207097:C:T	1.5395e-06	-2.2364e-10	-0.756308
120207420	chr12:120207420:AG:A	1.59156e-06	-2.2364e-10	-0.723048
120207489	chr12:120207489:C:T	8.4777e-07	-2.2364e-10	-1.35291
120207618	chr12:120207618:T:G	8.1904e-07	-1.38739	-7.29212e-10
120208268	chr12:120208268:C:T	3.64e-07	-1.62523	-0.573138
120208289	chr12:120208289:G:A	2.97582e-07	-1.60581	-0.794015
120209027	chr12:120209027:C:G	6.72466e-07	-1.58457	-7.29212e-10
120209371	chr12:120209371:C:T	8.17702e-07	-2.2364e-10	-1.38902
120209549	chr12:120209549:C:T	1.99179e-06	-0.235244	-0.263487
120210560	chr12:120210560:C:T	1.59324e-06	-2.2364e-10	-0.721993
120210673	chr12:120210673:T:G	6.46028e-07	-1.62468	-7.29212e-10
120211777	chr12:120211777:G:A	9.44226e-07	-2.2364e-10	-1.24515
120212167	chr12:120212167:C:T	1.51495e-06	0.329841	-1.10223
120212461	chr12:120212461:G:A	6.51971e-07	-1.61552	-7.29212e-10
120212569	chr12:120212569:C:T	8.06946e-07	-2.2364e-10	-1.40226
120213807	chr12:120213807:C:G	8.68859e-07	-2.2364e-10	-1.32834
120214738	chr12:120214738:C:A	8.12029e-07	-2.2364e-10	-1.39598
120214855	chr12:120214855:G:A	8.58692e-07	-2.2364e-10	-1.34011
120215008	chr12:120215008:A:C	8.2835e-07	-2.2364e-10	-1.37608
120216627	chr12:120216627:C:T	1.02099e-06	-2.2364e-10	-1.16699
120216902	chr12:120216902:T:C	8.75073e-07	-2.2364e-10	-1.32121
120217764	chr12:120217764:T:G	1.30338e-06	-2.2364e-10	-0.922803
120218361	chr12:120218361:G:T	1.58166e-06	-2.2364e-10	-0.729289
120218404	chr12:120218404:A:G	1.40299e-06	-2.2364e-10	-0.84916
120218525	chr12:120218525:C:G	6.46167e-07	-1.62446	-7.29212e-10
120218795	chr12:120218795:C:T	1.03152e-06	-2.2364e-10	-1.15673
120219468	chr12:120219468:A:G	2.35554e-06	-2.2364e-10	-0.330994
120219741	chr12:120219741:G:C	9.13463e-07	-2.2364e-10	-1.27828
120219975	chr12:120219975:G:T	1.98092e-06	-2.2364e-10	-0.504201
120220358	chr12:120220358:G:C	1.26934e-06	-2.2364e-10	-0.949264
120220773	chr12:120220773:G:A	1.71874e-06	-2.2364e-10	-0.64617
120220925	chr12:120220925:G:A	1.99569e-06	-2.2364e-10	-0.496773
120220969	chr12:120220969:CTAAAT:C	8.75543e-07	-2.2364e-10	-1.32067
120220980	chr12:120220980:A:G	1.79371e-06	-2.2364e-10	-0.603479
120221045	chr12:120221045:C:T	7.11357e-07	-1.52834	-7.29212e-10
120221366	chr12:120221366:G:A	8.16563e-07	-2.2364e-10	-1.39041
120222055	chr12:120222055:C:T	8.05034e-07	-2.2364e-10	-1.40463
120222194	chr12:120222194:C:T	4.48364e-06	0.0747245	0.237948
120222303	chr12:120222303:A:T	1.06927e-06	-2.2364e-10	-1.12079
120223209	chr12:120223209:T:C	4.65295e-06	-2.2364e-10	0.349739
120223641	chr12:120223641:C:T	1.39685e-06	-2.2364e-10	-0.853546
120224174	chr12:120224174:T:C	3.79401e-07	-0.85434	-1.30259
120224274	chr12:120224274:T:C	1.68495e-06	-2.2364e-10	-0.666027
120224432	chr12:120224432:C:T	6.52983e-07	-1.61397	-7.29212e-10
120224662	chr12:120224662:G:A	1.99123e-06	-2.2364e-10	-0.499013
120224791	chr12:120224791:A:G	2.42633e-06	-2.2364e-10	-0.301382
120224840	chr12:120224840:G:A	8.13947e-07	-2.2364e-10	-1.39362
120225069	chr12:120225069:C:G	8.39522e-07	-2.2364e-10	-1.36269
120225203	chr12:120225203:A:AT	1.33178e-06	-2.2364e-10	-0.901246
120225245	chr12:120225245:A:G	4.79256e-06	-2.2364e-10	0.379303
120225429	chr12:120225429:G:A	8.41247e-07	-2.2364e-10	-1.36063
120225958	chr12:120225958:G:A	8.96741e-07	-2.2364e-10	-1.29675
120226009	chr12:120226009:C:T	1.39097e-06	-2.2364e-10	-0.857761
120228683	chr12:120228683:G:A	8.12732e-07	-2.2364e-10	-1.39512
120229142	chr12:120229142:C:T	2.05847e-06	-2.2364e-10	-0.4658
120229296	chr12:120229296:G:T	9.55116e-07	-0.514854	-0.718831
120229391	chr12:120229391:A:C	3.58568e-07	-1.58385	-0.629553
120232229	chr12:120232229:C:T	2.04426e-06	-2.2364e-10	-0.472728
120232576	chr12:120232576:A:C	2.69788e-06	-1.37644	1.18114
120232911	chr12:120232911:C:T	8.86667e-07	-2.2364e-10	-1.30805
120233163	chr12:120233163:C:G	1.787e-07	-1.60784	-1.30197
120233601	chr12:120233601:C:T	1.57743e-06	-2.2364e-10	-0.731969
120233729	chr12:120233729:T:C	8.4135e-07	-2.2364e-10	-1.36051
120233774	chr12:120233774:C:T	2.3652e-05	-2.2364e-10	1.97568
120233820	chr12:120233820:A:G	1.93292e-07	-1.57111	-1.26021
120234104	chr12:120234104:AAG:A	2.00997e-06	0.914564	-1.40421
120234745	chr12:120234745:T:C	5.41725e-06	-2.2364e-10	0.501826
120234840	chr12:120234840:A:G	8.04762e-07	-2.2364e-10	-1.40497
120235040	chr12:120235040:C:T	6.47761e-07	-1.622	-7.29212e-10
120235330	chr12:120235330:A:G	7.08154e-07	-1.53286	-7.29212e-10
120236735	chr12:120236735:A:C	5.17899e-06	-2.2364e-10	0.456848
120238287	chr12:120238287:G:A	1.67138e-06	0.709816	-1.38393
120238747	chr12:120238747:T:C	1.26688e-06	-0.951208	-7.29212e-10
120239019	chr12:120239019:G:C	1.3227e-06	-2.2364e-10	-0.908088
120239474	chr12:120239474:C:T	3.85553e-07	-0.899382	-1.24146
120239577	chr12:120239577:G:A	3.66746e-07	-0.979188	-1.21166
120239608	chr12:120239608:G:A	8.66318e-07	-2.2364e-10	-1.33127
120239784	chr12:120239784:A:T	2.26739e-06	-1.55994	1.1908
120240025	chr12:120240025:C:T	1.28556e-06	-0.936569	-7.29212e-10
120240054	chr12:120240054:C:G	6.57513e-07	-1.60705	-7.29212e-10
120240129	chr12:120240129:T:A	4.41645e-06	-2.2364e-10	0.297573
120240578	chr12:120240578:A:G	2.16077e-07	-1.49606	-1.22382
120240682	chr12:120240682:G:A	1.03827e-06	-2.2364e-10	-1.15021
120240927	chr12:120240927:A:C	1.9925e-07	-1.53272	-1.26824
120241043	chr12:120241043:G:C	8.39581e-07	-2.2364e-10	-1.36262
120241123	chr12:120241123:A:C	8.38991e-07	-2.2364e-10	-1.36332
120241826	chr12:120241826:G:A	1.12855e-06	-2.2364e-10	-1.06683
120241996	chr12:120241996:T:C	4.52961e-06	-2.2364e-10	0.322873
120242123	chr12:120242123:T:G	4.33255e-07	-1.47236	-0.55183
120242133	chr12:120242133:G:A	8.88056e-07	-2.2364e-10	-1.30648
120242506	chr12:120242506:A:G	5.76781e-06	-2.2364e-10	0.56453
120242682	chr12:120242682:C:T	2.43356e-07	-1.62155	-0.979439
120242946	chr12:120242946:C:G	1.84647e-06	-2.2364e-10	-0.574488
120243115	chr12:120243115:C:T	8.16665e-07	-2.2364e-10	-1.39029
120243560	chr12:120243560:C:T	1.07267e-06	-2.2364e-10	-1.11761
120243654	chr12:120243654:C:A	7.63631e-07	-1.45743	-7.29212e-10
120243829	chr12:120243829:A:C	6.47164e-07	-1.62292	-7.29212e-10
120244418	chr12:120244418:G:A	3.39335e-07	-1.6262	-0.642331
120244428	chr12:120244428:C:T	2.83314e-06	-0.146378	-7.29212e-10
120244521	chr12:120244521:G:A	9.43179e-07	-2.2364e-10	-1.24626
120244605	chr12:120244605:A:G	2.20225e-07	-1.48958	-1.21128
120244697	chr12:120244697:C:T	6.42794e-07	-1.62969	-7.29212e-10
120244809	chr12:120244809:G:A	1.44894e-06	-0.816933	-7.29212e-10
120244846	chr12:120244846:A:G	1.19961e-06	-1.00577	-7.29212e-10
120244985	chr12:120244985:G:A	9.45397e-07	-2.2364e-10	-1.24391
120245156	chr12:120245156:G:T	3.3802e-07	-1.6204	-0.652017
120245712	chr12:120245712:C:T	6.82104e-07	-1.57034	-7.29212e-10
120245860	chr12:120245860:C:T	3.30276e-07	-1.61189	-0.683698
120246138	chr12:120246138:GC:G	3.4828e-06	-2.2364e-10	0.060075
120246146	chr12:120246146:G:A	3.4828e-06	-2.2364e-10	0.060075
120246150	chr12:120246150:G:A	3.48967e-06	-2.2364e-10	0.0620447
120246153	chr12:120246153:AAAGCAGGAGGATT:A	3.71249e-06	-2.2364e-10	0.12394
120247047	chr12:120247047:AAAG:A	8.94272e-07	-2.2364e-10	-1.29951
120247067	chr12:120247067:AAAG:A	5.76934e-07	-0.752193	-0.985598
120247646	chr12:120247646:G:A	8.42604e-07	-2.2364e-10	-1.35902
120247655	chr12:120247655:G:T	1.65067e-06	-2.2364e-10	-0.686582
120248081	chr12:120248081:C:T	8.92236e-07	-1.30179	-7.29212e-10
120248580	chr12:120248580:G:A	9.49273e-07	-2.2364e-10	-1.23982
120249895	chr12:120249895:T:C	1.04428e-06	-2.2364e-10	-1.14443
120249989	chr12:120249989:G:A	9.46289e-07	-2.2364e-10	-1.24297
120250322	chr12:120250322:T:C	1.81764e-07	-1.62051	-1.2723
120250574	chr12:120250574:C:T	2.46617e-06	-2.2364e-10	-0.285097
120250769	chr12:120250769:T:C	6.45235e-07	-1.6259	-7.29212e-10
120250969	chr12:120250969:C:T	8.0949e-07	-2.2364e-10	-1.39911
120251001	chr12:120251001:C:T	3.64894e-05	-1.58862	3.99788
120251354	chr12:120251354:C:A	8.07574e-07	-2.2364e-10	-1.40148
120251668	chr12:120251668:T:C	8.19868e-07	-2.2364e-10	-1.38637
120251677	chr12:120251677:C:T	8.32054e-07	-2.2364e-10	-1.37162
120252708	chr12:120252708:C:G	6.52211e-07	-1.61515	-7.29212e-10
120252840	chr12:120252840:A:C	3.70359e-06	-2.2364e-10	0.121541
120252859	chr12:120252859:G:A	1.98242e-07	-1.49801	-1.30802
120253621	chr12:120253621:A:C	7.15718e-07	-0.6079	-0.914332
120253835	chr12:120253835:T:C	8.06769e-07	-2.2364e-10	-1.40248
120254117	chr12:120254117:G:A	8.87847e-07	-2.2364e-10	-1.30672
120254376	chr12:120254376:C:T	3.5643e-05	-1.60725	3.99304
120254415	chr12:120254415:A:G	3.16597e-06	-2.2364e-10	-0.0353035
120254865	chr12:120254865:A:T	2.54881e-06	-2.2364e-10	-0.252137
120255101	chr12:120255101:G:A	1.00917e-06	-1.17864	-7.29212e-10
120255485	chr12:120255485:A:G	2.16172e-07	-1.46527	-1.25418
120256487	chr12:120256487:A:C	3.03118e-07	-1.40135	-0.980045
120256499	chr12:120256499:T:C	1.07384e-06	-2.2364e-10	-1.11652
120256718	chr12:120256718:G:T	1.63769e-07	-1.60238	-1.39468
120256780	chr12:120256780:T:C	8.8103e-07	-1.31443	-7.29212e-10
120256804	chr12:120256804:G:A	8.25484e-07	-2.2364e-10	-1.37955
120256820	chr12:120256820:G:C	1.97185e-07	-1.58778	-1.2236
120256867	chr12:120256867:G:A	5.76006e-06	-2.2364e-10	0.563186
120256906	chr12:120256906:G:T	1.3771e-06	-2.2364e-10	-0.867786
120256985	chr12:120256985:G:A	1.78661e-07	-1.62983	-1.2802
120257338	chr12:120257338:T:C	2.67997e-07	-1.39712	-1.10742
120257445	chr12:120257445:G:A	2.85932e-07	-1.61881	-0.820958
120257649	chr12:120257649:T:C	1.46684e-06	-2.2364e-10	-0.80465
120257957	chr12:120257957:C:A	8.50907e-07	-2.2364e-10	-1.34922
120259196	chr12:120259196:A:T	1.81411e-06	-2.2364e-10	-0.592167
120259332	chr12:120259332:C:T	1.47468e-06	-2.2364e-10	-0.799321
120259667	chr12:120259667:G:A	2.89328e-07	-1.61027	-0.817692
120259940	chr12:120259940:C:T	2.52044e-06	-2.2364e-10	-0.263328
120260047	chr12:120260047:G:A	2.90795e-06	-2.2364e-10	-0.120314
120260451	chr12:120260451:C:T	9.87996e-07	-2.2364e-10	-1.19984
120260833	chr12:120260833:G:A	1.06716e-06	-2.2364e-10	-1.12276
120260965	chr12:120260965:G:T	1.3771e-06	-2.2364e-10	-0.867786
120261116	chr12:120261116:T:C	1.50802e-06	-2.2364e-10	-0.776968
120261140	chr12:120261140:A:G	8.49823e-07	-2.2364e-10	-1.35049
120261592	chr12:120261592:C:T	3.19388e-07	-1.62664	-0.702467
120262686	chr12:120262686:C:T	7.89704e-06	-1.51416	2.39289
120264713	chr12:120264713:ACT:A	1.23203e-06	-2.2364e-10	-0.979099
120264818	chr12:120264818:G:A	8.71372e-07	-2.2364e-10	-1.32545
120264958	chr12:120264958:T:G	2.37427e-07	-1.6301	-0.995564
120265116	chr12:120265116:G:A	2.38787e-07	-1.63032	-0.989625
120265453	chr12:120265453:C:G	1.27526e-06	-0.94461	-7.29212e-10
120265912	chr12:120265912:G:C	2.54111e-07	-1.59348	-0.964265
120267288	chr12:120267288:T:G	8.11709e-07	-2.2364e-10	-1.39638
120267413	chr12:120267413:G:A	8.35656e-07	-2.2364e-10	-1.3673
120267663	chr12:120267663:C:T	2.51955e-07	-1.61984	-0.946424
120267868	chr12:120267868:T:C	2.67376e-07	-1.34649	-1.16037
120268025	chr12:120268025:A:C	1.74858e-07	-1.61229	-1.31925
120269288	chr12:120269288:C:T	2.88659e-06	-2.2364e-10	-0.127688
120269385	chr12:120269385:G:A	1.75339e-06	-2.2364e-10	-0.62621
120269504	chr12:120269504:G:A	1.5119e-06	-0.774393	-7.29212e-10
120269901	chr12:120269901:A:G	1.92538e-07	-1.54941	-1.28581
120270116	chr12:120270116:AT:A	1.37418e-06	-2.2364e-10	-0.869909
120270170	chr12:120270170:G:A	4.51175e-06	-2.2364e-10	0.318921
120270186	chr12:120270186:C:T	2.65625e-07	-1.58276	-0.930674
120270337	chr12:120270337:G:C	1.03964e-06	-2.2364e-10	-1.14888
120271261	chr12:120271261:G:A	4.1562e-07	-0.802026	-1.26372
120271305	chr12:120271305:T:G	1.38644e-06	-0.861022	-7.29212e-10
120271594	chr12:120271594:C:T	1.69014e-06	-2.2364e-10	-0.66295
120271902	chr12:120271902:G:T	1.94362e-07	-1.44771	-1.37809
120271973	chr12:120271973:A:AAAAAAT	7.09463e-07	-1.53101	-7.29212e-10
120272055	chr12:120272055:G:T	1.13002e-06	-2.2364e-10	-1.06553
120272594	chr12:120272594:G:A	2.28165e-06	-2.2364e-10	-0.362862
120272654	chr12:120272654:C:T	1.88538e-06	-0.553635	-7.29212e-10
120272655	chr12:120272655:G:A	1.82234e-06	-2.2364e-10	-0.587641
120272744	chr12:120272744:G:C	9.54187e-07	-2.2364e-10	-1.23466
120273623	chr12:120273623:G:A	2.45657e-07	-1.44997	-1.14162
120274203	chr12:120274203:C:T	1.66381e-06	-1.61498	0.936332
120274466	chr12:120274466:TTTAG:T	1.59056e-06	-1.6146	0.890929
120274475	chr12:120274475:T:A	8.54746e-07	-2.2364e-10	-1.34471
120274598	chr12:120274598:G:A	1.83509e-06	-2.2364e-10	-0.58067
120274603	chr12:120274603:A:G	5.03691e-06	-1.61394	2.04297
120274660	chr12:120274660:A:G	1.14513e-06	-2.2364e-10	-1.05225
120274901	chr12:120274901:G:A	1.10977e-06	-2.2364e-10	-1.08361
120275041	chr12:120275041:C:A	1.07784e-06	-2.2364e-10	-1.11281
120275119	chr12:120275119:C:T	4.04026e-07	-1.51678	-0.57726
120275185	chr12:120275185:G:A	8.45875e-07	-2.2364e-10	-1.35515
120275206	chr12:120275206:A:G	1.35909e-06	-2.2364e-10	-0.88095
120275229	chr12:120275229:C:T	1.36337e-06	-2.2364e-10	-0.877807
120275363	chr12:120275363:T:C	1.1437e-06	-2.2364e-10	-1.0535
120275384	chr12:120275384:G:T	1.0674e-06	-2.2364e-10	-1.12253
120275566	chr12:120275566:T:C	8.0842e-07	-2.2364e-10	-1.40044
120275918	chr12:120275918:G:A	8.5686e-07	-2.2364e-10	-1.34224
120276023	chr12:120276023:A:G	2.13473e-06	-2.2364e-10	-0.429424
120276117	chr12:120276117:G:A	1.15751e-06	-2.2364e-10	-1.04149
120276287	chr12:120276287:C:G	1.07249e-06	-2.2364e-10	-1.11778
120276538	chr12:120276538:T:C	6.21208e-07	-0.930404	-0.733447
120276772	chr12:120276772:C:T	5.04817e-06	-1.62624	2.05751
120276943	chr12:120276943:A:G	8.29009e-07	-2.2364e-10	-1.37529
120276946	chr12:120276946:A:G	2.15386e-07	-1.43866	-1.28443
120277006	chr12:120277006:C:T	1.82575e-06	-2.2364e-10	-0.585774
120277481	chr12:120277481:G:GT	1.11388e-06	-2.2364e-10	-1.07992
120277999	chr12:120277999:T:C	1.86321e-06	-2.2364e-10	-0.565461
120278143	chr12:120278143:C:T	9.20497e-07	-2.2364e-10	-1.2706
120278300	chr12:120278300:C:T	1.84666e-06	-2.2364e-10	-0.574387
120278326	chr12:120278326:G:A	2.32945e-06	-2.2364e-10	-0.342132
120278568	chr12:120278568:C:A	2.32027e-06	-2.2364e-10	-0.346079
120278578	chr12:120278578:G:A	3.21766e-06	-1.62545	1.60634
120278590	chr12:120278590:G:A	1.01948e-06	-2.2364e-10	-1.16847
120278614	chr12:120278614:C:T	7.10207e-07	-1.52996	-7.29212e-10
120279084	chr12:120279084:A:T	3.06695e-07	-1.50882	-0.860841
120279085	chr12:120279085:A:T	2.79256e-06	-2.2364e-10	-0.160805
120279099	chr12:120279099:T:C	1.01371e-06	-2.2364e-10	-1.17414
120279308	chr12:120279308:G:A	6.48631e-07	-1.62065	-7.29212e-10
120279397	chr12:120279397:C:G	2.65071e-06	-2.2364e-10	-0.212936
120279797	chr12:120279797:C:T	1.8626e-06	-2.2364e-10	-0.565791
120280071	chr12:120280071:G:C	1.62453e-06	-2.2364e-10	-0.702543
120280448	chr12:120280448:G:A	1.32229e-06	-2.2364e-10	-0.908395
120280648	chr12:120280648:C:T	3.46891e-06	-2.2364e-10	0.0560771
120280990	chr12:120280990:G:T	4.19303e-06	-0.236862	0.482524
120281512	chr12:120281512:C:A	2.08313e-07	-1.52019	-1.23629
120281883	chr12:120281883:CAAAAAA:C	8.06483e-07	-2.2364e-10	-1.40284
120281961	chr12:120281961:G:T	1.86732e-06	-2.2364e-10	-0.563257
120282167	chr12:120282167:A:C	1.8626e-06	-2.2364e-10	-0.565791
120282235	chr12:120282235:T:C	3.30746e-06	-1.25339	1.26181
120282342	chr12:120282342:G:A	8.64597e-07	-2.2364e-10	-1.33325
120282434	chr12:120282434:A:G	9.11681e-07	-2.2364e-10	-1.28023
120282443	chr12:120282443:T:C	3.68871e-06	-1.59194	1.70945
120282761	chr12:120282761:C:T	1.06216e-06	-2.2364e-10	-1.12746
120283175	chr12:120283175:C:T	9.8979e-07	-2.2364e-10	-1.19803
120283872	chr12:120283872:C:T	8.60715e-07	-2.2364e-10	-1.33775
120284005	chr12:120284005:T:C	2.64168e-06	-2.2364e-10	-0.216348
120284246	chr12:120284246:A:G	8.37444e-07	-2.2364e-10	-1.36516
120284261	chr12:120284261:T:C	6.66386e-07	-1.4951	-0.0985528
120284802	chr12:120284802:CT:C	9.16323e-07	-2.2364e-10	-1.27515
120285364	chr12:120285364:G:A	9.31416e-07	-2.2364e-10	-1.25881
120285530	chr12:120285530:C:T	8.89324e-06	-0.519612	1.51714
120285846	chr12:120285846:G:A	1.77943e-06	-1.2821	0.670632
120285886	chr12:120285886:T:C	8.97202e-07	-2.2364e-10	-1.29624
120285976	chr12:120285976:A:G	1.59661e-06	-2.2364e-10	-0.71988
120286255	chr12:120286255:C:T	8.34141e-07	-2.2364e-10	-1.36912
120286392	chr12:120286392:A:G	1.44761e-06	-2.2364e-10	-0.81785
120286839	chr12:120286839:C:G	2.32611e-07	-1.24127	-1.40488
120287019	chr12:120287019:G:A	1.96073e-07	-1.53548	-1.28155
120287639	chr12:120287639:C:T	8.04853e-07	-2.2364e-10	-1.40486
120287877	chr12:120287877:T:C	1.03139e-06	-2.2364e-10	-1.15685
120287878	chr12:120287878:G:A	1.04134e-06	-2.2364e-10	-1.14726
120288209	chr12:120288209:C:T	7.2649e-07	-1.50729	-7.29212e-10
120288383	chr12:120288383:G:C	1.974e-06	-2.2364e-10	-0.507702
120288767	chr12:120288767:T:G	5.59793e-07	-0.751412	-1.01654
120288854	chr12:120288854:G:A	1.55041e-06	-2.2364e-10	-0.749244
120288910	chr12:120288910:G:C	1.58875e-07	-1.63034	-1.39706
120289453	chr12:120289453:C:A	9.7746e-07	-1.21056	-7.29212e-10
120289494	chr12:120289494:C:T	8.9973e-07	-1.29342	-7.29212e-10
120289777	chr12:120289777:G:A	6.867e-07	-1.03284	-0.530783
120290064	chr12:120290064:C:T	8.19004e-07	-2.2364e-10	-1.38743
120290845	chr12:120290845:G:A	2.36394e-06	-1.63012	1.30269
120291213	chr12:120291213:C:G	1.43303e-06	-2.2364e-10	-0.82797
120292186	chr12:120292186:A:G	1.62645e-06	-2.2364e-10	-0.701361
120292217	chr12:120292217:G:A	7.21545e-07	-1.51412	-7.29212e-10
120292352	chr12:120292352:C:T	8.92391e-07	-2.2364e-10	-1.30161
120292433	chr12:120292433:G:T	3.92117e-07	-0.773137	-1.35082
120292582	chr12:120292582:A:G	1.43754e-06	-2.2364e-10	-0.824829
120292765	chr12:120292765:A:G	8.06275e-07	-2.2364e-10	-1.40309
120292927	chr12:120292927:C:G	1.1219e-06	-2.2364e-10	-1.07273
120292936	chr12:120292936:A:G	9.21493e-07	-2.2364e-10	-1.26952
120292963	chr12:120292963:G:A	1.77563e-06	-2.2364e-10	-0.613609
120293273	chr12:120293273:A:G	7.79825e-07	-1.25631	-0.180141
120293366	chr12:120293366:T:C	1.96125e-06	-2.2364e-10	-0.51418
120293852	chr12:120293852:TTA:T	6.72513e-07	-1.32287	-0.261627
120294360	chr12:120294360:A:G	1.36866e-06	-0.87393	-7.29212e-10
120295513	chr12:120295513:C:T	1.58991e-06	-2.2364e-10	-0.724086
120295869	chr12:120295869:T:C	3.10938e-07	-1.16338	-1.19255
120296632	chr12:120296632:C:T	1.03415e-06	-2.2364e-10	-1.15419
120296748	chr12:120296748:G:A	2.08768e-06	-2.2364e-10	-0.451708
120296902	chr12:120296902:T:C	1.92905e-07	-1.57946	-1.25387
120297154	chr12:120297154:C:T	1.17817e-06	-2.2364e-10	-1.0238
120297232	chr12:120297232:A:AC	6.50186e-07	-1.61826	-7.29212e-10
120297291	chr12:120297291:T:C	4.53543e-07	-1.0357	-0.942723
120297682	chr12:120297682:A:C	8.04829e-07	-2.2364e-10	-1.40489
120297877	chr12:120297877:T:G	9.19109e-07	-2.2364e-10	-1.27211
120298077	chr12:120298077:T:C	1.77559e-07	-1.59033	-1.32589
120298522	chr12:120298522:G:A	1.93158e-06	-2.2364e-10	-0.529425
120298688	chr12:120298688:C:T	9.92735e-07	-2.2364e-10	-1.19505
120299317	chr12:120299317:T:C	1.93686e-07	-1.60789	-1.2214
120299322	chr12:120299322:C:T	1.51969e-06	-2.2364e-10	-0.769254
120300145	chr12:120300145:A:G	8.08775e-07	-2.2364e-10	-1.4
120300253	chr12:120300253:C:T	1.484e-06	-2.2364e-10	-0.793024
120300689	chr12:120300689:C:T	7.03444e-07	-1.53953	-7.29212e-10
120300802	chr12:120300802:C:A	1.21497e-06	-0.993045	-7.29212e-10
120300927	chr12:120300927:G:T	9.78858e-07	-2.2364e-10	-1.20913
120301060	chr12:120301060:C:T	1.88087e-06	-2.2364e-10	-0.556026
120301082	chr12:120301082:T:C	2.59072e-07	-1.3465	-1.19191
120301099	chr12:120301099:T:C	6.97731e-07	-1.54769	-7.29212e-10
120301112	chr12:120301112:T:C	8.13806e-07	-1.3938	-7.29212e-10
120301190	chr12:120301190:A:C	8.10988e-07	-1.39726	-7.29212e-10
120301233	chr12:120301233:T:C	9.92942e-07	-2.2364e-10	-1.19485
120301270	chr12:120301270:G:A	8.42565e-07	-2.2364e-10	-1.35907
120301598	chr12:120301598:G:A	1.84803e-06	-2.2364e-10	-0.573643
120302566	chr12:120302566:T:G	9.50849e-07	-2.2364e-10	-1.23816
120302576	chr12:120302576:C:T	8.0693e-07	-2.2364e-10	-1.40228
120302845	chr12:120302845:T:C	9.86027e-07	-2.2364e-10	-1.20183
120302874	chr12:120302874:A:C	1.92798e-07	-1.4316	-1.40227
120302942	chr12:120302942:C:G	9.81885e-07	-2.2364e-10	-1.20604
120303579	chr12:120303579:G:A	4.55405e-07	-1.58793	-0.386398
120303865	chr12:120303865:C:T	8.0511e-07	-2.2364e-10	-1.40454
120304506	chr12:120304506:C:T	9.42411e-07	-2.2364e-10	-1.24708
120304507	chr12:120304507:A:G	3.5339e-07	-1.39148	-0.836467
120304752	chr12:120304752:C:A	9.10517e-07	-2.2364e-10	-1.28151
120305414	chr12:120305414:C:A	4.49725e-07	-1.59846	-0.388421
120305883	chr12:120305883:A:G	1.94681e-07	-1.6176	-1.20656
120306028	chr12:120306028:G:A	4.43108e-07	-1.58492	-0.416786
120306318	chr12:120306318:A:T	8.59444e-07	-2.2364e-10	-1.33923
120306367	chr12:120306367:C:T	1.1488e-06	-2.2364e-10	-1.04905
120306459	chr12:120306459:G:C	1.05408e-06	-2.2364e-10	-1.1351
120307522	chr12:120307522:C:G	1.0479e-06	-2.2364e-10	-1.14098
120307562	chr12:120307562:C:T	8.24015e-07	-2.2364e-10	-1.38133
120308033	chr12:120308033:T:C	4.56921e-07	-1.60566	-0.365353
120308433	chr12:120308433:A:G	1.05416e-06	-1.13502	-7.29212e-10
120308437	chr12:120308437:C:T	5.02407e-07	-1.57876	-0.297348
120308574	chr12:120308574:C:T	3.0544e-07	-1.35939	-1.01437
120310110	chr12:120310110:G:T	5.46199e-07	-1.39221	-0.400324
120310521	chr12:120310521:G:C	8.37412e-07	-2.2364e-10	-1.3652
120310782	chr12:120310782:C:T	1.8925e-06	-1.30658	0.756714
120310937	chr12:120310937:G:A	2.29487e-07	-1.45446	-1.20521
120311181	chr12:120311181:C:A	8.25679e-07	-2.2364e-10	-1.37931
120311454	chr12:120311454:A:G	2.40628e-07	-1.55486	-1.05741
120312040	chr12:120312040:T:C	9.57255e-07	-2.2364e-10	-1.23145
120312147	chr12:120312147:A:G	5.71778e-07	-1.35361	-0.393156
120312249	chr12:120312249:C:CT	8.32531e-07	-2.2364e-10	-1.37105
120312307	chr12:120312307:A:G	9.58395e-07	-2.2364e-10	-1.23026
120312436	chr12:120312436:A:G	2.62325e-07	-1.36193	-1.164
120312714	chr12:120312714:A:G	4.48887e-07	-1.59291	-0.395839
120312943	chr12:120312943:A:T	8.44701e-07	-2.2364e-10	-1.35654
120313219	chr12:120313219:T:A	1.03084e-06	-2.2364e-10	-1.15739
120314241	chr12:120314241:A:G	8.51534e-07	-2.2364e-10	-1.34848
120314444	chr12:120314444:C:T	6.74774e-07	-1.58114	-7.29212e-10
120314761	chr12:120314761:A:AT	2.70685e-06	-2.2364e-10	-0.191979
120314919	chr12:120314919:T:C	3.6944e-07	-1.39324	-0.790286
120315242	chr12:120315242:T:G	7.78279e-07	-1.43843	-7.29212e-10
120315348	chr12:120315348:G:A	9.69778e-07	-2.2364e-10	-1.21845
120315780	chr12:120315780:T:C	8.35271e-07	-2.2364e-10	-1.36776
120315895	chr12:120315895:C:T	1.07066e-06	-2.2364e-10	-1.11949
120316178	chr12:120316178:T:C	1.06693e-06	-2.2364e-10	-1.12298
120316229	chr12:120316229:A:G	6.95205e-07	-1.55131	-7.29212e-10
120316363	chr12:120316363:A:G	3.08325e-07	-1.29593	-1.06844
120316736	chr12:120316736:T:G	1.11153e-06	-2.2364e-10	-1.08203
120317184	chr12:120317184:G:A	8.98571e-07	-2.2364e-10	-1.29471
120317377	chr12:120317377:G:A	4.24056e-07	-1.60767	-0.437986
120317405	chr12:120317405:G:A	9.99841e-07	-2.2364e-10	-1.18792
120317602	chr12:120317602:T:C	5.80606e-07	-1.37698	-0.354467
120318144	chr12:120318144:TTTTC:T	7.09502e-07	-1.53095	-7.29212e-10
120318313	chr12:120318313:A:G	9.65353e-06	-2.2364e-10	1.07956
120318843	chr12:120318843:T:C	1.79417e-06	-2.2364e-10	-0.603221
120319312	chr12:120319312:A:C	8.47476e-07	-2.2364e-10	-1.35326
120319588	chr12:120319588:A:G	2.32505e-07	-1.47869	-1.16792
120319806	chr12:120319806:T:C	2.54813e-06	-2.2364e-10	-0.252403
120320274	chr12:120320274:C:T	2.08606e-06	-0.672634	0.220148
120320792	chr12:120320792:A:G	8.47396e-07	-2.2364e-10	-1.35335
120321113	chr12:120321113:T:C	2.14928e-06	-2.2364e-10	-0.422629
120321131	chr12:120321131:G:A	4.40417e-07	-1.60991	-0.397886
120322126	chr12:120322126:A:G	2.84211e-06	-2.2364e-10	-0.143215
120322582	chr12:120322582:T:A	1.07229e-06	-1.5939	0.475933
120322715	chr12:120322715:T:C	8.7276e-07	-2.2364e-10	-1.32386
120322735	chr12:120322735:C:T	1.2541e-06	-2.2364e-10	-0.961345
120322989	chr12:120322989:T:C	4.85134e-07	-1.61434	-0.296753
120323084	chr12:120323084:T:C	4.84242e-07	-1.61618	-0.296753
120323531	chr12:120323531:A:G	9.42805e-07	-2.2364e-10	-1.24666
120324509	chr12:120324509:A:T	1.06981e-06	-2.2364e-10	-1.12028
120324516	chr12:120324516:T:A	8.20535e-07	-2.2364e-10	-1.38556
120324846	chr12:120324846:A:T	9.04995e-07	-2.2364e-10	-1.28759
120324962	chr12:120324962:C:T	4.73871e-07	-1.42204	-0.512539
120325034	chr12:120325034:A:G	6.43118e-07	-1.59004	-0.0391458
120325343	chr12:120325343:C:T	1.15329e-06	-2.2364e-10	-1.04515
120325637	chr12:120325637:C:A	3.01565e-07	-1.60998	-0.776556
120326204	chr12:120326204:A:C	1.13913e-06	-2.2364e-10	-1.0575
120326764	chr12:120326764:A:G	1.05333e-06	-2.2364e-10	-1.13581
120326964	chr12:120326964:C:CT	8.72721e-07	-2.2364e-10	-1.3239
120327321	chr12:120327321:A:T	8.42406e-07	-2.2364e-10	-1.35926
120327960	chr12:120327960:C:T	9.09474e-07	-2.2364e-10	-1.28265
120327998	chr12:120327998:T:G	1.21896e-06	-2.2364e-10	-0.989768
120328844	chr12:120328844:C:T	6.46887e-07	-1.62335	-7.29212e-10
120328986	chr12:120328986:T:C	8.3702e-07	-2.2364e-10	-1.36567
120329032	chr12:120329032:A:G	1.77254e-06	-0.666097	0.0507476
120329039	chr12:120329039:G:A	8.49258e-07	-2.2364e-10	-1.35116
120329384	chr12:120329384:A:G	9.65453e-07	-2.2364e-10	-1.22292
120330329	chr12:120330329:G:A	1.57015e-06	-0.688655	-0.0479377
120331303	chr12:120331303:G:A	9.20307e-07	-2.2364e-10	-1.27081
120331362	chr12:120331362:A:G	6.79553e-07	-1.57408	-7.29212e-10
120331854	chr12:120331854:G:A	5.36236e-07	-0.829424	-0.98152
120332106	chr12:120332106:T:C	8.39503e-07	-2.2364e-10	-1.36271
120332463	chr12:120332463:C:T	1.07431e-06	-2.2364e-10	-1.11608
120332607	chr12:120332607:A:G	3.97235e-06	-2.2364e-10	0.191596
120332671	chr12:120332671:G:A	8.59126e-07	-2.2364e-10	-1.3396
120332974	chr12:120332974:A:G	9.08586e-07	-2.2364e-10	-1.28363
120333096	chr12:120333096:C:T	8.21967e-07	-2.2364e-10	-1.38382
120333251	chr12:120333251:G:A	3.29593e-06	-2.2364e-10	0.00492615
120333354	chr12:120333354:A:G	3.58986e-07	-1.05926	-1.15297
120333540	chr12:120333540:G:A	9.13957e-07	-2.2364e-10	-1.27773
120334092	chr12:120334092:C:T	4.08421e-07	-1.60786	-0.475365
120334151	chr12:120334151:G:A	3.10538e-06	-0.0546259	-7.29212e-10
120334552	chr12:120334552:C:T	9.07497e-07	-2.2364e-10	-1.28483
120334891	chr12:120334891:G:A	8.13162e-07	-2.2364e-10	-1.39459
120335586	chr12:120335586:T:C	4.75614e-07	-1.46925	-0.46166
120335645	chr12:120335645:T:C	4.27631e-07	-1.60663	-0.430626
120335739	chr12:120335739:G:T	4.22525e-07	-1.60124	-0.44803
120336072	chr12:120336072:G:A	8.11647e-07	-2.2364e-10	-1.39645
120336290	chr12:120336290:T:C	8.05158e-07	-1.61122	0.206741
120336532	chr12:120336532:G:T	9.67861e-07	-2.2364e-10	-1.22043
120336544	chr12:120336544:C:T	3.0916e-07	-1.60251	-0.759148
120337167	chr12:120337167:G:A	3.73186e-07	-1.28134	-0.892102
120337824	chr12:120337824:C:T	2.13529e-06	-2.2364e-10	-0.42916
120338073	chr12:120338073:G:A	9.83989e-07	-2.2364e-10	-1.2039
120338090	chr12:120338090:T:C	9.61635e-07	-2.2364e-10	-1.22688
120338647	chr12:120338647:T:C	7.03617e-07	-1.48406	-0.0552258
120338724	chr12:120338724:T:G	8.21902e-07	-2.2364e-10	-1.3839
120338807	chr12:120338807:C:T	2.53976e-07	-1.26756	-1.29072
120339266	chr12:120339266:T:G	9.24932e-07	-2.2364e-10	-1.2658
120339460	chr12:120339460:A:T	1.04781e-06	-2.2364e-10	-1.14106
120339981	chr12:120339981:C:T	3.76066e-07	-1.61505	-0.550706
120340243	chr12:120340243:C:G	8.05169e-07	-2.2364e-10	-1.40447
120340583	chr12:120340583:T:C	7.3393e-07	-1.61429	0.117184
120340696	chr12:120340696:A:G	7.12133e-07	-1.6036	0.0763425
120341103	chr12:120341103:C:T	9.92658e-07	-2.2364e-10	-1.19513
120341123	chr12:120341123:T:C	7.18166e-07	-1.62352	0.104698
120341198	chr12:120341198:C:A	6.6459e-07	-1.60096	0.00461373
120341282	chr12:120341282:T:C	8.06308e-07	-2.2364e-10	-1.40305
120341510	chr12:120341510:G:A	7.9726e-07	-1.41434	-7.29212e-10
120343015	chr12:120343015:C:T	7.01606e-07	-1.54215	-7.29212e-10
120343209	chr12:120343209:C:A	8.0528e-07	-2.2364e-10	-1.40433
120343653	chr12:120343653:A:G	9.60074e-07	-2.2364e-10	-1.22851
120344211	chr12:120344211:T:G	8.35154e-07	-2.2364e-10	-1.3679
120344404	chr12:120344404:A:T	3.97023e-07	-1.35934	-0.752182
120345724	chr12:120345724:G:A	2.77383e-07	-1.09084	-1.37928
120346033	chr12:120346033:T:TC	6.86133e-07	-1.49923	-0.0652176
120346713	chr12:120346713:T:C	1.10594e-06	-2.2364e-10	-1.08706
120346769	chr12:120346769:T:C	5.57634e-07	-1.61519	-0.156628
120346802	chr12:120346802:G:A	8.7137e-07	-2.2364e-10	-1.32545
120346841	chr12:120346841:T:C	2.58376e-07	-1.35075	-1.19035
120346842	chr12:120346842:G:A	5.52719e-06	-2.2364e-10	0.521917
120346865	chr12:120346865:T:G	8.05097e-07	-2.2364e-10	-1.40456
120346912	chr12:120346912:G:A	8.15182e-07	-2.2364e-10	-1.39211
120347882	chr12:120347882:A:G	7.77001e-07	-1.42963	-0.0104452
120348111	chr12:120348111:GCCTCC:G	4.57495e-07	-1.46611	-0.503644
120348176	chr12:120348176:TCTC:T	1.50452e-06	-0.258624	-0.520663
120348280	chr12:120348280:C:A	2.60454e-07	-1.12814	-1.40495
120348364	chr12:120348364:A:G	2.65975e-07	-1.12058	-1.39154
120348440	chr12:120348440:T:C	9.88355e-07	-2.2364e-10	-1.19948
120348540	chr12:120348540:A:G	8.06762e-07	-2.2364e-10	-1.40249
120348567	chr12:120348567:A:T	2.48289e-07	-1.37495	-1.20597
120348586	chr12:120348586:G:A	3.44858e-07	-1.61671	-0.63568
120348659	chr12:120348659:G:A	8.30443e-07	-2.2364e-10	-1.37356
120349234	chr12:120349234:T:C	1.42513e-06	-0.110571	-0.722932
120350090	chr12:120350090:T:G	9.49237e-07	-1.23986	-7.29212e-10
120350124	chr12:120350124:C:T	4.14521e-07	-1.47824	-0.590155
120350435	chr12:120350435:C:G	1.11099e-06	-2.2364e-10	-1.08251
120350737	chr12:120350737:C:G	1.47363e-06	-2.2364e-10	-0.800034
120351211	chr12:120351211:T:G	4.13419e-07	-1.04735	-1.02371
120351288	chr12:120351288:C:A	4.15171e-06	-2.2364e-10	0.235757
120351694	chr12:120351694:T:C	7.26415e-07	-0.387512	-1.11989
120352076	chr12:120352076:G:A	8.92072e-07	-2.2364e-10	-1.30197
120352318	chr12:120352318:T:G	9.52388e-07	-2.2364e-10	-1.23655
120352546	chr12:120352546:TAAGCA:T	7.2134e-07	-0.20456	-1.30985
120352701	chr12:120352701:G:A	8.97161e-07	-2.2364e-10	-1.29628
120353239	chr12:120353239:G:A	7.10191e-07	-0.270677	-1.25931
120353394	chr12:120353394:G:A	2.74415e-07	-1.54448	-0.936403
120353578	chr12:120353578:G:A	3.08746e-06	-2.2364e-10	-0.0604141
120353681	chr12:120353681:T:C	3.23919e-07	-1.33124	-0.983789
120353872	chr12:120353872:G:A	9.83059e-07	-2.2364e-10	-1.20485
120354087	chr12:120354087:T:C	8.93973e-07	-2.2364e-10	-1.29984
120354678	chr12:120354678:G:A	8.10159e-07	-2.2364e-10	-1.39829
120354713	chr12:120354713:G:A	8.26336e-07	-2.2364e-10	-1.37852
120354918	chr12:120354918:C:G	2.34271e-07	-1.33229	-1.30675
120355143	chr12:120355143:C:T	1.13343e-06	-2.2364e-10	-1.06251
120355165	chr12:120355165:G:A	2.0565e-06	-2.2364e-10	-0.466756
120355998	chr12:120355998:G:A	1.29259e-06	-2.2364e-10	-0.931114
120356620	chr12:120356620:C:G	2.88623e-06	-2.2364e-10	-0.127812
120356850	chr12:120356850:T:C	2.75231e-07	-1.25768	-1.22023
120357215	chr12:120357215:C:T	9.23294e-07	-2.2364e-10	-1.26757
120358106	chr12:120358106:T:C	1.11897e-06	-2.2364e-10	-1.07535
120358173	chr12:120358173:C:G	1.08582e-06	-2.2364e-10	-1.10543
120358309	chr12:120358309:T:C	2.62968e-07	-1.3647	-1.15878
120358429	chr12:120358429:A:G	2.54304e-07	-1.22886	-1.32813
120358513	chr12:120358513:A:G	1.55205e-06	-2.2364e-10	-0.748188
120358605	chr12:120358605:T:C	2.74516e-06	0.0366692	-0.214594
120358647	chr12:120358647:G:A	5.25152e-06	-2.2364e-10	0.470755
120358696	chr12:120358696:G:A	3.92733e-06	0.180196	-7.29212e-10
120358806	chr12:120358806:G:C	2.32672e-07	-1.40405	-1.24184
120358900	chr12:120358900:T:A	2.66646e-07	-1.11244	-1.39716
120359325	chr12:120359325:G:A	3.34714e-07	-1.28108	-1.00116
120360081	chr12:120360081:G:A	8.983e-07	-2.2364e-10	-1.29501
120360657	chr12:120360657:T:A	2.99477e-07	-1.24635	-1.14713
120361077	chr12:120361077:T:TA	3.18799e-07	-1.22029	-1.11066
120361481	chr12:120361481:G:C	3.09962e-07	-1.20607	-1.153
120362426	chr12:120362426:C:T	1.47093e-06	0.141956	-0.943823
120362522	chr12:120362522:A:G	2.5182e-07	-1.28216	-1.28464
120362740	chr12:120362740:G:A	5.77656e-07	-1.60685	-0.129692
120362793	chr12:120362793:A:T	8.98701e-07	-2.2364e-10	-1.29457
120362893	chr12:120362893:T:A	6.84826e-07	-1.39452	-0.171833
120363020	chr12:120363020:A:G	2.23507e-07	-1.37573	-1.31035
120363585	chr12:120363585:GT:G	8.39966e-07	-2.2364e-10	-1.36216
120363857	chr12:120363857:T:C	1.03071e-06	-2.2364e-10	-1.15751
120363938	chr12:120363938:A:T	8.04851e-07	-2.2364e-10	-1.40486
120364143	chr12:120364143:C:T	9.10579e-07	-2.2364e-10	-1.28144
120364215	chr12:120364215:G:A	2.84805e-07	-1.58724	-0.856474
120364855	chr12:120364855:A:G	8.86342e-07	-2.2364e-10	-1.30842
120364947	chr12:120364947:A:G	9.04648e-07	-2.2364e-10	-1.28797
120365165	chr12:120365165:C:A	2.96585e-07	-1.60187	-0.801317
120365980	chr12:120365980:C:T	1.49652e-06	-0.111493	-0.673129
120366891	chr12:120366891:C:T	7.83536e-07	-1.4317	-7.29212e-10
120367401	chr12:120367401:G:A	2.4654e-06	-2.2364e-10	-0.285411
120367637	chr12:120367637:A:T	5.55809e-06	-2.2364e-10	0.527492
120368745	chr12:120368745:G:T	8.28346e-07	-2.2364e-10	-1.37609
120368776	chr12:120368776:G:A	1.14721e-06	-2.2364e-10	-1.05043
120369613	chr12:120369613:G:A	9.67465e-07	-2.2364e-10	-1.22084
120369791	chr12:120369791:T:C	8.04791e-07	-2.2364e-10	-1.40494
120370172	chr12:120370172:C:T	7.54701e-07	-0.764872	-0.704325
120370504	chr12:120370504:C:G	5.94435e-06	-2.2364e-10	0.594678
120370929	chr12:120370929:T:C	2.87792e-07	-1.62578	-0.807496
120370933	chr12:120370933:G:A	2.88016e-07	-1.62365	-0.808853
120371072	chr12:120371072:C:T	9.13088e-07	-2.2364e-10	-1.27869
120371326	chr12:120371326:C:A	8.05069e-07	-2.2364e-10	-1.40459
120371388	chr12:120371388:A:G	4.79713e-07	-1.20483	-0.717504
120372390	chr12:120372390:A:G	8.36352e-07	-2.2364e-10	-1.36647
120372431	chr12:120372431:G:A	4.39811e-07	-0.86998	-1.13919
120372470	chr12:120372470:T:C	4.13418e-07	-0.896743	-1.17432
120372491	chr12:120372491:T:C	8.05011e-07	-2.2364e-10	-1.40466
120372650	chr12:120372650:A:AT	8.05677e-07	-2.2364e-10	-1.40384
120373156	chr12:120373156:A:G	8.06019e-07	-2.2364e-10	-1.40341
120373262	chr12:120373262:C:T	2.20297e-07	-1.32671	-1.37383
120373286	chr12:120373286:G:A	9.88901e-07	-2.2364e-10	-1.19892
120373660	chr12:120373660:T:A	8.3294e-07	-2.2364e-10	-1.37056
120374545	chr12:120374545:C:T	1.61832e-06	-2.2364e-10	-0.706374
120374576	chr12:120374576:C:T	3.2619e-06	-2.2364e-10	-0.00545218
120374781	chr12:120374781:T:C	2.2441e-07	-1.2778	-1.40425
120375241	chr12:120375241:C:T	1.86586e-06	-2.2364e-10	-0.56404
120375323	chr12:120375323:G:T	2.57715e-07	-1.23479	-1.30888
120376118	chr12:120376118:T:C	3.70722e-07	-1.63034	-0.549724
120377701	chr12:120377701:A:G	4.64677e-07	-1.62382	-0.330356
120378024	chr12:120378024:A:G	8.05236e-07	-2.2364e-10	-1.40438
120378854	chr12:120378854:C:T	8.11557e-07	-2.2364e-10	-1.39656
120378926	chr12:120378926:G:A	8.05903e-07	-2.2364e-10	-1.40355
120379315	chr12:120379315:AG:A	6.42847e-07	-1.62961	-7.29212e-10
120379320	chr12:120379320:G:A	8.05265e-07	-2.2364e-10	-1.40435
120379548	chr12:120379548:G:A	7.9249e-07	-1.42034	-7.29212e-10
120379745	chr12:120379745:G:A	2.83525e-06	-2.2364e-10	-0.145634
120380003	chr12:120380003:T:C	2.21694e-06	-1.60039	1.20875
120380070	chr12:120380070:T:C	1.11466e-06	-1.60632	0.52711
120380388	chr12:120380388:A:T	8.04935e-07	-2.2364e-10	-1.40476
120380452	chr12:120380452:C:T	2.26405e-07	-1.35448	-1.31871
120380575	chr12:120380575:C:T	9.08362e-07	-2.2364e-10	-1.28388
120380905	chr12:120380905:A:G	3.00996e-06	-2.2364e-10	-0.0858365
120381016	chr12:120381016:G:A	8.38651e-07	-2.2364e-10	-1.36372
120381117	chr12:120381117:A:G	2.44622e-07	-1.59111	-1.0047
120381245	chr12:120381245:T:G	3.97682e-06	-2.2364e-10	0.19272
120381284	chr12:120381284:G:A	8.10047e-07	-2.2364e-10	-1.39843
120381422	chr12:120381422:C:G	8.65613e-07	-1.56957	0.237493
120382504	chr12:120382504:T:G	6.47328e-06	0.67992	-7.29212e-10
120382689	chr12:120382689:G:A	1.84173e-07	-1.55097	-1.32867
120383334	chr12:120383334:A:G	6.50295e-07	-1.61809	-7.29212e-10
120383536	chr12:120383536:T:C	3.10072e-07	-1.02034	-1.33837
120384205	chr12:120384205:C:T	4.59073e-07	-1.33847	-0.627835
120385551	chr12:120385551:T:C	2.07461e-07	-1.53637	-1.2242
120385798	chr12:120385798:T:C	6.65235e-07	-1.59538	-7.29212e-10
120385835	chr12:120385835:T:C	1.84991e-06	-2.2364e-10	-0.572623
120385919	chr12:120385919:C:G	3.82436e-07	-1.20274	-0.946218
120386522	chr12:120386522:G:A	6.87123e-07	-1.563	-7.29212e-10
120386620	chr12:120386620:T:C	1.86519e-07	-1.62671	-1.24027
120386771	chr12:120386771:C:T	3.58913e-07	-1.60736	-0.605079
120387806	chr12:120387806:T:C	2.73572e-07	-1.1792	-1.30475
120387890	chr12:120387890:C:T	2.22453e-06	-2.2364e-10	-0.388217
120388187	chr12:120388187:C:T	8.22822e-07	-2.2364e-10	-1.38278
120388527	chr12:120388527:C:T	4.01255e-06	0.201664	-7.29212e-10
120389546	chr12:120389546:C:T	2.48481e-06	-2.2364e-10	-0.277566
120389947	chr12:120389947:G:A	1.63206e-07	-1.5972	-1.40331
120389952	chr12:120389952:G:A	1.79356e-07	-1.56567	-1.34047
120390031	chr12:120390031:G:A	1.93783e-07	-1.59002	-1.23876
120390201	chr12:120390201:T:C	7.42072e-07	-1.48607	-7.29212e-10
120390793	chr12:120390793:GGGAA:G	5.47709e-07	-1.56737	-0.222405
120391572	chr12:120391572:C:T	2.33447e-06	-2.2364e-10	-0.339978
120391785	chr12:120391785:T:TG	1.61468e-06	-2.2364e-10	-0.708626
120392464	chr12:120392464:C:G	2.47952e-07	-1.39199	-1.1903
120393080	chr12:120393080:A:G	3.65582e-06	-2.2364e-10	0.108557
120393081	chr12:120393081:C:T	3.8438e-06	-2.2364e-10	0.158698
120393082	chr12:120393082:A:G	3.64989e-06	-2.2364e-10	0.106935
120393674	chr12:120393674:T:C	1.75143e-06	-1.61531	0.987975
120394343	chr12:120394343:C:T	2.08407e-07	-1.40458	-1.35144
120395096	chr12:120395096:G:A	1.27013e-06	-2.2364e-10	-0.948646
120395196	chr12:120395196:T:C	1.43267e-06	-2.2364e-10	-0.82822
120395343	chr12:120395343:G:A	1.59225e-07	-1.62245	-1.40275
120395466	chr12:120395466:T:G	8.23783e-07	-2.2364e-10	-1.38161
120396114	chr12:120396114:C:G	8.0774e-07	-2.2364e-10	-1.40128
120396594	chr12:120396594:C:T	8.10131e-07	-2.2364e-10	-1.39832
120396629	chr12:120396629:C:T	9.62501e-07	-0.969342	-0.256641
120396687	chr12:120396687:G:A	8.54687e-07	-2.2364e-10	-1.34478
120397105	chr12:120397105:T:C	8.22832e-07	-2.2364e-10	-1.38277
120397296	chr12:120397296:G:C	1.04397e-06	-2.2364e-10	-1.14473
120397689	chr12:120397689:C:T	1.91751e-07	-1.45271	-1.38661
120398084	chr12:120398084:C:G	3.58919e-06	0.535606	-0.445444
120398240	chr12:120398240:A:T	8.42993e-07	-2.2364e-10	-1.35856
120398298	chr12:120398298:C:T	4.20955e-06	-2.2364e-10	0.249593
120398453	chr12:120398453:A:AGAGAGGACAG	1.18046e-06	-2.2364e-10	-1.02186
120398490	chr12:120398490:A:G	2.2122e-07	-1.31876	-1.3776
120398795	chr12:120398795:A:G	2.83183e-06	-2.2364e-10	-0.146839
120398915	chr12:120398915:G:C	6.42571e-07	-1.63004	-7.29212e-10
120399004	chr12:120399004:C:T	1.03363e-06	-2.2364e-10	-1.15468
120399093	chr12:120399093:A:G	8.96064e-07	-2.2364e-10	-1.29751
120399345	chr12:120399345:A:G	3.43181e-06	-2.2364e-10	0.0453241
120399612	chr12:120399612:T:C	3.18426e-07	-1.62398	-0.70815
120399998	chr12:120399998:G:T	3.50633e-07	-1.61825	-0.617528
120400502	chr12:120400502:C:T	6.66182e-07	-1.59396	-7.29212e-10
120401035	chr12:120401035:A:G	1.5312e-05	-2.2364e-10	1.54088
120401279	chr12:120401279:A:G	6.6101e-07	-1.60175	-7.29212e-10
120401431	chr12:120401431:A:G	8.09183e-07	-2.2364e-10	-1.39949
120401660	chr12:120401660:A:C	1.8254e-05	-2.2364e-10	1.71662
120401744	chr12:120401744:C:T	6.95733e-07	-1.55055	-7.29212e-10
120402080	chr12:120402080:T:C	1.42429e-06	-2.2364e-10	-0.83409
120402197	chr12:120402197:C:T	3.30319e-07	-1.60009	-0.695374
120402205	chr12:120402205:T:C	1.39381e-06	-2.2364e-10	-0.855723
120402271	chr12:120402271:C:T	9.30655e-07	-1.25963	-7.29212e-10
120402719	chr12:120402719:G:T	2.59009e-07	-1.24759	-1.29107
120402826	chr12:120402826:A:C	1.04513e-05	-2.2364e-10	1.15897
120403059	chr12:120403059:A:G	2.01013e-07	-1.41962	-1.37253
120403163	chr12:120403163:G:A	5.14797e-06	-2.2364e-10	0.45084
120403551	chr12:120403551:G:A	9.56076e-07	-2.2364e-10	-1.23268
120403556	chr12:120403556:C:T	9.89188e-07	-2.2364e-10	-1.19863
120403731	chr12:120403731:G:A	2.35681e-07	-1.35797	-1.27507
120403829	chr12:120403829:A:G	6.05921e-07	-1.26192	-0.42685
120404248	chr12:120404248:T:C	2.63518e-07	-1.11667	-1.40473
120404684	chr12:120404684:AAAT:A	1.38491e-06	-2.2364e-10	-0.862125
120404929	chr12:120404929:C:G	9.00825e-07	-1.04449	-0.247712
120404956	chr12:120404956:C:T	2.39927e-07	-1.21375	-1.40143
120405294	chr12:120405294:G:A	9.25318e-07	-1.26538	-7.29212e-10
120405444	chr12:120405444:T:C	1.95014e-07	-1.53719	-1.28526
120405479	chr12:120405479:C:A	1.03929e-06	-2.2364e-10	-1.14922
120406177	chr12:120406177:CT:C	8.52009e-07	-2.2364e-10	-1.34792
120406817	chr12:120406817:A:T	2.47401e-07	-1.5451	-1.03941
120407067	chr12:120407067:C:T	1.17487e-06	-2.2364e-10	-1.02661
120407343	chr12:120407343:A:G	1.60562e-07	-1.61186	-1.40498
120407639	chr12:120407639:G:A	9.05519e-07	-2.2364e-10	-1.28701
120407904	chr12:120407904:T:C	3.21515e-06	-2.2364e-10	-0.0198883
120408236	chr12:120408236:G:T	2.29429e-07	-1.42178	-1.23815
120408410	chr12:120408410:G:A	7.03319e-07	-1.53971	-7.29212e-10
120408876	chr12:120408876:C:T	1.00661e-06	-1.08241	-0.0987589
120409442	chr12:120409442:G:C	1.74198e-07	-1.5922	-1.34313
120410064	chr12:120410064:A:G	1.03482e-06	-2.2364e-10	-1.15353
120410187	chr12:120410187:G:A	2.31354e-07	-1.26749	-1.38408
120410603	chr12:120410603:C:T	8.27884e-07	-2.2364e-10	-1.37665
120410713	chr12:120410713:A:G	1.90632e-07	-1.46809	-1.37708
120410925	chr12:120410925:A:G	6.93811e-06	-2.2364e-10	0.749267
120411061	chr12:120411061:T:G	2.21732e-07	-1.47453	-1.21952
120411547	chr12:120411547:G:A	1.91819e-07	-1.54891	-1.29006
120411580	chr12:120411580:C:T	2.77902e-07	-1.54224	-0.926009
120411944	chr12:120411944:G:A	9.27084e-07	-2.2364e-10	-1.26347
120412215	chr12:120412215:A:G	4.16922e-07	-1.22179	-0.840827
120412621	chr12:120412621:C:T	9.1373e-07	-2.2364e-10	-1.27798
120412654	chr12:120412654:A:T	2.71494e-07	-1.2469	-1.24468
120412728	chr12:120412728:CCAG:C	2.13187e-07	-1.33546	-1.39789
120412749	chr12:120412749:A:G	2.22767e-07	-1.28462	-1.40477
120412786	chr12:120412786:G:A	8.87445e-07	-1.27336	-0.0338163
120412948	chr12:120412948:C:T	2.12272e-07	-1.33269	-1.40495
120413673	chr12:120413673:G:A	8.72109e-07	-1.3246	-7.29212e-10
120414621	chr12:120414621:G:A	1.30993e-06	-2.2364e-10	-0.917789
120415018	chr12:120415018:C:T	2.28055e-07	-1.57454	-1.09139
120415145	chr12:120415145:T:C	1.81894e-07	-1.53406	-1.35804
120415496	chr12:120415496:C:T	2.00886e-06	-2.2364e-10	-0.490195
120415754	chr12:120415754:A:G	2.37086e-07	-1.3164	-1.3107
120416761	chr12:120416761:G:A	2.11817e-07	-1.54849	-1.19131
120417351	chr12:120417351:T:C	1.63294e-07	-1.59653	-1.40344
120417906	chr12:120417906:C:T	2.21466e-07	-1.55584	-1.13941
120417952	chr12:120417952:A:G	8.06556e-07	-2.2364e-10	-1.40274
120418038	chr12:120418038:C:G	1.6339e-07	-1.59478	-1.4046
120418305	chr12:120418305:C:T	3.31419e-07	-1.53249	-0.759646
120418336	chr12:120418336:T:C	2.62297e-07	-1.1214	-1.40464
120418411	chr12:120418411:C:T	2.04566e-05	-2.2364e-10	1.83054
120418529	chr12:120418529:T:C	2.57253e-07	-1.14097	-1.40449
120418693	chr12:120418693:A:G	2.22929e-06	-2.2364e-10	-0.386078
120418930	chr12:120418930:T:C	1.76534e-06	-2.2364e-10	-0.619418
120419012	chr12:120419012:C:T	2.3815e-07	-1.60008	-1.02254
120419071	chr12:120419071:T:A	2.15645e-07	-1.31774	-1.40415
120419646	chr12:120419646:C:T	1.94521e-07	-1.50581	-1.31917
120419726	chr12:120419726:T:C	2.83054e-07	-1.59995	-0.849928
120420475	chr12:120420475:TAGTC:T	4.26536e-07	-1.57682	-0.463005
120420893	chr12:120420893:A:G	1.80935e-05	-2.2364e-10	1.70779
120421169	chr12:120421169:G:A	1.58508e-07	-1.62477	-1.40494
120421183	chr12:120421183:AG:A	2.65719e-07	-1.55648	-0.9566
120421385	chr12:120421385:T:G	1.25631e-06	-2.2364e-10	-0.959587
120421614	chr12:120421614:C:T	4.97357e-07	-1.56923	-0.316983
120422719	chr12:120422719:C:T	1.63196e-07	-1.60489	-1.39568
120422742	chr12:120422742:G:C	3.20552e-06	-2.2364e-10	-0.0228886
120423071	chr12:120423071:A:G	9.98897e-07	-2.2364e-10	-1.18887
120423574	chr12:120423574:G:A	9.74668e-07	-2.2364e-10	-1.21342
120423801	chr12:120423801:T:C	9.34058e-07	0.132859	-1.38884
120424249	chr12:120424249:A:T	1.02664e-06	-1.16148	-7.29212e-10
120424541	chr12:120424541:A:T	1.73113e-07	-1.6283	-1.31328
120424671	chr12:120424671:G:A	2.91888e-07	-1.60359	-0.815562
120424729	chr12:120424729:A:G	1.86107e-07	-1.53338	-1.33582
120424913	chr12:120424913:T:C	2.32346e-07	-1.45389	-1.1934
120425071	chr12:120425071:G:A	8.29045e-07	-2.2364e-10	-1.37524
120425306	chr12:120425306:G:A	8.15371e-07	-2.2364e-10	-1.39188
120425340	chr12:120425340:A:G	8.15871e-07	-2.2364e-10	-1.39126
120425341	chr12:120425341:C:T	9.5197e-07	-2.2364e-10	-1.23698
120425368	chr12:120425368:T:C	6.68012e-07	-1.59121	-7.29212e-10
120425432	chr12:120425432:A:T	2.27167e-07	-1.47403	-1.1958
120425619	chr12:120425619:G:A	2.29529e-07	-1.44989	-1.20959
120425681	chr12:120425681:G:A	1.90953e-07	-1.53104	-1.31245
120426046	chr12:120426046:C:T	6.42408e-07	-1.63029	-7.29212e-10
120426111	chr12:120426111:T:C	2.31327e-07	-1.46412	-1.18756
120426164	chr12:120426164:T:C	3.53828e-07	-0.837477	-1.38923
120426536	chr12:120426536:C:T	6.13481e-07	-1.61007	-0.066297
120426659	chr12:120426659:C:A	6.61267e-07	-1.60136	-7.29212e-10
120426743	chr12:120426743:G:A	1.03013e-05	-2.2364e-10	1.1445
120427234	chr12:120427234:C:T	1.2071e-06	-2.2364e-10	-0.99954
120427779	chr12:120427779:G:T	9.48691e-07	-2.2364e-10	-1.24044
120428022	chr12:120428022:T:C	8.06951e-07	-2.2364e-10	-1.40225
120428073	chr12:120428073:T:C	9.11217e-07	-2.2364e-10	-1.28074
120428208	chr12:120428208:C:T	1.99467e-07	-1.49166	-1.30821
120428209	chr12:120428209:G:A	2.1007e-06	-2.2364e-10	-0.445492
120428246	chr12:120428246:G:A	9.32804e-07	-2.2364e-10	-1.25732
120428425	chr12:120428425:G:A	1.35323e-05	-2.2364e-10	1.41731
120428862	chr12:120428862:A:C	1.10508e-06	-2.2364e-10	-1.08785
120429193	chr12:120429193:A:C	4.14048e-07	-1.6287	-0.440837
120429897	chr12:120429897:T:G	5.00152e-07	-1.62903	-0.251571
120430142	chr12:120430142:A:G	1.85296e-07	-1.50653	-1.36704
120430149	chr12:120430149:A:C	1.87058e-07	-1.54868	-1.31542
120430568	chr12:120430568:C:A	2.03568e-07	-1.49713	-1.28239
120431066	chr12:120431066:G:A	7.33413e-07	-1.49781	-7.29212e-10
120431276	chr12:120431276:T:C	2.56632e-07	-1.21866	-1.32921
120431286	chr12:120431286:T:A	8.06688e-07	-2.2364e-10	-1.40258
120431555	chr12:120431555:G:A	6.75908e-07	-1.57946	-7.29212e-10
120431719	chr12:120431719:T:C	8.0863e-07	-1.40018	-7.29212e-10
120432111	chr12:120432111:C:T	2.55212e-07	-1.62317	-0.930252
120432181	chr12:120432181:T:C	2.08241e-07	-1.47522	-1.28161
120432623	chr12:120432623:G:C	2.83526e-06	-0.145629	-7.29212e-10
120432863	chr12:120432863:G:A	6.76633e-07	-1.57839	-7.29212e-10
120432971	chr12:120432971:G:A	6.91084e-07	-1.55726	-7.29212e-10
120433036	chr12:120433036:ATG:A	8.17827e-07	-2.2364e-10	-1.38887
120433187	chr12:120433187:A:G	8.17566e-07	-2.2364e-10	-1.38919
120433416	chr12:120433416:A:G	1.3398e-05	-2.2364e-10	1.40734
120433706	chr12:120433706:TC:T	1.61933e-07	-1.61401	-1.39432
120434321	chr12:120434321:C:T	1.59074e-07	-1.6264	-1.39974
120434512	chr12:120434512:C:A	8.58989e-07	-2.2364e-10	-1.33976
120434538	chr12:120434538:T:C	2.04585e-06	-2.2364e-10	-0.471948
120434586	chr12:120434586:T:C	4.19366e-06	-2.2364e-10	0.245811
120434676	chr12:120434676:A:G	2.17976e-07	-1.44079	-1.27034
120435360	chr12:120435360:G:A	1.85079e-07	-1.54363	-1.33111
120435453	chr12:120435453:C:T	2.40663e-06	-2.2364e-10	-0.309535
120435893	chr12:120435893:C:T	8.05355e-07	-2.2364e-10	-1.40424
120435923	chr12:120435923:G:A	2.68432e-07	-1.10253	-1.40039
120436397	chr12:120436397:C:T	2.12413e-07	-1.46794	-1.26904
120436592	chr12:120436592:C:A	2.01264e-07	-1.6243	-1.1666
120436709	chr12:120436709:C:A	2.3491e-07	-1.40288	-1.23343
120436723	chr12:120436723:T:C	1.746e-07	-1.57271	-1.36031
120436756	chr12:120436756:G:C	9.79689e-07	-2.2364e-10	-1.20828
120436817	chr12:120436817:G:A	2.20639e-07	-1.43663	-1.26235
120437653	chr12:120437653:C:T	2.08261e-07	-1.61909	-1.13764
120437972	chr12:120437972:T:C	2.24808e-07	-1.29729	-1.38299
120438262	chr12:120438262:A:C	6.74247e-07	-1.58192	-7.29212e-10
120438691	chr12:120438691:GATTACGTCTCA:G	8.04784e-07	-2.2364e-10	-1.40494
120440757	chr12:120440757:T:C	6.82965e-07	-1.56907	-7.29212e-10
120441249	chr12:120441249:ACT:A	1.63143e-07	-1.59596	-1.40494
120441309	chr12:120441309:A:G	8.58404e-07	-2.2364e-10	-1.34044
120441365	chr12:120441365:A:G	1.10831e-06	-2.2364e-10	-1.08492
120441475	chr12:120441475:TC:T	3.00812e-07	-1.22416	-1.16487
120441491	chr12:120441491:G:A	2.67442e-07	-1.39118	-1.11543
120441658	chr12:120441658:A:G	2.71735e-07	-1.29444	-1.19625
120441676	chr12:120441676:C:T	6.86457e-07	-1.56397	-7.29212e-10
120441678	chr12:120441678:A:G	6.62514e-07	-1.59948	-7.29212e-10
120442330	chr12:120442330:C:T	2.35345e-07	-1.48219	-1.15228
120442593	chr12:120442593:C:T	1.06533e-06	-2.2364e-10	-1.12448
120442621	chr12:120442621:C:T	1.38325e-06	-2.2364e-10	-0.863324
120442675	chr12:120442675:A:G	1.38282e-06	-2.2364e-10	-0.863637
120442763	chr12:120442763:C:T	1.03079e-06	-2.2364e-10	-1.15744
120442769	chr12:120442769:A:G	2.30703e-07	-1.31675	-1.33763
120442904	chr12:120442904:G:A	8.20365e-07	-1.38577	-7.29212e-10
120443485	chr12:120443485:G:A	6.58159e-07	-0.201313	-1.40476
120444414	chr12:120444414:G:T	2.33568e-07	-1.27138	-1.37066
120444461	chr12:120444461:AAAG:A	2.32024e-07	-1.28311	-1.36557
120445032	chr12:120445032:TAC:T	2.55167e-07	-1.43719	-1.11641
120445435	chr12:120445435:G:A	1.63243e-05	-2.2364e-10	1.60489
120445879	chr12:120445879:A:C	8.73501e-07	-2.2364e-10	-1.32301
120446397	chr12:120446397:G:A	8.73881e-07	-2.2364e-10	-1.32257
120446488	chr12:120446488:C:T	6.95263e-07	-1.55123	-7.29212e-10
120446525	chr12:120446525:C:T	2.49601e-07	-1.46122	-1.11443
120447109	chr12:120447109:C:T	8.05298e-07	-2.2364e-10	-1.40431
120447869	chr12:120447869:T:C	1.43271e-06	-2.2364e-10	-0.828195
120448024	chr12:120448024:G:A	3.48631e-06	-2.2364e-10	0.0610801
120448860	chr12:120448860:G:A	7.38867e-07	-1.4904	-7.29212e-10
120449031	chr12:120449031:T:C	9.72493e-07	-2.2364e-10	-1.21565
120449105	chr12:120449105:A:G	6.18509e-07	-0.267073	-1.40113
120449267	chr12:120449267:T:C	1.28542e-06	-2.2364e-10	-0.93668
120449714	chr12:120449714:T:C	1.44488e-06	-2.2364e-10	-0.819736
120449847	chr12:120449847:C:T	7.80544e-07	-1.43553	-7.29212e-10
120450421	chr12:120450421:AT:A	1.17045e-06	-2.2364e-10	-1.03037
120450621	chr12:120450621:A:G	6.30767e-07	-0.245335	-1.40325
120450707	chr12:120450707:C:A	1.83959e-07	-1.50648	-1.37433
120450816	chr12:120450816:A:C	2.23859e-07	-1.29557	-1.38894
120450940	chr12:120450940:G:A	1.43632e-06	-2.2364e-10	-0.825678
120450959	chr12:120450959:T:C	1.97953e-07	-1.47505	-1.33244
120451347	chr12:120451347:A:G	5.62417e-07	-0.379923	-1.38335
120453141	chr12:120453141:CAAAG:C	2.18564e-07	-1.33017	-1.37828
120453398	chr12:120453398:T:G	3.44469e-07	-1.48649	-0.767025
120453513	chr12:120453513:T:C	1.4101e-06	-2.2364e-10	-0.844101
120453714	chr12:120453714:G:C	1.39146e-06	-2.2364e-10	-0.857411
120453757	chr12:120453757:G:A	6.48331e-07	-1.62112	-7.29212e-10
120453940	chr12:120453940:C:T	8.06593e-07	-2.2364e-10	-1.4027
120453941	chr12:120453941:A:G	8.09635e-07	-2.2364e-10	-1.39893
120454086	chr12:120454086:A:C	9.87327e-07	-2.2364e-10	-1.20052
120454390	chr12:120454390:G:C	2.30549e-07	-1.25154	-1.40352
120454444	chr12:120454444:G:A	6.62083e-07	-0.197129	-1.403
120455492	chr12:120455492:C:T	9.93392e-07	-2.2364e-10	-1.19439
120455627	chr12:120455627:G:C	7.73718e-07	-1.44431	-7.29212e-10
120455772	chr12:120455772:G:A	6.35537e-07	-0.24057	-1.40048
120455924	chr12:120455924:G:A	9.48152e-07	-2.2364e-10	-1.241
120456515	chr12:120456515:G:A	3.7808e-07	-0.769669	-1.39074
120456702	chr12:120456702:C:T	1.00696e-06	-2.2364e-10	-1.18083
120456882	chr12:120456882:C:T	2.64797e-07	-1.13414	-1.38241
120456937	chr12:120456937:C:G	1.49788e-06	-2.2364e-10	-0.783711
120457723	chr12:120457723:A:T	1.28559e-05	1.36604	-7.29212e-10
120457946	chr12:120457946:A:G	2.89993e-07	-1.05244	-1.37322
120457956	chr12:120457956:C:T	8.04884e-07	-2.2364e-10	-1.40482
120459424	chr12:120459424:G:A	1.41991e-06	-2.2364e-10	-0.837171
120459593	chr12:120459593:A:G	9.74717e-07	-2.2364e-10	-1.21337
120459756	chr12:120459756:C:T	6.53242e-07	-0.208856	-1.40471
120459849	chr12:120459849:T:C	6.25713e-07	-0.256405	-1.40022
120459969	chr12:120459969:T:G	1.38715e-06	-2.2364e-10	-0.860511
120460241	chr12:120460241:G:A	1.92089e-05	-2.2364e-10	1.76761
120460628	chr12:120460628:G:A	1.21923e-06	-2.2364e-10	-0.989545
120460629	chr12:120460629:C:T	6.4591e-07	-1.62486	-7.29212e-10
120460788	chr12:120460788:A:C	2.32815e-07	-1.25951	-1.38576
120460935	chr12:120460935:A:G	5.19372e-07	-0.438997	-1.4039
120461188	chr12:120461188:T:C	7.13072e-07	-1.52594	-7.29212e-10
120461202	chr12:120461202:C:T	8.04797e-07	-2.2364e-10	-1.40493
120461386	chr12:120461386:C:T	6.80796e-07	-1.57226	-7.29212e-10
120461718	chr12:120461718:G:C	1.10012e-06	-2.2364e-10	-1.09235
120462306	chr12:120462306:C:T	1.32572e-05	-2.2364e-10	1.39678
120462471	chr12:120462471:C:T	2.50934e-07	-1.47069	-1.09964
120462751	chr12:120462751:T:G	2.29822e-07	-1.29255	-1.36566
120463242	chr12:120463242:G:A	6.83799e-07	-1.56785	-7.29212e-10
120463392	chr12:120463392:A:ACT	5.87772e-07	-0.314221	-1.40496
120463463	chr12:120463463:C:T	1.81795e-07	-1.579	-1.31363
120463891	chr12:120463891:G:A	1.91961e-06	-2.2364e-10	-0.53564
120463962	chr12:120463962:G:A	7.42594e-07	-1.48537	-7.29212e-10
120464204	chr12:120464204:T:C	6.28837e-07	-0.256258	-1.39539
120464308	chr12:120464308:C:T	2.35841e-07	-1.43129	-1.20107
120464364	chr12:120464364:A:G	1.4333e-06	-2.2364e-10	-0.827784
120464408	chr12:120464408:GC:G	6.83461e-07	-1.56835	-7.29212e-10
120464476	chr12:120464476:T:C	2.35471e-07	-1.25457	-1.37936
120464962	chr12:120464962:T:C	9.8484e-07	-2.2364e-10	-1.20304
120465199	chr12:120465199:C:T	1.00404e-05	-2.2364e-10	1.11886
120465244	chr12:120465244:ATCT:A	1.79453e-07	-1.60345	-1.30216
120465354	chr12:120465354:A:G	2.7691e-07	-1.14392	-1.32791
120465376	chr12:120465376:T:C	2.61136e-07	-1.13562	-1.39485
120465952	chr12:120465952:G:A	1.43609e-06	-2.2364e-10	-0.825836
120466133	chr12:120466133:G:A	2.45491e-07	-1.46224	-1.13002
120466614	chr12:120466614:G:C	1.39837e-06	-2.2364e-10	-0.852456
120466776	chr12:120466776:T:G	1.43609e-06	-2.2364e-10	-0.825836
120467008	chr12:120467008:T:C	8.51349e-07	-2.2364e-10	-1.3487
120467411	chr12:120467411:G:T	7.93935e-07	-1.41852	-7.29212e-10
120468481	chr12:120468481:A:C	8.06232e-07	-2.2364e-10	-1.40315
120468584	chr12:120468584:C:T	1.00944e-06	-2.2364e-10	-1.17837
120468620	chr12:120468620:G:A	2.35059e-06	-2.2364e-10	-0.333095
120469107	chr12:120469107:G:A	7.34269e-07	-0.102026	-1.39462
120469468	chr12:120469468:G:T	3.0162e-07	-1.04794	-1.33841
120469506	chr12:120469506:T:A	6.66499e-07	-1.59348	-7.29212e-10
120469529	chr12:120469529:C:T	6.7525e-07	-1.58043	-7.29212e-10
120470010	chr12:120470010:A:G	1.01205e-06	-1.17579	-7.29212e-10
120470159	chr12:120470159:G:A	8.76246e-07	-1.31987	-7.29212e-10
120470582	chr12:120470582:C:G	8.06273e-07	-2.2364e-10	-1.4031
120470611	chr12:120470611:G:A	1.37816e-06	-2.2364e-10	-0.867012
120470831	chr12:120470831:G:A	8.20785e-07	-2.2364e-10	-1.38526
120471155	chr12:120471155:G:A	2.83217e-07	-1.39343	-1.05588
120471890	chr12:120471890:C:T	2.78417e-07	-1.40776	-1.05864
120472201	chr12:120472201:C:T	2.86899e-07	-1.39284	-1.04354
120472622	chr12:120472622:C:A	1.65237e-06	-2.2364e-10	-0.685555
120472718	chr12:120472718:G:A	6.80189e-07	-1.57315	-7.29212e-10
120472827	chr12:120472827:C:A	7.04398e-07	-0.28982	-1.24835
120473010	chr12:120473010:C:T	2.90094e-07	-1.39443	-1.03088
120473581	chr12:120473581:G:A	1.71821e-06	-2.2364e-10	-0.646478
120473983	chr12:120473983:G:A	2.38073e-07	-1.31869	-1.30425
120474407	chr12:120474407:G:A	2.65527e-07	-1.26216	-1.25165
120474470	chr12:120474470:C:A	1.29603e-06	-2.2364e-10	-0.92846
120474731	chr12:120474731:C:T	3.79012e-07	-1.51389	-0.644063
120475574	chr12:120475574:A:G	7.97381e-07	-1.41419	-7.29212e-10
120475843	chr12:120475843:G:A	6.47732e-07	-1.62204	-7.29212e-10
120476092	chr12:120476092:G:A	6.77356e-07	-1.57732	-7.29212e-10
120476097	chr12:120476097:G:A	2.56234e-07	-1.39554	-1.15388
120476229	chr12:120476229:C:T	6.20505e-07	-0.260579	-1.40441
120476917	chr12:120476917:TTTTTG:T	8.30264e-07	-2.2364e-10	-1.37377
120476952	chr12:120476952:C:T	8.11481e-07	-2.2364e-10	-1.39666
120477155	chr12:120477155:C:G	1.28874e-06	-2.2364e-10	-0.934097
120477227	chr12:120477227:C:T	3.23312e-06	-2.2364e-10	-0.0143151
120477530	chr12:120477530:C:T	1.02879e-06	-2.2364e-10	-1.15938
120477591	chr12:120477591:A:T	1.81633e-06	-2.2364e-10	-0.590944
120477793	chr12:120477793:T:A	1.57741e-06	-2.2364e-10	-0.731981
120477904	chr12:120477904:C:G	8.27205e-07	-2.2364e-10	-1.37747
120478117	chr12:120478117:T:G	1.85857e-07	-1.46568	-1.40487
120478428	chr12:120478428:T:C	2.12754e-06	-2.2364e-10	-0.432796
120479919	chr12:120479919:T:C	2.42962e-07	-1.38164	-1.22097
120480323	chr12:120480323:A:C	8.13379e-07	-1.39432	-7.29212e-10
120480594	chr12:120480594:C:T	1.70191e-07	-1.55936	-1.39923
120480822	chr12:120480822:C:A	1.2465e-06	-2.2364e-10	-0.967424
120480947	chr12:120480947:C:G	2.10692e-07	-1.36833	-1.37679
120480994	chr12:120480994:C:T	5.69256e-07	-0.348076	-1.40311
120481612	chr12:120481612:G:T	1.75174e-06	-2.2364e-10	-0.627153
120481619	chr12:120481619:A:G	1.39755e-06	-2.2364e-10	-0.853041
120482135	chr12:120482135:G:A	8.32096e-07	-1.37157	-7.29212e-10
120482314	chr12:120482314:T:C	3.88528e-07	-0.806661	-1.32649
120483101	chr12:120483101:A:G	1.66259e-07	-1.58115	-1.40082
120483367	chr12:120483367:C:T	1.39155e-05	-2.2364e-10	1.44524
120484019	chr12:120484019:T:C	8.22478e-07	-2.2364e-10	-1.3832
120484140	chr12:120484140:C:A	1.1447e-06	-2.2364e-10	-1.05262
120484205	chr12:120484205:C:T	6.74539e-07	-0.24214	-1.33935
120484475	chr12:120484475:T:C	8.58867e-07	-2.2364e-10	-1.3399
120484592	chr12:120484592:T:C	9.68129e-06	-2.2364e-10	1.08243
120484671	chr12:120484671:A:T	6.79854e-07	-1.57364	-7.29212e-10
120485046	chr12:120485046:G:A	6.34267e-07	-0.331105	-1.31194
120485089	chr12:120485089:T:C	2.34282e-07	-1.4383	-1.2007
120485401	chr12:120485401:G:A	8.4518e-07	-2.2364e-10	-1.35597
120485821	chr12:120485821:A:G	8.71791e-07	-2.2364e-10	-1.32497
120485988	chr12:120485988:T:C	1.1332e-06	-2.2364e-10	-1.06271
120486040	chr12:120486040:A:G	6.88639e-07	-0.259049	-1.30175
120486045	chr12:120486045:A:C	1.69427e-06	-2.2364e-10	-0.660511
120486145	chr12:120486145:C:A	2.07718e-07	-1.44951	-1.30982
120486540	chr12:120486540:C:T	2.71488e-07	-1.11542	-1.37618
120486611	chr12:120486611:C:T	1.4701e-06	-2.2364e-10	-0.802431
120486835	chr12:120486835:C:T	1.93644e-07	-1.46809	-1.3614
120486893	chr12:120486893:A:G	6.79214e-07	-0.265523	-1.30906
120487024	chr12:120487024:G:A	8.05554e-07	-2.2364e-10	-1.40399
120487442	chr12:120487442:G:A	8.996e-07	-2.2364e-10	-1.29357
120487488	chr12:120487488:G:A	1.07632e-05	-2.2364e-10	1.18837
120487684	chr12:120487684:T:C	7.07909e-07	-0.221025	-1.31218
120487768	chr12:120487768:A:G	6.64678e-07	-0.289655	-1.30656
120487928	chr12:120487928:T:G	6.9143e-07	-1.55676	-7.29212e-10
120487992	chr12:120487992:T:C	2.17064e-07	-1.39211	-1.32322
120488395	chr12:120488395:C:A	1.32572e-05	-2.2364e-10	1.39678
120488478	chr12:120488478:T:C	1.18573e-06	-2.2364e-10	-1.01741
120488516	chr12:120488516:C:G	2.43431e-07	-1.32636	-1.27432
120488645	chr12:120488645:T:C	1.76828e-06	-2.2364e-10	-0.617754
120488678	chr12:120488678:G:A	2.214e-07	-1.32638	-1.36917
120488794	chr12:120488794:TC:T	8.04803e-07	-2.2364e-10	-1.40492
120488894	chr12:120488894:C:T	1.42049e-06	-2.2364e-10	-0.83676
120489053	chr12:120489053:GA:G	3.07865e-06	-0.063273	-7.29212e-10
120489186	chr12:120489186:A:G	1.61845e-06	-2.2364e-10	-0.706296
120489187	chr12:120489187:T:C	7.80849e-07	-1.43514	-7.29212e-10
120489995	chr12:120489995:G:A	1.6393e-07	-1.59114	-1.40494
120490023	chr12:120490023:C:T	2.468e-07	-1.20966	-1.37728
120490151	chr12:120490151:C:T	9.23649e-07	-2.2364e-10	-1.26719
120490269	chr12:120490269:A:G	7.35521e-07	-0.226685	-1.26825
120490782	chr12:120490782:T:A	1.7064e-06	-2.2364e-10	-0.653379
120491949	chr12:120491949:T:C	9.22681e-07	-2.2364e-10	-1.26823
120491971	chr12:120491971:T:C	1.77667e-07	-1.5328	-1.38281
120492083	chr12:120492083:T:TC	8.64784e-07	-2.2364e-10	-1.33304
120492243	chr12:120492243:G:A	2.57722e-07	-1.19084	-1.3528
120492995	chr12:120492995:T:G	2.75121e-07	-1.09839	-1.37992
120493032	chr12:120493032:C:T	3.14233e-07	-1.31523	-1.03015
120493105	chr12:120493105:C:T	6.81228e-07	-1.57162	-7.29212e-10
120493372	chr12:120493372:T:C	8.40823e-07	-2.2364e-10	-1.36114
120493871	chr12:120493871:G:A	2.07596e-06	-2.2364e-10	-0.45734
120493953	chr12:120493953:A:G	1.63329e-07	-1.59891	-1.40084
120494263	chr12:120494263:A:G	7.71398e-07	-0.23606	-1.21125
120494773	chr12:120494773:G:A	6.67007e-07	-1.59272	-7.29212e-10
120494848	chr12:120494848:A:C	8.64784e-07	-2.2364e-10	-1.33304
120495289	chr12:120495289:A:C	7.6399e-07	-0.245274	-1.21169
120495302	chr12:120495302:A:G	8.85753e-07	-2.2364e-10	-1.30908
120495332	chr12:120495332:C:T	1.7355e-06	-2.2364e-10	-0.636468
120495370	chr12:120495370:C:A	2.89548e-07	-1.38599	-1.04121
120495414	chr12:120495414:C:T	2.54209e-07	-1.19537	-1.362
120495736	chr12:120495736:G:C	8.68399e-07	-2.2364e-10	-1.32887
120495804	chr12:120495804:G:A	3.08713e-07	-1.3422	-1.02091
120496043	chr12:120496043:G:T	6.69623e-07	-0.184813	-1.40399
120496174	chr12:120496174:T:C	2.03461e-07	-1.43274	-1.3473
120496604	chr12:120496604:C:T	2.54046e-07	-1.18038	-1.37763
120496665	chr12:120496665:G:A	1.31569e-06	-2.2364e-10	-0.913399
120497175	chr12:120497175:G:A	2.21725e-07	-1.34036	-1.35372
120497727	chr12:120497727:C:T	2.63361e-07	-1.30105	-1.22094
120498840	chr12:120498840:A:G	1.10631e-06	-2.2364e-10	-1.08674
120499283	chr12:120499283:T:A	7.66148e-07	-0.2086	-1.24554
120499537	chr12:120499537:A:G	7.57988e-07	-0.222824	-1.24203
120499991	chr12:120499991:A:G	2.18474e-07	-1.33122	-1.37763
120500160	chr12:120500160:T:A	7.53326e-07	-0.205196	-1.26582
120500290	chr12:120500290:C:T	1.17478e-06	-2.2364e-10	-1.02669
120500404	chr12:120500404:C:T	6.77774e-07	-1.5767	-7.29212e-10
120500605	chr12:120500605:G:A	3.24739e-07	-1.35751	-0.954981
120500783	chr12:120500783:T:C	1.6666e-07	-1.57593	-1.40363
120501837	chr12:120501837:A:G	2.17464e-07	-1.39813	-1.31536
120502173	chr12:120502173:G:A	6.71367e-07	-1.5862	-7.29212e-10
120502179	chr12:120502179:G:A	8.31191e-07	-2.2364e-10	-1.37266
120503061	chr12:120503061:T:A	2.1691e-07	-1.61461	-1.10142
120503078	chr12:120503078:C:T	5.9048e-07	-0.310734	-1.40385
120503123	chr12:120503123:C:T	2.21628e-07	-1.38737	-1.30715
120503412	chr12:120503412:T:C	2.94152e-07	-1.36379	-1.04763
120503641	chr12:120503641:T:C	6.72212e-07	-1.58494	-7.29212e-10
120504124	chr12:120504124:C:T	2.50236e-07	-1.21062	-1.36249
120504262	chr12:120504262:G:A	6.42799e-07	-1.62969	-7.29212e-10
120505034	chr12:120505034:A:G	8.4513e-07	-2.2364e-10	-1.35603
120505108	chr12:120505108:G:C	2.65777e-07	-1.19689	-1.31597
120505148	chr12:120505148:G:A	9.2946e-07	-2.2364e-10	-1.26091
120505638	chr12:120505638:C:A	7.12454e-07	-0.122142	-1.40466
120505643	chr12:120505643:A:G	7.7124e-07	-0.17856	-1.26896
120505847	chr12:120505847:C:T	3.3033e-07	-1.38056	-0.914869
120505982	chr12:120505982:G:A	2.29551e-07	-1.27917	-1.38022
120506067	chr12:120506067:C:A	8.09109e-07	-2.2364e-10	-1.39959
120506563	chr12:120506563:C:T	8.63019e-07	-2.2364e-10	-1.33508
120506568	chr12:120506568:T:C	8.56347e-07	-2.2364e-10	-1.34284
120506714	chr12:120506714:T:C	6.91758e-07	-0.302707	-1.25358
120506916	chr12:120506916:T:C	2.50664e-07	-1.21219	-1.35921
120507124	chr12:120507124:G:T	8.06984e-07	-2.2364e-10	-1.40221
120507339	chr12:120507339:C:G	8.11508e-07	-2.2364e-10	-1.39662
120507362	chr12:120507362:A:G	2.30479e-07	-1.26594	-1.38942
120507378	chr12:120507378:G:A	6.70088e-07	-1.58811	-7.29212e-10
120508133	chr12:120508133:C:T	6.57768e-07	-1.60667	-7.29212e-10
120508434	chr12:120508434:C:T	6.7547e-07	-1.58011	-7.29212e-10
120508529	chr12:120508529:A:T	1.80458e-06	-2.2364e-10	-0.597436
120508719	chr12:120508719:T:C	1.6865e-07	-1.56613	-1.40157
120508765	chr12:120508765:A:C	2.33185e-07	-1.34488	-1.29881
120508955	chr12:120508955:A:G	8.45013e-07	-2.2364e-10	-1.35617
120508980	chr12:120508980:G:A	8.15702e-07	-1.39147	-7.29212e-10
120509113	chr12:120509113:A:G	2.71862e-07	-1.12039	-1.36983
120509403	chr12:120509403:C:T	7.50984e-07	-0.222841	-1.25129
120509616	chr12:120509616:A:G	3.05011e-07	-1.34201	-1.03316
120509744	chr12:120509744:T:C	8.54509e-07	-2.2364e-10	-1.34499
120509985	chr12:120509985:G:C	3.12988e-07	-1.35286	-0.996499
120510145	chr12:120510145:G:A	8.07341e-07	-2.2364e-10	-1.40177
120510664	chr12:120510664:AGTTAAAAACTAGT:A	7.8439e-07	-1.43061	-7.29212e-10
120510998	chr12:120510998:C:T	7.31753e-07	-0.231595	-1.26848
120511118	chr12:120511118:G:A	8.46573e-07	-2.2364e-10	-1.35432
120511214	chr12:120511214:G:A	8.16977e-07	-2.2364e-10	-1.38991
120511484	chr12:120511484:T:A	8.80179e-07	-2.2364e-10	-1.31539
120511521	chr12:120511521:T:C	8.78774e-07	-2.2364e-10	-1.31699
120511983	chr12:120511983:G:A	2.35985e-05	-2.2364e-10	1.97342
120512005	chr12:120512005:T:A	2.24129e-07	-1.31476	-1.36854
120512446	chr12:120512446:T:C	2.17953e-07	-1.34984	-1.3614
120512530	chr12:120512530:G:A	2.81442e-07	-1.62784	-0.827751
120512725	chr12:120512725:C:G	7.8618e-07	-0.169827	-1.25851
120512864	chr12:120512864:C:T	1.67716e-06	-2.2364e-10	-0.670662
120512904	chr12:120512904:A:G	8.19625e-07	-2.2364e-10	-1.38667
120512910	chr12:120512910:T:C	1.89153e-07	-1.47155	-1.38141
120512986	chr12:120512986:G:C	1.19137e-06	-2.2364e-10	-1.01266
120513275	chr12:120513275:G:A	8.71277e-07	-2.2364e-10	-1.32556
120513566	chr12:120513566:T:C	1.5613e-06	-2.2364e-10	-0.742242
120513584	chr12:120513584:G:A	6.59584e-07	-1.60391	-7.29212e-10
120514432	chr12:120514432:G:A	9.22681e-07	-2.2364e-10	-1.26823
120514490	chr12:120514490:C:T	8.50853e-07	-2.2364e-10	-1.34928
120514505	chr12:120514505:A:C	2.76565e-07	-1.12887	-1.3442
120514507	chr12:120514507:T:C	6.81266e-07	-1.57157	-7.29212e-10
120514819	chr12:120514819:G:C	8.14427e-07	-2.2364e-10	-1.39303
120515241	chr12:120515241:A:G	7.25848e-07	-1.50818	-7.29212e-10
120515508	chr12:120515508:TGAG:T	1.89308e-06	-2.2364e-10	-0.549559
120515768	chr12:120515768:C:A	6.93764e-07	-1.55339	-7.29212e-10
120515955	chr12:120515955:A:G	2.26966e-07	-1.29853	-1.37219
120515985	chr12:120515985:G:A	2.48926e-07	-1.36048	-1.21788
120516230	chr12:120516230:C:T	2.39721e-07	-1.38067	-1.23537
120516687	chr12:120516687:C:T	1.78743e-07	-1.50834	-1.40123
120517181	chr12:120517181:T:C	3.14683e-07	-1.35274	-0.991217
120517844	chr12:120517844:G:A	6.79622e-07	-1.57398	-7.29212e-10
120517943	chr12:120517943:G:A	8.28222e-07	-2.2364e-10	-1.37624
120517961	chr12:120517961:C:T	2.35435e-06	-2.2364e-10	-0.331497
120518071	chr12:120518071:T:C	8.24341e-07	-2.2364e-10	-1.38093
120518637	chr12:120518637:T:C	9.44071e-07	-2.2364e-10	-1.24532
120518693	chr12:120518693:T:C	9.03299e-07	-2.2364e-10	-1.28946
120518844	chr12:120518844:G:A	8.0768e-07	-2.2364e-10	-1.40135
120519160	chr12:120519160:G:A	3.04068e-07	-1.36682	-1.01144
120519709	chr12:120519709:A:G	2.85351e-07	-1.08906	-1.35274
120519714	chr12:120519714:T:C	8.54406e-07	-2.2364e-10	-1.34511
120519806	chr12:120519806:G:A	2.31279e-06	-2.2364e-10	-0.349309
120519945	chr12:120519945:C:A	6.3739e-07	-0.241277	-1.39686
120520181	chr12:120520181:C:T	2.65022e-07	-1.137	-1.37871
120520662	chr12:120520662:G:C	6.70513e-07	-1.58748	-7.29212e-10
120520756	chr12:120520756:C:A	6.61224e-07	-1.60143	-7.29212e-10
120520819	chr12:120520819:T:A	8.38011e-07	-2.2364e-10	-1.36449
120521281	chr12:120521281:G:A	2.0685e-07	-1.37664	-1.38688
120521401	chr12:120521401:G:A	6.89018e-07	-0.216403	-1.34385
120521664	chr12:120521664:G:A	3.07554e-07	-1.2818	-1.08506
120521772	chr12:120521772:A:G	2.19434e-07	-1.35325	-1.35122
120521784	chr12:120521784:C:T	1.01555e-06	-2.2364e-10	-1.17234
120521808	chr12:120521808:G:C	6.82105e-07	-1.57033	-7.29212e-10
120521951	chr12:120521951:T:C	9.9534e-07	-2.2364e-10	-1.19243
120522121	chr12:120522121:C:T	8.20393e-07	-0.176193	-1.20954
120522254	chr12:120522254:C:T	2.54752e-07	-1.60737	-0.947859
120522634	chr12:120522634:T:C	8.46318e-07	-2.2364e-10	-1.35462
120522671	chr12:120522671:G:A	6.9361e-07	-1.55361	-7.29212e-10
120523061	chr12:120523061:A:C	9.2192e-07	-2.2364e-10	-1.26906
120523280	chr12:120523280:T:C	8.41236e-07	-2.2364e-10	-1.36065
120523759	chr12:120523759:T:C	2.51178e-07	-1.21115	-1.35821
120523903	chr12:120523903:G:A	7.40953e-07	-1.48758	-7.29212e-10
120524262	chr12:120524262:T:C	7.97614e-07	-0.18459	-1.2293
120524291	chr12:120524291:C:T	1.63944e-07	-1.59358	-1.40241
120524310	chr12:120524310:C:G	2.23641e-07	-1.31357	-1.3719
120524790	chr12:120524790:C:T	1.07231e-05	1.18464	-7.29212e-10
120524824	chr12:120524824:T:A	6.74165e-07	-1.58204	-7.29212e-10
120524854	chr12:120524854:T:C	8.07382e-07	-2.2364e-10	-1.40172
120525055	chr12:120525055:G:A	7.33444e-07	-0.273472	-1.22429
120525148	chr12:120525148:G:A	9.56946e-07	-2.2364e-10	-1.23177
120525343	chr12:120525343:C:T	6.67939e-07	-1.59132	-7.29212e-10
120525797	chr12:120525797:C:T	6.66417e-07	-1.5936	-7.29212e-10
120525879	chr12:120525879:C:T	8.32477e-07	-2.2364e-10	-1.37111
120526123	chr12:120526123:A:G	6.46951e-07	-1.62325	-7.29212e-10
120526211	chr12:120526211:G:A	3.09479e-07	-1.34919	-1.01144
120526240	chr12:120526240:T:C	2.1851e-07	-1.35382	-1.35486
120526390	chr12:120526390:T:C	1.52045e-06	-2.2364e-10	-0.768757
120526654	chr12:120526654:A:G	8.08178e-07	-2.2364e-10	-1.40074
120526906	chr12:120526906:G:A	6.27536e-07	-0.249112	-1.40461
120526928	chr12:120526928:G:C	2.41332e-06	-2.2364e-10	-0.306761
120526962	chr12:120526962:G:A	1.44733e-06	-2.2364e-10	-0.818045
120527223	chr12:120527223:C:G	9.42301e-07	-2.2364e-10	-1.24719
120527391	chr12:120527391:A:G	8.4735e-07	-2.2364e-10	-1.3534
120527414	chr12:120527414:C:G	1.10753e-06	-2.2364e-10	-1.08563
120529118	chr12:120529118:A:G	3.15376e-07	-1.33031	-1.01144
120529484	chr12:120529484:G:A	1.67488e-07	-1.59134	-1.38326
120529561	chr12:120529561:C:A	1.95885e-07	-1.46139	-1.35661
120529990	chr12:120529990:A:G	1.71269e-06	-2.2364e-10	-0.649696
120530390	chr12:120530390:A:G	6.77148e-07	-1.57763	-7.29212e-10
120530637	chr12:120530637:A:G	8.99722e-07	-2.2364e-10	-1.29343
120530756	chr12:120530756:A:T	2.25849e-07	-1.32837	-1.34729
120530816	chr12:120530816:T:C	8.33322e-07	-2.2364e-10	-1.3701
120530837	chr12:120530837:G:C	9.60758e-07	-2.2364e-10	-1.2278
120530931	chr12:120530931:G:C	9.78851e-07	-2.2364e-10	-1.20914
120531086	chr12:120531086:G:A	6.62146e-07	-1.60003	-7.29212e-10
120531122	chr12:120531122:C:T	2.37176e-06	-2.2364e-10	-0.32413
120531551	chr12:120531551:G:A	8.1883e-07	-2.2364e-10	-1.38764
120531755	chr12:120531755:T:C	9.00815e-07	-2.2364e-10	-1.29222
120532261	chr12:120532261:T:C	8.06427e-07	-2.2364e-10	-1.4029
120532274	chr12:120532274:G:A	3.27276e-07	-1.27834	-1.02638
120532493	chr12:120532493:C:T	1.62198e-06	-2.2364e-10	-0.704112
120532566	chr12:120532566:A:C	6.79328e-07	-1.57441	-7.29212e-10
120532775	chr12:120532775:A:T	1.64644e-06	-2.2364e-10	-0.689146
120532830	chr12:120532830:C:T	6.7555e-07	-1.57999	-7.29212e-10
120532964	chr12:120532964:CTCTGTT:C	6.61096e-07	-0.201218	-1.4004
120533371	chr12:120533371:A:T	3.05165e-07	-1.1091	-1.26557
120533614	chr12:120533614:T:C	2.41808e-07	-1.31657	-1.2908
120533617	chr12:120533617:TA:T	1.69402e-06	-2.2364e-10	-0.660658
120533714	chr12:120533714:G:C	6.7941e-07	-1.57429	-7.29212e-10
120533932	chr12:120533932:G:A	9.43222e-07	-2.2364e-10	-1.24622
120534530	chr12:120534530:C:G	7.12462e-07	-1.52679	-7.29212e-10
120534592	chr12:120534592:GCCT:G	1.70537e-06	-2.2364e-10	-0.653982
120534593	chr12:120534593:C:T	1.00636e-06	-1.18142	-7.29212e-10
120535448	chr12:120535448:G:A	8.49386e-07	-2.2364e-10	-1.351
120535606	chr12:120535606:A:C	9.10511e-07	-2.2364e-10	-1.28151
120535929	chr12:120535929:T:C	1.37598e-06	-1.11212	0.243517
120536088	chr12:120536088:T:C	9.47851e-07	-2.2364e-10	-1.24132
120536372	chr12:120536372:C:G	1.49119e-06	-2.2364e-10	-0.788191
120536379	chr12:120536379:A:T	8.29522e-07	-2.2364e-10	-1.37467
120536707	chr12:120536707:C:T	3.2138e-07	-1.17628	-1.14662
120537608	chr12:120537608:A:C	8.07639e-07	-2.2364e-10	-1.4014
120537640	chr12:120537640:T:A	8.50487e-07	-2.2364e-10	-1.34971
120538441	chr12:120538441:C:T	1.50948e-06	-2.2364e-10	-0.776001
120538453	chr12:120538453:C:T	1.61341e-06	-2.2364e-10	-0.70941
120538822	chr12:120538822:G:A	1.59774e-07	-1.63034	-1.39142
120539578	chr12:120539578:T:C	6.51943e-07	-0.210609	-1.40495
120539801	chr12:120539801:G:T	1.54643e-06	-2.2364e-10	-0.751814
120539995	chr12:120539995:G:A	7.57514e-07	-0.167363	-1.29811
120540350	chr12:120540350:G:A	1.66826e-06	-2.2364e-10	-0.675979
120540686	chr12:120540686:A:G	2.50633e-07	-1.20363	-1.3679
120540898	chr12:120540898:A:G	9.52097e-07	0.0715208	-1.30837
120540936	chr12:120540936:A:G	7.66325e-07	-0.191303	-1.26261
120540946	chr12:120540946:C:G	8.75321e-07	-2.2364e-10	-1.32093
120541085	chr12:120541085:G:A	8.37902e-07	-2.2364e-10	-1.36462
120541133	chr12:120541133:A:G	9.2782e-07	-2.2364e-10	-1.26268
120541560	chr12:120541560:G:A	8.07774e-07	-2.2364e-10	-1.40124
120541651	chr12:120541651:G:A	6.74377e-07	-1.58173	-7.29212e-10
120541965	chr12:120541965:C:A	2.97414e-07	-1.08637	-1.31402
120542453	chr12:120542453:G:A	8.44251e-07	-2.2364e-10	-1.35707
120542696	chr12:120542696:G:A	2.53165e-07	-1.19491	-1.36657
120543607	chr12:120543607:A:G	5.99464e-07	-0.329225	-1.37026
120543668	chr12:120543668:T:C	6.33519e-07	-0.284444	-1.35978
120543748	chr12:120543748:C:T	6.7518e-07	-1.58054	-7.29212e-10
120544176	chr12:120544176:G:A	1.42996e-06	-2.2364e-10	-0.830117
120544198	chr12:120544198:G:C	9.45786e-07	-2.2364e-10	-1.2435
120544273	chr12:120544273:A:G	8.0529e-07	-1.40432	-7.29212e-10
120544568	chr12:120544568:G:T	6.66821e-07	-1.593	-7.29212e-10
120544595	chr12:120544595:T:C	9.6647e-07	-2.2364e-10	-1.22187
120544897	chr12:120544897:G:A	6.98643e-07	-0.145395	-1.40098
120544930	chr12:120544930:G:A	6.28068e-07	-0.290099	-1.36277
120545174	chr12:120545174:GA:G	7.33537e-07	-1.49764	-7.29212e-10
120545273	chr12:120545273:T:C	2.38337e-07	-1.22335	-1.39848
120545436	chr12:120545436:C:T	1.66658e-07	-1.5921	-1.38747
120545705	chr12:120545705:T:C	9.41111e-07	-2.2364e-10	-1.24846
120545778	chr12:120545778:A:G	7.74672e-07	-1.44308	-7.29212e-10
120546068	chr12:120546068:G:A	9.42301e-07	-2.2364e-10	-1.24719
120546829	chr12:120546829:A:C	2.40647e-07	-1.24899	-1.3632
120546972	chr12:120546972:C:T	6.54667e-07	-1.61139	-7.29212e-10
120546975	chr12:120546975:A:C	8.19774e-07	-2.2364e-10	-1.38649
120546979	chr12:120546979:T:G	1.13367e-06	-2.2364e-10	-1.0623
120547533	chr12:120547533:A:G	6.72455e-07	-1.58458	-7.29212e-10
120547959	chr12:120547959:G:A	6.45426e-07	-1.62561	-7.29212e-10
120547975	chr12:120547975:T:C	1.00949e-06	-2.2364e-10	-1.17832
120548363	chr12:120548363:G:GA	8.66726e-07	-2.2364e-10	-1.3308
120548407	chr12:120548407:C:G	1.20492e-06	-2.2364e-10	-1.00135
120548891	chr12:120548891:C:T	6.48114e-07	-1.62145	-7.29212e-10
120548939	chr12:120548939:G:A	7.60251e-07	-0.214784	-1.24709
120548998	chr12:120548998:A:G	2.55241e-07	-1.2578	-1.2955
120549229	chr12:120549229:A:G	8.6927e-07	-2.2364e-10	-1.32786
120549529	chr12:120549529:A:T	8.68939e-07	-2.2364e-10	-1.32824
120549588	chr12:120549588:G:A	2.26692e-07	-1.35969	-1.31224
120549818	chr12:120549818:A:C	6.66473e-07	-0.23735	-1.35617
120549855	chr12:120549855:T:G	8.26223e-07	-2.2364e-10	-1.37865
120550246	chr12:120550246:T:C	1.61079e-06	-2.2364e-10	-0.711035
120550323	chr12:120550323:C:T	2.46982e-06	-2.2364e-10	-0.283618
120550435	chr12:120550435:A:G	2.71506e-07	-1.3333	-1.15824
120550462	chr12:120550462:T:A	1.58298e-06	-2.2364e-10	-0.728454
120550543	chr12:120550543:T:G	8.99246e-07	-2.2364e-10	-1.29396
120550609	chr12:120550609:T:C	7.31791e-07	-1.50002	-7.29212e-10
120550657	chr12:120550657:C:T	7.0012e-07	-0.319179	-1.22509
120550757	chr12:120550757:C:T	7.79323e-07	-1.43709	-7.29212e-10
120550895	chr12:120550895:C:G	2.19133e-07	-1.30636	-1.39949
120551073	chr12:120551073:C:T	8.29708e-07	-2.2364e-10	-1.37444
120551100	chr12:120551100:C:T	1.63099e-07	-1.61845	-1.3827
120551541	chr12:120551541:C:T	6.77767e-07	-1.57671	-7.29212e-10
120551973	chr12:120551973:C:T	2.31064e-06	-2.2364e-10	-0.350238
120551993	chr12:120551993:A:G	2.42985e-07	-1.23738	-1.36513
120551997	chr12:120551997:G:C	8.95275e-07	-2.2364e-10	-1.29839
120552333	chr12:120552333:G:C	9.27149e-07	-2.2364e-10	-1.2634
120552985	chr12:120552985:A:G	8.43425e-07	-2.2364e-10	-1.35805
120553684	chr12:120553684:T:G	8.4516e-07	-2.2364e-10	-1.35599
120554157	chr12:120554157:G:A	8.19188e-07	-2.2364e-10	-1.3872
120554210	chr12:120554210:T:C	5.76297e-07	-0.374722	-1.36417
120554222	chr12:120554222:G:A	8.78699e-07	-2.2364e-10	-1.31708
120554441	chr12:120554441:C:A	8.1339e-07	-2.2364e-10	-1.39431
120554598	chr12:120554598:C:T	2.23337e-07	-1.33632	-1.35051
120554608	chr12:120554608:G:A	9.3594e-07	-2.2364e-10	-1.25397
120555582	chr12:120555582:G:A	1.52554e-06	-2.2364e-10	-0.765415
120555988	chr12:120555988:C:T	6.45149e-07	-1.62604	-7.29212e-10
120556014	chr12:120556014:C:T	2.3021e-07	-1.3084	-1.34813
120556069	chr12:120556069:G:A	2.17926e-06	-2.2364e-10	-0.408778
120556082	chr12:120556082:C:T	8.10843e-07	-2.2364e-10	-1.39744
120556263	chr12:120556263:G:A	6.59827e-07	-1.60354	-7.29212e-10
120556283	chr12:120556283:C:T	6.76636e-07	-1.57839	-7.29212e-10
120556361	chr12:120556361:C:T	8.58291e-07	-2.2364e-10	-1.34057
120556685	chr12:120556685:T:A	2.22133e-07	-1.33998	-1.35226
120556865	chr12:120556865:A:G	1.64107e-06	-2.2364e-10	-0.692416
120556910	chr12:120556910:T:C	2.23252e-06	-0.384633	-7.29212e-10
120557011	chr12:120557011:G:T	1.05077e-06	-2.2364e-10	-1.13824
120557016	chr12:120557016:C:T	8.0574e-07	-0.187826	-1.21593
120557129	chr12:120557129:G:A	3.03825e-07	-1.2605	-1.11856
120557254	chr12:120557254:T:C	7.75848e-07	-1.44156	-7.29212e-10
120557529	chr12:120557529:G:A	2.50368e-07	-1.17352	-1.39906
120557883	chr12:120557883:C:T	7.74501e-07	-1.4433	-7.29212e-10
120558150	chr12:120558150:A:G	6.74113e-07	-1.58212	-7.29212e-10
120558790	chr12:120558790:C:T	1.60852e-07	-1.61806	-1.39698
120558865	chr12:120558865:C:T	7.10942e-07	-0.124528	-1.4044
120559059	chr12:120559059:T:A	2.42032e-07	-1.28855	-1.3179
120559095	chr12:120559095:A:G	1.01889e-06	-2.2364e-10	-1.16904
120559156	chr12:120559156:TA:T	2.01315e-07	-1.44022	-1.35042
120559216	chr12:120559216:G:C	9.53983e-07	-2.2364e-10	-1.23487
120559552	chr12:120559552:T:G	6.71993e-07	-1.58527	-7.29212e-10
120559799	chr12:120559799:G:A	7.32577e-07	-0.225634	-1.27332
120559822	chr12:120559822:A:C	6.7056e-07	-1.5874	-7.29212e-10
120559891	chr12:120559891:A:G	8.0652e-07	-2.2364e-10	-1.40279
120559934	chr12:120559934:T:C	2.45022e-07	-1.21873	-1.37544
120560096	chr12:120560096:T:G	8.06341e-07	-2.2364e-10	-1.40301
120560134	chr12:120560134:T:C	6.57977e-07	-1.60635	-7.29212e-10
120560196	chr12:120560196:A:G	4.17761e-07	-0.831248	-1.22936
120560212	chr12:120560212:C:T	8.26564e-07	-2.2364e-10	-1.37824
120560374	chr12:120560374:G:A	1.00904e-06	-2.2364e-10	-1.17876
120560640	chr12:120560640:A:G	2.52245e-07	-1.31811	-1.24701
120560678	chr12:120560678:G:A	8.07371e-07	-2.2364e-10	-1.40173
120561324	chr12:120561324:G:A	1.59446e-07	-1.63034	-1.39348
120562330	chr12:120562330:A:G	8.66513e-07	-2.2364e-10	-1.33104
120562466	chr12:120562466:G:A	6.5993e-07	-1.60338	-7.29212e-10
120562975	chr12:120562975:G:A	1.15504e-06	-2.2364e-10	-1.04362
120563043	chr12:120563043:G:A	6.56385e-07	-1.60877	-7.29212e-10
120563751	chr12:120563751:G:A	7.6948e-07	-1.4498	-7.29212e-10
120564153	chr12:120564153:C:G	8.46215e-07	-2.2364e-10	-1.35474
120565002	chr12:120565002:C:T	8.14637e-07	-1.39278	-7.29212e-10
120565329	chr12:120565329:C:T	1.21117e-06	-2.2364e-10	-0.996179
120566052	chr12:120566052:A:G	1.26116e-06	-2.2364e-10	-0.955735
120566092	chr12:120566092:A:G	8.22806e-07	-2.2364e-10	-1.3828
120566269	chr12:120566269:A:G	1.02118e-06	-2.2364e-10	-1.1668
120566433	chr12:120566433:A:C	6.75945e-07	-1.57941	-7.29212e-10
120566451	chr12:120566451:C:T	1.39831e-06	-2.2364e-10	-0.852499
120566573	chr12:120566573:A:G	3.12065e-07	-1.2325	-1.1198
120566657	chr12:120566657:G:A	6.7706e-07	-1.57776	-7.29212e-10
120566787	chr12:120566787:C:A	2.29771e-07	-1.34437	-1.31406
120566800	chr12:120566800:TA:T	1.41186e-06	-2.2364e-10	-0.842851
120567658	chr12:120567658:G:A	8.21526e-07	-2.2364e-10	-1.38435
120567861	chr12:120567861:GT:G	6.7353e-07	-0.380382	-1.2026
120567967	chr12:120567967:AGAATT:A	1.60556e-07	-1.61203	-1.40484
120568155	chr12:120568155:A:G	2.77636e-07	-1.06428	-1.40493
120568498	chr12:120568498:T:C	2.4697e-07	-1.24217	-1.34408
120568824	chr12:120568824:T:G	1.67403e-07	-1.61418	-1.36094
120569027	chr12:120569027:A:G	8.47773e-07	-2.2364e-10	-1.35291
120569340	chr12:120569340:TGTG:T	1.02925e-06	-2.2364e-10	-1.15893
120569693	chr12:120569693:A:G	8.8412e-07	-2.2364e-10	-1.31092
120569713	chr12:120569713:T:C	8.28899e-07	-2.2364e-10	-1.37542
120569856	chr12:120569856:T:G	8.77833e-07	-2.2364e-10	-1.31806
120569985	chr12:120569985:C:T	8.62013e-07	-2.2364e-10	-1.33625
120570165	chr12:120570165:G:A	6.86285e-07	-1.56422	-7.29212e-10
120570169	chr12:120570169:G:A	8.14034e-07	-2.2364e-10	-1.39352
120570668	chr12:120570668:A:G	8.02948e-07	-1.40723	-7.29212e-10
120570991	chr12:120570991:A:G	8.06695e-07	-2.2364e-10	-1.40257
120571059	chr12:120571059:A:G	8.2272e-07	-2.2364e-10	-1.3829
120571155	chr12:120571155:G:A	2.05626e-07	-1.50631	-1.26315
120571395	chr12:120571395:C:T	2.41525e-07	-1.29776	-1.31079
120571525	chr12:120571525:A:C	1.53705e-06	-2.2364e-10	-0.757898
120571793	chr12:120571793:A:G	8.22684e-07	-2.2364e-10	-1.38295
120572140	chr12:120572140:T:C	2.96351e-07	-1.21322	-1.19076
120572289	chr12:120572289:A:G	8.25375e-07	-1.37968	-7.29212e-10
120573060	chr12:120573060:T:C	8.49386e-07	-2.2364e-10	-1.351
120573082	chr12:120573082:G:A	6.83485e-07	-1.56831	-7.29212e-10
120573113	chr12:120573113:C:T	1.52364e-06	-2.2364e-10	-0.766661
120573203	chr12:120573203:G:A	8.04799e-07	-2.2364e-10	-1.40493
120573250	chr12:120573250:G:A	1.64466e-06	-2.2364e-10	-0.690228
120574004	chr12:120574004:A:G	8.04765e-07	-2.2364e-10	-1.40497
120574045	chr12:120574045:T:C	2.26566e-07	-1.26916	-1.40333
120574355	chr12:120574355:A:G	8.0631e-07	-2.2364e-10	-1.40305
120574653	chr12:120574653:C:T	2.4653e-07	-1.52218	-1.06585
120574782	chr12:120574782:C:T	1.54585e-06	-2.2364e-10	-0.75219
120574914	chr12:120574914:C:T	7.57616e-07	-1.46534	-7.29212e-10
120575345	chr12:120575345:G:T	7.0217e-07	-0.317932	-1.22341
120575982	chr12:120575982:T:C	6.90274e-07	-1.55843	-7.29212e-10
120576224	chr12:120576224:G:A	2.37365e-07	-1.26613	-1.35979
120576264	chr12:120576264:G:A	1.91196e-07	-1.49841	-1.34381
120576357	chr12:120576357:G:A	1.61168e-07	-1.61367	-1.3994
120577001	chr12:120577001:C:T	8.05016e-07	-2.2364e-10	-1.40466
120577038	chr12:120577038:G:C	6.30701e-07	-0.410781	-1.23791
120577365	chr12:120577365:A:G	1.46212e-06	-2.2364e-10	-0.807877
120577851	chr12:120577851:T:C	8.9237e-07	-2.2364e-10	-1.30164
120577873	chr12:120577873:AT:A	2.33883e-07	-1.31466	-1.32604
120578104	chr12:120578104:G:A	8.61649e-07	-2.2364e-10	-1.33667
120578411	chr12:120578411:C:T	6.42789e-07	-0.425403	-1.2043
120578868	chr12:120578868:G:A	8.33112e-07	-2.2364e-10	-1.37035
120579021	chr12:120579021:T:C	8.12513e-07	-2.2364e-10	-1.39539
120579368	chr12:120579368:A:G	2.88453e-07	-1.29547	-1.13551
120579461	chr12:120579461:C:T	6.8919e-07	-0.354287	-1.20571
120579636	chr12:120579636:A:G	2.66143e-07	-1.29246	-1.21903
120579641	chr12:120579641:G:A	8.12565e-07	-2.2364e-10	-1.39532
120579671	chr12:120579671:GT:G	2.30166e-07	-1.34436	-1.31236
120580137	chr12:120580137:G:C	1.61691e-07	-1.60956	-1.40027
120580258	chr12:120580258:G:A	6.57628e-07	-0.399295	-1.20758
120580783	chr12:120580783:G:A	1.61385e-07	-1.61181	-1.39991
120580956	chr12:120580956:T:C	8.2577e-07	-2.2364e-10	-1.3792
120581007	chr12:120581007:C:G	6.59173e-07	-1.60453	-7.29212e-10
120581816	chr12:120581816:T:C	8.29241e-07	-2.2364e-10	-1.37501
120581836	chr12:120581836:G:A	6.93567e-07	-1.55367	-7.29212e-10
120582868	chr12:120582868:T:G	8.50021e-07	-1.35026	-7.29212e-10
120582889	chr12:120582889:G:A	2.27562e-07	-1.34017	-1.32793
120583033	chr12:120583033:T:A	1.73332e-06	-2.2364e-10	-0.637723
120583034	chr12:120583034:G:A	6.8848e-07	-1.56103	-7.29212e-10
120583049	chr12:120583049:G:A	1.02273e-06	-2.2364e-10	-1.16529
120583327	chr12:120583327:G:T	8.05385e-07	-2.2364e-10	-1.4042
120583390	chr12:120583390:A:G	2.16449e-07	-1.47484	-1.24332
120583403	chr12:120583403:C:T	2.19468e-07	-1.37572	-1.32859
120583707	chr12:120583707:T:C	8.16067e-07	-2.2364e-10	-1.39102
120583811	chr12:120583811:G:A	6.73823e-07	-0.39031	-1.19224
120584078	chr12:120584078:TTTTG:T	2.43368e-07	-1.21548	-1.38546
120584267	chr12:120584267:G:C	7.03975e-07	-1.53878	-7.29212e-10
120584296	chr12:120584296:T:C	2.28986e-07	-1.33438	-1.32747
120584678	chr12:120584678:G:A	2.11309e-07	-1.58153	-1.16067
120584837	chr12:120584837:C:G	2.04101e-07	-1.4057	-1.37121
120585229	chr12:120585229:G:A	6.44909e-07	-1.62641	-7.29212e-10
120585605	chr12:120585605:T:C	3.57251e-07	-1.0911	-1.12598
120586229	chr12:120586229:T:C	2.1133e-07	-1.43081	-1.31128
120586263	chr12:120586263:A:G	3.15971e-07	-1.18712	-1.15275
120586316	chr12:120586316:C:T	8.86639e-07	-1.30808	-7.29212e-10
120586373	chr12:120586373:C:T	8.09047e-07	-2.2364e-10	-1.39966
120586583	chr12:120586583:G:A	6.4663e-07	-1.62374	-7.29212e-10
120586794	chr12:120586794:TG:T	8.22143e-07	-2.2364e-10	-1.3836
120587633	chr12:120587633:G:A	1.46914e-06	-2.2364e-10	-0.803085
120587915	chr12:120587915:T:C	5.53531e-07	-0.374698	-1.4045
120587988	chr12:120587988:A:G	7.24934e-07	-1.50944	-7.29212e-10
120588091	chr12:120588091:G:A	2.20844e-07	-1.39836	-1.2997
120588334	chr12:120588334:A:G	7.59204e-07	-1.46325	-7.29212e-10
120588727	chr12:120588727:A:G	9.87743e-07	-2.2364e-10	-1.2001
120588774	chr12:120588774:G:A	8.05331e-07	-2.2364e-10	-1.40426
120589096	chr12:120589096:G:A	8.45407e-07	-2.2364e-10	-1.3557
120589329	chr12:120589329:A:G	1.64016e-07	-1.59339	-1.40216
120590114	chr12:120590114:C:T	8.37439e-07	-2.2364e-10	-1.36517
120590245	chr12:120590245:C:A	9.81499e-07	-2.2364e-10	-1.20644
120590342	chr12:120590342:G:A	1.91849e-06	-2.2364e-10	-0.536223
120590959	chr12:120590959:TGGA:T	1.38051e-06	-2.2364e-10	-0.865311
120591104	chr12:120591104:C:T	8.41734e-07	-1.36005	-7.29212e-10
120591299	chr12:120591299:G:A	4.28005e-06	-2.2364e-10	0.266201
120591433	chr12:120591433:G:A	2.08056e-07	-1.36598	-1.39173
120591472	chr12:120591472:C:T	6.68121e-07	-1.59105	-7.29212e-10
120591815	chr12:120591815:C:T	8.34889e-07	-1.36822	-7.29212e-10
120592168	chr12:120592168:G:A	6.42632e-07	-1.62995	-7.29212e-10
120592529	chr12:120592529:T:A	1.75535e-07	-1.59683	-1.33085
120593190	chr12:120593190:C:T	8.26681e-07	-2.2364e-10	-1.3781
120593237	chr12:120593237:G:A	8.26197e-07	-2.2364e-10	-1.37868
120593504	chr12:120593504:G:A	9.16971e-07	-2.2364e-10	-1.27444
120593754	chr12:120593754:A:G	7.46938e-07	-1.34847	-0.131068
120593998	chr12:120593998:A:AT	1.89042e-07	-1.55231	-1.30124
120594123	chr12:120594123:T:C	1.7247e-06	-2.2364e-10	-0.642709
120594139	chr12:120594139:G:A	8.87678e-07	-2.2364e-10	-1.30691
120594183	chr12:120594183:A:ATATTT	6.83165e-07	-1.56878	-7.29212e-10
120594184	chr12:120594184:C:G	6.82891e-07	-1.56918	-7.29212e-10
120594199	chr12:120594199:A:G	8.11261e-07	-2.2364e-10	-1.39693
120594557	chr12:120594557:A:C	9.73579e-07	-2.2364e-10	-1.21454
120595740	chr12:120595740:C:T	6.80043e-07	-1.57336	-7.29212e-10
120596100	chr12:120596100:T:C	3.26573e-06	-2.2364e-10	-0.00427941
120596272	chr12:120596272:G:T	1.26936e-06	-2.2364e-10	-0.949247
120597094	chr12:120597094:C:T	8.14204e-07	-2.2364e-10	-1.39331
120597452	chr12:120597452:C:T	8.14501e-07	-2.2364e-10	-1.39294
120597518	chr12:120597518:A:G	3.06436e-06	-2.2364e-10	-0.0679251
120597521	chr12:120597521:G:A	8.048e-07	-2.2364e-10	-1.40492
120597535	chr12:120597535:C:T	8.048e-07	-2.2364e-10	-1.40492
120597671	chr12:120597671:G:A	2.83777e-07	-1.09607	-1.35126
120597751	chr12:120597751:C:T	7.74892e-07	-1.44279	-7.29212e-10
120597856	chr12:120597856:T:C	1.29442e-06	-2.2364e-10	-0.929698
120597969	chr12:120597969:G:A	1.13567e-06	-2.2364e-10	-1.06054
120598137	chr12:120598137:A:C	1.06904e-06	-2.2364e-10	-1.121
120598726	chr12:120598726:G:T	8.39095e-07	-2.2364e-10	-1.36319
120598727	chr12:120598727:A:T	8.39061e-07	-2.2364e-10	-1.36323
120598945	chr12:120598945:T:C	7.16577e-07	-0.296446	-1.22459
120599091	chr12:120599091:G:T	1.20098e-06	-2.2364e-10	-1.00462
120599092	chr12:120599092:A:T	1.20098e-06	-2.2364e-10	-1.00462
120599273	chr12:120599273:G:A	1.89337e-07	-1.55414	-1.29785
120599353	chr12:120599353:C:T	1.99343e-06	-2.2364e-10	-0.497907
120599638	chr12:120599638:G:A	6.22507e-07	-0.371216	-1.29055
120599658	chr12:120599658:T:C	6.9438e-07	-1.5525	-7.29212e-10
120600352	chr12:120600352:C:T	9.92631e-07	-2.2364e-10	-1.19516
120600385	chr12:120600385:C:T	1.01965e-06	-2.2364e-10	-1.1683
120600477	chr12:120600477:A:C	3.49828e-07	-1.3251	-0.912977
120600694	chr12:120600694:T:C	2.9978e-06	-2.2364e-10	-0.0898851
120600934	chr12:120600934:C:T	8.34013e-07	-2.2364e-10	-1.36927
120600939	chr12:120600939:C:T	9.92442e-07	-1.19535	-7.29212e-10
120601209	chr12:120601209:T:G	1.11992e-06	-2.2364e-10	-1.07451
120601262	chr12:120601262:T:G	4.8236e-07	-0.839819	-1.07701
120601629	chr12:120601629:C:T	3.60999e-07	-0.811095	-1.39555
120601659	chr12:120601659:G:A	1.1184e-06	-2.2364e-10	-1.07586
120601719	chr12:120601719:G:A	8.81816e-07	-2.2364e-10	-1.31353
120602178	chr12:120602178:G:A	6.98981e-07	-1.54589	-7.29212e-10
120602213	chr12:120602213:A:G	8.0837e-07	-2.2364e-10	-1.4005
120602756	chr12:120602756:C:G	9.93177e-07	-2.2364e-10	-1.19461
120602766	chr12:120602766:T:C	8.14249e-07	-2.2364e-10	-1.39325
120602900	chr12:120602900:T:A	2.16624e-07	-1.44998	-1.26737
120603241	chr12:120603241:G:T	2.46482e-07	-1.27268	-1.31555
120603343	chr12:120603343:C:T	1.45351e-06	-2.2364e-10	-0.813779
120603354	chr12:120603354:T:C	1.52458e-06	-0.766041	-7.29212e-10
120603369	chr12:120603369:C:T	1.10664e-06	-2.2364e-10	-1.08643
120603541	chr12:120603541:A:G	1.68679e-06	-2.2364e-10	-0.664938
120603736	chr12:120603736:G:A	3.73365e-07	-0.872352	-1.30061
120603925	chr12:120603925:T:C	7.04999e-07	-0.65076	-0.886562
120603945	chr12:120603945:A:C	6.5497e-07	-1.61093	-7.29212e-10
120603977	chr12:120603977:AT:A	1.57162e-06	-2.2364e-10	-0.735656
120604306	chr12:120604306:G:GGT	1.57669e-07	-1.63004	-1.40498
120604597	chr12:120604597:A:C	1.58049e-07	-1.62765	-1.40496
120604608	chr12:120604608:C:T	1.5796e-07	-1.63028	-1.40289
120604914	chr12:120604914:G:A	8.0476e-07	-2.2364e-10	-1.40497
120605310	chr12:120605310:T:C	1.28779e-06	-2.2364e-10	-0.934838
120605557	chr12:120605557:G:A	1.60242e-07	-1.61531	-1.40353
120605631	chr12:120605631:T:C	2.00589e-07	-1.50778	-1.28649
120605793	chr12:120605793:C:T	8.05911e-07	-2.2364e-10	-1.40355
120605794	chr12:120605794:G:A	1.76479e-07	-1.51836	-1.40396
120605840	chr12:120605840:A:G	1.58533e-07	-1.62498	-1.40457
120605866	chr12:120605866:C:T	8.6355e-07	-2.2364e-10	-1.33447
120605950	chr12:120605950:C:T	8.47758e-07	-2.2364e-10	-1.35292
120606578	chr12:120606578:T:C	2.60102e-07	-1.253	-1.28144
120606955	chr12:120606955:A:G	2.52467e-07	-1.18724	-1.377
120607216	chr12:120607216:G:A	6.4235e-07	-1.63038	-7.29212e-10
120607251	chr12:120607251:C:T	2.47234e-07	-1.51151	-1.07367
120607263	chr12:120607263:G:A	1.78632e-06	-2.2364e-10	-0.607606
120607331	chr12:120607331:T:C	2.52402e-07	-1.46658	-1.09792
120607413	chr12:120607413:G:A	1.67346e-07	-1.6074	-1.36805
120607798	chr12:120607798:C:T	8.16806e-07	-1.39012	-7.29212e-10
120607902	chr12:120607902:G:A	1.16413e-06	-2.2364e-10	-1.03579
120607920	chr12:120607920:G:A	9.3411e-07	-1.25592	-7.29212e-10
120608081	chr12:120608081:C:G	8.95489e-07	-2.2364e-10	-1.29815
120608123	chr12:120608123:T:C	2.04532e-07	-1.42301	-1.35179
120608172	chr12:120608172:T:C	7.66152e-07	-1.45414	-7.29212e-10
120608231	chr12:120608231:A:T	3.27059e-07	-1.4827	-0.822678
120608460	chr12:120608460:G:A	2.20447e-07	-1.35569	-1.34417
120608542	chr12:120608542:C:T	1.02229e-06	-1.16572	-7.29212e-10
120608622	chr12:120608622:G:A	1.80547e-06	-2.2364e-10	-0.596943
120608651	chr12:120608651:A:G	2.09949e-07	-1.39823	-1.35042
120608803	chr12:120608803:A:G	6.42408e-07	-1.63029	-7.29212e-10
120608952	chr12:120608952:G:A	1.9523e-06	-2.2364e-10	-0.518755
120609069	chr12:120609069:T:C	4.56599e-06	-2.2364e-10	0.330872
120609896	chr12:120609896:CAG:C	2.0269e-06	-2.2364e-10	-0.481257
120610074	chr12:120610074:C:T	1.87278e-06	-2.2364e-10	-0.560338
120610637	chr12:120610637:G:A	7.60034e-07	-1.46215	-7.29212e-10
120611132	chr12:120611132:G:A	2.69352e-07	-1.58404	-0.91546
120611345	chr12:120611345:G:A	1.84836e-07	-1.62489	-1.25116
120612255	chr12:120612255:T:G	6.13622e-06	-2.2364e-10	0.626446
120612447	chr12:120612447:C:A	1.61164e-07	-1.63032	-1.38278
120613482	chr12:120613482:A:G	7.50206e-06	-2.2364e-10	0.827415
120614076	chr12:120614076:C:T	9.50846e-07	-1.23817	-7.29212e-10
120614210	chr12:120614210:C:T	8.63917e-07	-2.2364e-10	-1.33404
120614272	chr12:120614272:G:A	6.42569e-07	-1.63004	-7.29212e-10
120614329	chr12:120614329:C:T	1.01683e-06	-1.22108	0.0500069
120614377	chr12:120614377:T:C	1.74585e-07	-1.62988	-1.30322
120615241	chr12:120615241:T:C	1.77893e-07	-1.62614	-1.2882
120615388	chr12:120615388:C:G	6.42609e-07	-1.62998	-7.29212e-10
120615448	chr12:120615448:A:G	2.52558e-07	-1.46012	-1.10375
120615798	chr12:120615798:T:C	1.24336e-06	-1.15408	0.184134
120616095	chr12:120616095:G:A	1.85469e-06	-2.2364e-10	-0.570045
120616160	chr12:120616160:T:G	5.84501e-07	-1.60346	-0.121294
120616310	chr12:120616310:A:AT	3.96899e-06	-2.2364e-10	0.190748
120616335	chr12:120616335:C:T	1.83258e-07	-1.61952	-1.26511
120616354	chr12:120616354:C:A	1.7414e-07	-1.6182	-1.31746
120616634	chr12:120616634:T:G	3.6061e-06	-2.2364e-10	0.0948647
120616950	chr12:120616950:T:C	2.62366e-06	-2.2364e-10	-0.223194
120617001	chr12:120617001:G:A	1.09221e-06	-2.2364e-10	-1.09956
120617002	chr12:120617002:G:T	1.24985e-06	-2.2364e-10	-0.964739
120617268	chr12:120617268:A:G	9.48054e-07	-2.2364e-10	-1.24111
120617356	chr12:120617356:T:C	2.54741e-07	-1.29617	-1.2591
120617714	chr12:120617714:T:C	4.82821e-06	-2.2364e-10	0.386714
120618114	chr12:120618114:G:T	4.29056e-06	-2.2364e-10	0.268654
120618120	chr12:120618120:A:G	1.14952e-06	-1.56304	0.514618
120618269	chr12:120618269:T:C	2.11694e-07	-1.6301	-1.11027
120618539	chr12:120618539:T:C	2.7165e-06	-2.2364e-10	-0.18842
120618833	chr12:120618833:C:T	1.05735e-06	-0.838544	-0.293458
120618951	chr12:120618951:T:A	3.25977e-07	-1.61414	-0.694556
120619111	chr12:120619111:A:G	9.2832e-07	-2.2364e-10	-1.26214
120619135	chr12:120619135:T:C	8.51768e-07	-1.3482	-7.29212e-10
120619702	chr12:120619702:C:T	6.45844e-07	-1.62496	-7.29212e-10
120619873	chr12:120619873:C:T	6.71013e-07	-1.58673	-7.29212e-10
120620479	chr12:120620479:G:A	8.14512e-07	-2.2364e-10	-1.39293
120620843	chr12:120620843:A:AT	8.52104e-07	-2.2364e-10	-1.34781
120621062	chr12:120621062:G:A	5.90299e-07	-1.07578	-0.639105
120621250	chr12:120621250:C:T	1.98686e-06	-2.2364e-10	-0.501209
120621708	chr12:120621708:C:T	6.53454e-07	-1.61325	-7.29212e-10
120621736	chr12:120621736:G:A	1.60351e-06	-2.2364e-10	-0.715569
120621960	chr12:120621960:G:A	2.59338e-07	-1.2931	-1.24428
120622132	chr12:120622132:C:A	9.71582e-07	-0.41627	-0.800322
120622361	chr12:120622361:CAAGGAG:C	1.10923e-06	-2.2364e-10	-1.0841
120622887	chr12:120622887:C:CTGGTCT	4.13579e-06	-2.2364e-10	0.231916
120622891	chr12:120622891:C:A	4.10447e-06	-2.2364e-10	0.224314
120622977	chr12:120622977:G:A	2.35378e-07	-1.36623	-1.26809
120623008	chr12:120623008:C:T	1.25012e-06	-0.964521	-7.29212e-10
120623400	chr12:120623400:A:G	1.66487e-07	-1.57788	-1.40272
120623455	chr12:120623455:C:T	2.47931e-07	-1.54655	-1.03582
120623943	chr12:120623943:G:A	1.37297e-06	-2.2364e-10	-0.870786
120624325	chr12:120624325:A:G	8.25206e-07	-2.2364e-10	-1.37989
120624668	chr12:120624668:G:A	7.47774e-07	-1.47842	-7.29212e-10
120624796	chr12:120624796:CCA:C	2.27274e-07	-1.32125	-1.34811
120624843	chr12:120624843:C:T	8.19198e-07	-2.2364e-10	-1.38719
120625635	chr12:120625635:C:T	2.32295e-07	-1.24516	-1.40235
120625889	chr12:120625889:G:C	1.81884e-07	-1.49314	-1.39901
120625906	chr12:120625906:T:C	2.29129e-06	-0.451915	0.0932687
120626221	chr12:120626221:G:T	1.79814e-07	-1.56036	-1.34323
120626228	chr12:120626228:T:C	1.50518e-06	-0.778849	-7.29212e-10
120626533	chr12:120626533:C:T	8.89907e-07	-2.2364e-10	-1.3044
120626561	chr12:120626561:C:T	1.80662e-07	-1.49969	-1.3992
120626727	chr12:120626727:C:T	1.52063e-06	-0.768635	-7.29212e-10
120626785	chr12:120626785:G:A	8.42317e-07	-2.2364e-10	-1.35936
120626971	chr12:120626971:T:G	8.39392e-07	-2.2364e-10	-1.36284
120627474	chr12:120627474:G:A	9.47362e-07	-1.01714	-0.224699
120628023	chr12:120628023:A:G	8.86167e-07	-1.30861	-7.29212e-10
120628235	chr12:120628235:G:T	8.89696e-07	-1.18005	-0.124593
120628574	chr12:120628574:G:A	2.14268e-06	-0.823657	0.397951
120628983	chr12:120628983:C:T	3.03471e-07	-1.45831	-0.921923
120629082	chr12:120629082:C:T	2.13969e-07	-1.54803	-1.18166
120629093	chr12:120629093:T:A	1.34741e-06	-2.2364e-10	-0.889576
120629469	chr12:120629469:T:A	9.08007e-06	-0.3083	1.32662
120629570	chr12:120629570:G:A	3.62527e-06	-2.2364e-10	0.100165
120629626	chr12:120629626:T:C	6.66581e-07	-1.59336	-7.29212e-10
120629874	chr12:120629874:C:G	6.12518e-07	-1.53802	-0.139923
120629883	chr12:120629883:C:T	5.8794e-07	-1.10343	-0.615461
120630120	chr12:120630120:A:G	8.43667e-07	-2.2364e-10	-1.35776
120630550	chr12:120630550:T:G	2.18692e-07	-1.30636	-1.4015
120630896	chr12:120630896:T:C	2.3653e-07	-1.32011	-1.30934
120630897	chr12:120630897:G:A	2.71454e-07	-1.13187	-1.35986
120631312	chr12:120631312:G:A	2.12888e-07	-1.38732	-1.34744
120631323	chr12:120631323:G:A	1.98027e-07	-1.59727	-1.20985
120631474	chr12:120631474:G:A	1.5955e-06	-0.490759	-0.229815
120631477	chr12:120631477:G:A	2.54171e-07	-1.19067	-1.36684
120631519	chr12:120631519:ATCT:A	2.25218e-07	-1.34582	-1.33263
120631844	chr12:120631844:C:T	2.1848e-07	-1.36312	-1.3457
120632083	chr12:120632083:C:T	1.22682e-06	-2.2364e-10	-0.983336
120632208	chr12:120632208:C:T	2.70426e-07	-1.12913	-1.36639
120632306	chr12:120632306:G:A	7.34208e-07	-1.49673	-7.29212e-10
120632448	chr12:120632448:G:A	1.69385e-07	-1.56801	-1.39533
120632481	chr12:120632481:C:CT	1.68393e-07	-1.58124	-1.38798
120632605	chr12:120632605:A:G	8.22305e-07	-2.2364e-10	-1.38341
120632730	chr12:120632730:G:A	1.78568e-07	-1.54355	-1.367
120632963	chr12:120632963:C:T	3.60729e-06	-2.2364e-10	0.0951949
120633170	chr12:120633170:C:T	2.09237e-07	-1.34884	-1.40321
120633940	chr12:120633940:A:G	2.20834e-07	-1.62689	-1.07121
120634258	chr12:120634258:T:C	8.43049e-07	-2.2364e-10	-1.35849
120634265	chr12:120634265:G:C	8.0593e-07	-2.2364e-10	-1.40352
120634542	chr12:120634542:A:G	1.47474e-06	-2.2364e-10	-0.799283
120634738	chr12:120634738:A:G	1.04322e-06	-2.2364e-10	-1.14545
120634856	chr12:120634856:G:A	1.86575e-07	-1.62983	-1.23686
120634996	chr12:120634996:C:T	2.53502e-07	-1.42935	-1.1308
120635369	chr12:120635369:C:T	2.42912e-07	-1.21207	-1.39075
120635425	chr12:120635425:C:T	1.58729e-06	-0.362764	-0.36297
120635566	chr12:120635566:C:T	1.83909e-06	-0.091936	-0.486555
120635972	chr12:120635972:A:G	1.26969e-06	-2.2364e-10	-0.948988
120635983	chr12:120635983:T:G	3.26298e-07	-1.12795	-1.17976
120636076	chr12:120636076:T:C	2.08584e-07	-1.35687	-1.39831
120636153	chr12:120636153:G:A	2.01054e-07	-1.39226	-1.39968
120636158	chr12:120636158:A:T	8.05798e-07	-2.2364e-10	-1.40369
120636241	chr12:120636241:G:A	1.93129e-06	-2.2364e-10	-0.529575
120636954	chr12:120636954:G:A	2.04046e-07	-1.37395	-1.40322
120637207	chr12:120637207:A:G	1.2481e-06	-2.2364e-10	-0.96614
120637326	chr12:120637326:G:T	1.64708e-07	-1.59889	-1.39245
120637341	chr12:120637341:T:C	8.08212e-07	-2.2364e-10	-1.40069
120637623	chr12:120637623:C:T	1.90335e-07	-1.61986	-1.22687
120637803	chr12:120637803:A:C	1.37601e-06	-0.659646	-0.208931
120637893	chr12:120637893:C:A	3.13207e-07	-1.62152	-0.727131
120638092	chr12:120638092:A:G	2.34817e-07	-1.59112	-1.0456
120638240	chr12:120638240:C:T	1.93231e-06	-0.313451	-0.215598
120638997	chr12:120638997:G:A	9.45929e-07	-1.24335	-7.29212e-10
120639003	chr12:120639003:A:G	9.94722e-07	-1.19305	-7.29212e-10
120639055	chr12:120639055:A:G	2.04989e-07	-1.60902	-1.16354
120639163	chr12:120639163:C:G	2.07861e-07	-1.5687	-1.18995
120639374	chr12:120639374:C:T	5.76594e-07	-0.67278	-1.0656
120639477	chr12:120639477:T:C	8.61464e-07	-2.2364e-10	-1.33689
120639586	chr12:120639586:A:C	2.17357e-06	-0.63132	0.219926
120639705	chr12:120639705:C:T	2.15148e-06	-0.636379	0.21477
120639717	chr12:120639717:G:C	1.36328e-06	-2.2364e-10	-0.877872
120639925	chr12:120639925:A:C	2.17487e-06	-0.581942	0.171146
120641350	chr12:120641350:C:T	1.24814e-06	-0.966108	-7.29212e-10
120641656	chr12:120641656:G:C	1.03367e-06	-2.2364e-10	-1.15465
120641935	chr12:120641935:T:TG	4.41716e-07	-0.857259	-1.14759
120641995	chr12:120641995:A:G	3.48782e-07	-0.843862	-1.39721
120642003	chr12:120642003:C:T	3.61973e-07	-1.07486	-1.12909
120642450	chr12:120642450:C:G	2.83881e-07	-1.04872	-1.39824
120643287	chr12:120643287:A:G	8.13084e-07	-2.2364e-10	-1.39468
120643492	chr12:120643492:A:G	1.51395e-06	-0.373006	-0.400034
120644421	chr12:120644421:C:T	1.33391e-06	-0.89965	-7.29212e-10
120644425	chr12:120644425:C:T	2.82088e-07	-1.37711	-1.07619
120645476	chr12:120645476:G:A	4.59115e-07	-0.797775	-1.16844
120646466	chr12:120646466:A:G	4.41352e-07	-0.693144	-1.31253
120646647	chr12:120646647:A:G	1.88183e-06	-2.2364e-10	-0.555516
120646751	chr12:120646751:G:C	8.82449e-07	-2.2364e-10	-1.31282
120646784	chr12:120646784:A:G	2.14987e-07	-1.57853	-1.14641
120646799	chr12:120646799:C:T	2.59053e-07	-1.15931	-1.37918
120646851	chr12:120646851:C:A	8.46115e-07	-1.37761	0.022744
120646875	chr12:120646875:C:T	3.6845e-07	-1.25409	-0.932123
120646933	chr12:120646933:A:G	8.08118e-07	-2.2364e-10	-1.40081
120647162	chr12:120647162:G:A	9.45041e-07	-2.2364e-10	-1.24429
120647438	chr12:120647438:G:T	8.6572e-07	-2.2364e-10	-1.33196
120647725	chr12:120647725:G:A	3.81365e-07	-0.782157	-1.3696
120647857	chr12:120647857:C:T	1.16633e-06	-2.2364e-10	-1.0339
120648081	chr12:120648081:A:G	2.02709e-07	-1.57961	-1.20414
120648146	chr12:120648146:A:G	3.43313e-07	-1.60401	-0.652863
120648195	chr12:120648195:A:C	1.53014e-06	-0.595303	-0.1671
120648241	chr12:120648241:A:G	1.30467e-06	-2.2364e-10	-0.921814
120648407	chr12:120648407:G:T	6.46977e-07	-1.62321	-7.29212e-10
120648639	chr12:120648639:G:A	1.67667e-07	-1.62409	-1.34945
120648899	chr12:120648899:G:A	8.17764e-07	-2.2364e-10	-1.38894
120649167	chr12:120649167:G:A	1.44243e-06	-2.2364e-10	-0.821431
120649269	chr12:120649269:C:T	6.58487e-07	-1.60557	-7.29212e-10
120649512	chr12:120649512:C:T	1.14297e-06	-2.2364e-10	-1.05413
120649544	chr12:120649544:T:C	4.23262e-05	2.55764	-7.29212e-10
120649646	chr12:120649646:T:G	8.06383e-07	-2.2364e-10	-1.40296
120649864	chr12:120649864:C:T	9.81801e-06	1.09646	-7.29212e-10
120650566	chr12:120650566:G:A	1.6647e-06	-0.678119	-7.29212e-10
120651180	chr12:120651180:AAAC:A	5.32905e-07	-0.849692	-0.967482
120651441	chr12:120651441:C:T	7.94875e-07	-1.08932	-0.328013
120651472	chr12:120651472:G:A	8.67634e-07	-1.32975	-7.29212e-10
120651487	chr12:120651487:T:C	2.09433e-06	-2.2364e-10	-0.448529
120651510	chr12:120651510:A:G	6.87706e-07	-1.56216	-7.29212e-10
120651648	chr12:120651648:G:A	1.60877e-07	-1.61648	-1.39839
120651880	chr12:120651880:C:T	1.90515e-06	-0.543203	-7.29212e-10
120652013	chr12:120652013:C:G	2.17367e-06	-2.2364e-10	-0.411347
120652132	chr12:120652132:C:A	1.60999e-06	-0.711534	-7.29212e-10
120652540	chr12:120652540:G:T	1.29343e-06	-2.2364e-10	-0.930469
120652640	chr12:120652640:C:A	8.13864e-07	-2.2364e-10	-1.39373
120652749	chr12:120652749:G:T	2.178e-06	-2.2364e-10	-0.409355
120652967	chr12:120652967:C:T	1.56782e-06	-0.738075	-7.29212e-10
120653143	chr12:120653143:T:C	6.88124e-07	-1.56155	-7.29212e-10
120653597	chr12:120653597:G:A	2.06132e-07	-1.57952	-1.18748
120653932	chr12:120653932:G:A	2.30466e-07	-1.40973	-1.24569
120655006	chr12:120655006:G:A	2.19419e-07	-1.62578	-1.07876
120655155	chr12:120655155:C:T	1.60683e-07	-1.61953	-1.39656
120655435	chr12:120655435:G:A	3.71175e-07	-0.861285	-1.31756
120655616	chr12:120655616:A:G	3.40893e-07	-0.911939	-1.35201
120655684	chr12:120655684:T:C	1.92003e-07	-1.43308	-1.40493
120656284	chr12:120656284:G:T	2.30774e-07	-1.44753	-1.20655
120656307	chr12:120656307:T:C	2.27174e-07	-1.27387	-1.39593
120656626	chr12:120656626:C:T	1.62596e-06	-2.2364e-10	-0.701664
120656634	chr12:120656634:G:A	6.8126e-07	-1.57157	-7.29212e-10
120656752	chr12:120656752:A:G	2.96248e-07	-1.14353	-1.26079
120657276	chr12:120657276:C:T	2.46154e-07	-1.20048	-1.38908
120657389	chr12:120657389:G:A	2.68122e-07	-1.28293	-1.22114
120657509	chr12:120657509:G:A	6.66094e-07	-1.59409	-7.29212e-10
120657528	chr12:120657528:C:T	4.33082e-07	-0.621866	-1.40273
120657763	chr12:120657763:T:C	3.04964e-07	-1.10088	-1.27445
120658158	chr12:120658158:A:G	2.93574e-06	-2.2364e-10	-0.110805
120658403	chr12:120658403:C:T	9.76169e-07	-2.2364e-10	-1.21188
120658778	chr12:120658778:T:A	1.79216e-07	-1.57093	-1.33599
120658951	chr12:120658951:A:G	1.46047e-06	-2.2364e-10	-0.809002
120659184	chr12:120659184:A:G	3.97957e-07	-0.875685	-1.23349
120659197	chr12:120659197:G:A	1.29069e-06	-0.932589	-7.29212e-10
120659371	chr12:120659371:G:A	8.65795e-07	-2.2364e-10	-1.33187
120659432	chr12:120659432:T:A	1.35601e-06	-2.2364e-10	-0.883213
120659644	chr12:120659644:C:A	8.0543e-07	-2.2364e-10	-1.40414
120659647	chr12:120659647:G:A	7.6903e-07	-1.45039	-7.29212e-10
120659799	chr12:120659799:G:A	8.37623e-07	-2.2364e-10	-1.36495
120659819	chr12:120659819:G:A	3.53375e-07	-0.846919	-1.38107
120659837	chr12:120659837:G:T	8.37623e-07	-2.2364e-10	-1.36495
120660388	chr12:120660388:C:T	2.95821e-07	-1.57007	-0.835693
120660606	chr12:120660606:T:C	1.96592e-07	-1.62878	-1.18561
120660675	chr12:120660675:T:C	7.58823e-07	-1.46375	-7.29212e-10
120661346	chr12:120661346:T:C	2.09944e-07	-1.56132	-1.18736
120661996	chr12:120661996:C:G	2.52739e-07	-1.1621	-1.40106
120662001	chr12:120662001:C:T	8.22775e-07	-2.2364e-10	-1.38284
120662079	chr12:120662079:T:C	2.2473e-07	-1.51561	-1.16501
120662096	chr12:120662096:A:C	6.63758e-07	-1.5976	-7.29212e-10
120662747	chr12:120662747:C:T	2.06409e-07	-1.62063	-1.14503
120662775	chr12:120662775:C:T	1.0683e-06	-2.2364e-10	-1.1217
120662812	chr12:120662812:A:G	9.94935e-07	-2.2364e-10	-1.19284
120662994	chr12:120662994:T:C	1.72112e-06	-2.2364e-10	-0.644789
120663221	chr12:120663221:A:G	2.04878e-07	-1.62848	-1.14462
120663349	chr12:120663349:A:G	2.49759e-07	-1.17122	-1.4038
120663856	chr12:120663856:G:A	3.66381e-06	-2.2364e-10	0.110741
120663930	chr12:120663930:C:T	1.00165e-06	-2.2364e-10	-1.18612
120663996	chr12:120663996:C:G	2.5382e-07	-1.15408	-1.40481
120664017	chr12:120664017:C:A	6.47237e-07	-1.6228	-7.29212e-10
120664114	chr12:120664114:T:C	8.04889e-07	-2.2364e-10	-1.40481
120664213	chr12:120664213:C:T	6.49182e-07	-1.61981	-7.29212e-10
120664546	chr12:120664546:C:T	8.11931e-07	-2.2364e-10	-1.3961
120664558	chr12:120664558:G:A	8.30676e-07	-2.2364e-10	-1.37328
120664640	chr12:120664640:G:A	1.99007e-07	-1.62318	-1.179
120664746	chr12:120664746:G:A	2.08477e-07	-1.50709	-1.24859
120665220	chr12:120665220:C:T	3.98352e-07	-0.83021	-1.27797
120665374	chr12:120665374:C:T	2.08743e-07	-1.3922	-1.36221
120665612	chr12:120665612:CTG:C	1.94548e-07	-1.58418	-1.24066
120665705	chr12:120665705:A:T	7.22604e-07	-0.20695	-1.30571
120665707	chr12:120665707:ACCT:A	6.88972e-07	-0.260802	-1.29952
120665814	chr12:120665814:G:A	8.31861e-07	-2.2364e-10	-1.37185
120665889	chr12:120665889:G:A	2.32562e-07	-1.29971	-1.34665
120665934	chr12:120665934:C:T	8.41171e-07	-2.2364e-10	-1.36072
120666364	chr12:120666364:C:T	2.13367e-07	-1.37226	-1.36024
120667461	chr12:120667461:A:G	1.23295e-06	-0.978355	-7.29212e-10
120667725	chr12:120667725:G:T	2.15108e-07	-1.37497	-1.34941
120668180	chr12:120668180:T:C	1.87646e-07	-1.48522	-1.37574
120668184	chr12:120668184:C:T	1.64561e-06	0.686457	-1.37611
120668678	chr12:120668678:T:C	8.25422e-07	-2.2364e-10	-1.37962
120668681	chr12:120668681:T:C	9.70572e-07	-2.2364e-10	-1.21763
120669205	chr12:120669205:C:A	1.78e-06	-2.2364e-10	-0.611148
120669478	chr12:120669478:C:T	1.73082e-07	-1.63038	-1.31138
120669590	chr12:120669590:C:T	1.91763e-07	-1.63038	-1.20888
120669740	chr12:120669740:T:G	3.11772e-06	1.19523	-1.24589
120670342	chr12:120670342:G:T	1.94453e-07	-1.43111	-1.39421
120670456	chr12:120670456:CTT:C	7.28191e-07	-1.50496	-7.29212e-10
120670745	chr12:120670745:C:T	9.08759e-07	-2.2364e-10	-1.28344
120671044	chr12:120671044:G:A	9.10336e-07	-2.2364e-10	-1.2817
120671409	chr12:120671409:G:A	6.45804e-07	-1.62502	-7.29212e-10
120671754	chr12:120671754:G:C	7.18443e-07	-1.51843	-7.29212e-10
120672029	chr12:120672029:T:C	3.90331e-07	-0.793218	-1.3353
120672432	chr12:120672432:G:A	8.7623e-07	-0.495519	-0.824371
120672726	chr12:120672726:AAC:A	7.0008e-07	-1.54432	-7.29212e-10
120672858	chr12:120672858:C:T	1.08837e-06	-2.2364e-10	-1.10308
120672896	chr12:120672896:G:T	6.85295e-07	-1.56567	-7.29212e-10
120673293	chr12:120673293:T:A	9.47633e-07	-2.2364e-10	-1.24155
120673411	chr12:120673411:C:T	2.21943e-07	-1.34375	-1.34934
120673647	chr12:120673647:G:T	1.95477e-07	-1.42313	-1.39695
120674134	chr12:120674134:T:C	1.87893e-06	-2.2364e-10	-0.557063
120674225	chr12:120674225:C:T	1.50733e-06	-2.2364e-10	-0.777424
120674382	chr12:120674382:A:G	1.90312e-07	-1.44273	-1.40412
120674929	chr12:120674929:A:G	1.66623e-06	-2.2364e-10	-0.677198
120675166	chr12:120675166:C:T	3.57417e-06	1.30694	-1.22097
120675293	chr12:120675293:T:C	1.03154e-06	-2.2364e-10	-1.15671
120675393	chr12:120675393:G:A	1.85196e-07	-1.63031	-1.24379
120675531	chr12:120675531:T:C	2.50037e-07	-1.49136	-1.08255
120675778	chr12:120675778:A:G	1.50733e-06	-2.2364e-10	-0.777424
120675785	chr12:120675785:T:G	1.89327e-07	-1.44847	-1.40357
120675786	chr12:120675786:A:G	1.88992e-06	-2.2364e-10	-0.551231
120675937	chr12:120675937:G:A	2.61246e-07	-1.51187	-1.01819
120676669	chr12:120676669:C:T	1.91053e-07	-1.43801	-1.40496
120676902	chr12:120676902:G:A	1.85419e-07	-1.46861	-1.40428
120676976	chr12:120676976:G:A	8.81528e-07	-2.2364e-10	-1.31386
120677173	chr12:120677173:C:T	2.41635e-06	1.09939	-1.4049
120677465	chr12:120677465:TG:T	2.36272e-07	-1.31978	-1.31076
120677551	chr12:120677551:A:G	2.082e-07	-1.40136	-1.35566
120678039	chr12:120678039:C:T	2.30427e-07	-1.59526	-1.06032
120678080	chr12:120678080:G:C	2.0788e-06	-2.2364e-10	-0.455973
120678459	chr12:120678459:T:C	1.32486e-06	-2.2364e-10	-0.906455
120678619	chr12:120678619:A:G	8.93498e-07	-2.2364e-10	-1.30037
120678966	chr12:120678966:G:T	9.19023e-07	-2.2364e-10	-1.27221
120679503	chr12:120679503:A:G	6.44941e-07	-1.62636	-7.29212e-10
120679724	chr12:120679724:C:T	2.10977e-07	-1.37246	-1.3713
120680186	chr12:120680186:T:C	9.702e-07	-2.2364e-10	-1.21802
120680301	chr12:120680301:G:A	2.21498e-07	-1.398	-1.29711
120680369	chr12:120680369:G:A	2.8798e-07	-1.26445	-1.16818
120681267	chr12:120681267:T:G	1.49297e-06	-2.2364e-10	-0.786994
120681292	chr12:120681292:C:T	2.20108e-07	-1.38685	-1.31455
120682122	chr12:120682122:C:T	2.56849e-07	-1.62722	-0.919814
120682426	chr12:120682426:A:G	6.47978e-07	-1.62166	-7.29212e-10
120682554	chr12:120682554:C:A	9.99915e-07	-0.530501	-0.657347
120682855	chr12:120682855:C:T	1.02607e-06	-2.2364e-10	-1.16202
120683473	chr12:120683473:C:A	8.89097e-07	-2.2364e-10	-1.30531
120683761	chr12:120683761:G:C	7.34793e-07	-1.49593	-7.29212e-10
120683765	chr12:120683765:G:A	8.48144e-07	-2.2364e-10	-1.35247
120684133	chr12:120684133:A:C	1.73981e-07	-1.53205	-1.40453
120684137	chr12:120684137:C:T	8.06544e-07	-2.2364e-10	-1.40276
120684489	chr12:120684489:A:C	1.63152e-07	-1.59589	-1.40495
120684671	chr12:120684671:A:G	1.06878e-06	-0.544292	-0.576957
120684747	chr12:120684747:G:A	7.25002e-07	-1.50934	-7.29212e-10
120684787	chr12:120684787:C:T	8.28693e-07	-2.2364e-10	-1.37567
120684858	chr12:120684858:C:A	6.88422e-07	-0.252314	-1.3088
120684873	chr12:120684873:C:T	8.06307e-07	-0.486419	-0.916635
120684963	chr12:120684963:A:G	6.83242e-07	-0.259867	-1.3088
120685036	chr12:120685036:T:C	7.1879e-07	-1.51795	-7.29212e-10
120685235	chr12:120685235:T:C	6.53904e-07	-1.61256	-7.29212e-10
120685298	chr12:120685298:G:C	8.42849e-07	-2.2364e-10	-1.35873
120685403	chr12:120685403:G:A	2.25319e-07	-1.33421	-1.34379
120685617	chr12:120685617:T:C	9.83325e-07	-1.20458	-7.29212e-10
120686260	chr12:120686260:C:A	3.49384e-07	-0.848468	-1.39088
120686339	chr12:120686339:A:C	4.32583e-07	-0.810421	-1.21532
120686475	chr12:120686475:C:T	6.57537e-07	-1.60702	-7.29212e-10
120686504	chr12:120686504:C:T	3.40218e-07	-0.87852	-1.38741
120686856	chr12:120686856:T:A	3.67816e-06	-2.2364e-10	0.11465
120687098	chr12:120687098:C:T	4.38226e-06	0.289803	-7.29212e-10
120687188	chr12:120687188:G:A	2.49448e-07	-1.34141	-1.23485
120687338	chr12:120687338:C:T	8.33407e-07	-2.2364e-10	-1.37
120687664	chr12:120687664:C:T	1.81168e-06	-2.2364e-10	-0.593508
120688577	chr12:120688577:T:C	2.18792e-07	-1.61768	-1.08972
120688725	chr12:120688725:TA:T	2.79443e-07	-1.0683	-1.39442
120688853	chr12:120688853:G:A	8.29076e-07	-2.2364e-10	-1.37521
120688913	chr12:120688913:AGGTCAT:A	7.29373e-07	-1.50333	-7.29212e-10
120689166	chr12:120689166:T:C	6.43266e-07	-1.62896	-7.29212e-10
120689544	chr12:120689544:A:G	2.52204e-07	-1.35049	-1.21479
120689966	chr12:120689966:G:C	1.24392e-06	-2.2364e-10	-0.969495
120690111	chr12:120690111:C:T	6.1759e-07	-1.23814	-0.431552
120690253	chr12:120690253:T:A	8.12495e-07	-2.2364e-10	-1.39541
120690334	chr12:120690334:C:T	7.25208e-07	-1.50906	-7.29212e-10
120690389	chr12:120690389:G:A	7.17611e-07	-1.51959	-7.29212e-10
120690514	chr12:120690514:C:G	1.72548e-07	-1.55221	-1.39264
120690711	chr12:120690711:A:G	6.48096e-07	-1.62148	-7.29212e-10
120690830	chr12:120690830:C:G	1.92858e-07	-1.43537	-1.3982
120690896	chr12:120690896:A:G	1.60798e-07	-1.61803	-1.39734
120691074	chr12:120691074:G:A	2.2607e-06	-2.2364e-10	-0.37209
120691079	chr12:120691079:T:C	1.59218e-07	-1.62056	-1.40468
120691096	chr12:120691096:T:C	2.13558e-07	-1.60871	-1.1229
120691123	chr12:120691123:C:T	2.39837e-07	-1.36281	-1.25275
120691264	chr12:120691264:AC:A	8.05533e-07	-2.2364e-10	-1.40401
120691516	chr12:120691516:C:T	5.22982e-06	-2.2364e-10	0.466613
120691693	chr12:120691693:G:A	1.11877e-06	-2.2364e-10	-1.07553
120692243	chr12:120692243:A:G	3.66665e-07	-1.23514	-0.955933
120692543	chr12:120692543:A:C	6.43981e-07	-1.62785	-7.29212e-10
120693248	chr12:120693248:C:G	2.29653e-07	-1.34927	-1.30968
120693475	chr12:120693475:C:T	2.45698e-07	-1.18696	-1.40445
120693504	chr12:120693504:T:A	8.53027e-07	-2.2364e-10	-1.34673
120693576	chr12:120693576:G:A	2.42135e-06	-2.2364e-10	-0.303438
120693845	chr12:120693845:C:T	8.46727e-07	-2.2364e-10	-1.35414
120694656	chr12:120694656:G:A	1.13082e-06	-1.06482	-7.29212e-10
120695234	chr12:120695234:G:C	1.01479e-06	0.0419	-1.21498
120695366	chr12:120695366:A:T	8.26085e-07	-2.2364e-10	-1.37882
120695938	chr12:120695938:C:T	8.1317e-07	-2.2364e-10	-1.39458
120696072	chr12:120696072:G:A	2.08474e-07	-1.60738	-1.14832
120696077	chr12:120696077:G:A	1.20757e-06	-0.999151	-7.29212e-10
120696109	chr12:120696109:C:T	2.24442e-07	-1.31628	-1.36562
120696110	chr12:120696110:G:A	7.93691e-07	-1.41882	-7.29212e-10
120696599	chr12:120696599:T:C	1.73672e-07	-1.53681	-1.40154
120696769	chr12:120696769:T:C	2.44713e-07	-1.35724	-1.23819
120697419	chr12:120697419:C:T	2.84307e-07	-1.04049	-1.40497
120697664	chr12:120697664:T:C	1.91765e-07	-1.44035	-1.3989
120697705	chr12:120697705:G:A	1.67347e-07	-1.61653	-1.35892
120697746	chr12:120697746:A:G	1.90069e-07	-1.61746	-1.23067
120698237	chr12:120698237:G:A	2.20951e-07	-1.37255	-1.32502
120698442	chr12:120698442:A:G	2.48803e-07	-1.17395	-1.40491
120698491	chr12:120698491:C:T	8.71113e-07	-2.2364e-10	-1.32575
120698506	chr12:120698506:T:C	2.33171e-07	-1.61248	-1.03127
120698798	chr12:120698798:G:A	9.87729e-07	-2.2364e-10	-1.20011
120698929	chr12:120698929:G:A	1.74445e-07	-1.55294	-1.38097
120699009	chr12:120699009:T:C	7.39661e-07	-1.48933	-7.29212e-10
120699526	chr12:120699526:T:C	2.67725e-07	-1.32233	-1.18323
120699771	chr12:120699771:G:A	2.3175e-07	-1.33869	-1.31117
120700547	chr12:120700547:G:T	6.48048e-07	-1.62155	-7.29212e-10
120700558	chr12:120700558:C:T	1.27801e-06	-0.942456	-7.29212e-10
120701182	chr12:120701182:T:C	1.73124e-07	-1.55621	-1.3853
120701585	chr12:120701585:C:T	2.31157e-07	-1.36549	-1.28693
120701700	chr12:120701700:G:A	7.50059e-07	-1.47537	-7.29212e-10
120701729	chr12:120701729:C:G	7.19628e-07	-1.51678	-7.29212e-10
120701898	chr12:120701898:G:A	8.15989e-07	-2.2364e-10	-1.39112
120702261	chr12:120702261:T:C	3.84134e-07	-1.19743	-0.947101
120702437	chr12:120702437:C:T	1.03935e-06	-2.2364e-10	-1.14917
120702514	chr12:120702514:T:G	1.15992e-06	-2.2364e-10	-1.03941
120702650	chr12:120702650:C:T	3.84449e-06	-2.2364e-10	0.158878
120702983	chr12:120702983:A:G	2.57621e-07	-1.2653	-1.27873
120703311	chr12:120703311:C:T	1.77448e-06	-2.2364e-10	-0.614253
120703760	chr12:120703760:C:T	1.72049e-07	-1.55908	-1.38865
120704239	chr12:120704239:T:C	2.70584e-07	-1.20343	-1.2915
120704277	chr12:120704277:A:AAT	1.75547e-06	-2.2364e-10	-0.625029
120705434	chr12:120705434:C:T	7.30428e-07	-1.50189	-7.29212e-10
120705732	chr12:120705732:T:C	1.91906e-07	-1.46118	-1.37733
120705903	chr12:120705903:G:C	7.37998e-07	-1.49158	-7.29212e-10
120706656	chr12:120706656:G:A	7.37793e-07	-1.49186	-7.29212e-10
120706742	chr12:120706742:A:G	8.4798e-07	-2.2364e-10	-1.35266
120706801	chr12:120706801:T:C	1.24299e-06	-0.970242	-7.29212e-10
120707087	chr12:120707087:T:C	1.02538e-06	-1.1627	-7.29212e-10
120707232	chr12:120707232:C:T	2.47466e-06	-2.2364e-10	-0.28166
120707311	chr12:120707311:A:C	1.11307e-06	-2.2364e-10	-1.08064
120707375	chr12:120707375:T:C	1.69249e-07	-1.57539	-1.38876
120707394	chr12:120707394:A:G	3.28438e-07	-0.950842	-1.35033
120707450	chr12:120707450:G:A	1.67005e-07	-1.58697	-1.39052
120707607	chr12:120707607:A:G	1.78711e-07	-1.50525	-1.4045
120707702	chr12:120707702:T:A	2.02968e-07	-1.4434	-1.33906
120707764	chr12:120707764:C:T	8.33065e-07	-2.2364e-10	-1.37041
120708416	chr12:120708416:C:T	1.67788e-07	-1.62561	-1.3472
120709191	chr12:120709191:A:G	1.08258e-06	-2.2364e-10	-1.10841
120709415	chr12:120709415:C:T	8.46727e-07	-2.2364e-10	-1.35414
120709419	chr12:120709419:C:T	8.42678e-07	-1.35893	-7.29212e-10
120709809	chr12:120709809:T:C	3.32631e-07	-0.886791	-1.40169
120711261	chr12:120711261:T:G	2.24406e-07	-1.61255	-1.06951
120711672	chr12:120711672:A:G	1.82454e-07	-1.4953	-1.39372
120711733	chr12:120711733:C:T	7.28521e-07	-1.5045	-7.29212e-10
120711793	chr12:120711793:A:G	1.57959e-07	-1.62911	-1.40407
120711933	chr12:120711933:A:G	1.6226e-07	-1.61325	-1.39307
120712486	chr12:120712486:C:T	6.46366e-07	-1.62415	-7.29212e-10
120712952	chr12:120712952:G:A	9.71466e-07	-1.21671	-7.29212e-10
120713290	chr12:120713290:C:T	2.77714e-07	-1.06452	-1.40441
120713746	chr12:120713746:G:A	1.91213e-06	-2.2364e-10	-0.539547
120714096	chr12:120714096:C:A	3.25787e-07	-0.904346	-1.40493
120714210	chr12:120714210:G:A	2.14654e-05	-2.2364e-10	1.87868
120714214	chr12:120714214:T:G	3.38114e-07	-1.33007	-0.942067
120714315	chr12:120714315:T:G	6.75798e-07	-1.57962	-7.29212e-10
120714372	chr12:120714372:G:A	7.61897e-07	-1.45971	-7.29212e-10
120714491	chr12:120714491:C:T	1.59454e-07	-1.62382	-1.39995
120714864	chr12:120714864:C:T	3.30828e-07	-1.37781	-0.916108
120714896	chr12:120714896:C:G	2.61788e-05	-2.2364e-10	2.07719
120714926	chr12:120714926:A:G	8.05483e-07	-2.2364e-10	-1.40408
120715164	chr12:120715164:A:G	1.58781e-07	-1.62532	-1.40268
120715429	chr12:120715429:A:G	2.21195e-07	-1.6302	-1.06627
120715729	chr12:120715729:C:T	6.53808e-07	-1.30728	-0.305422
120716197	chr12:120716197:A:G	3.54716e-07	-1.33265	-0.891553
120716821	chr12:120716821:T:G	1.64185e-07	-1.60332	-1.39121
120717557	chr12:120717557:C:G	1.1094e-06	-2.2364e-10	-1.08395
120717655	chr12:120717655:T:C	2.03244e-06	-2.2364e-10	-0.478525
120717708	chr12:120717708:A:G	1.97463e-07	-1.42157	-1.3884
120717819	chr12:120717819:C:T	3.64963e-07	-1.42494	-0.770781
120718104	chr12:120718104:G:A	1.01376e-06	-2.2364e-10	-1.1741
120718110	chr12:120718110:C:T	6.47942e-07	-1.62172	-7.29212e-10
120718163	chr12:120718163:C:T	4.52409e-07	-1.24024	-0.740692
120718238	chr12:120718238:A:T	1.73837e-07	-1.62966	-1.30774
120718265	chr12:120718265:G:A	1.15076e-06	-2.2364e-10	-1.04734
120718512	chr12:120718512:G:A	1.75128e-07	-1.53122	-1.39878
120718693	chr12:120718693:G:A	3.19149e-07	-1.40116	-0.928696
120718978	chr12:120718978:G:A	1.66135e-07	-1.61519	-1.36753
120719242	chr12:120719242:A:G	6.94454e-07	-1.55239	-7.29212e-10
120719369	chr12:120719369:A:G	8.4222e-07	-2.2364e-10	-1.35948
120719547	chr12:120719547:A:G	8.49643e-07	-2.2364e-10	-1.3507
120719732	chr12:120719732:G:A	1.7467e-07	-1.62741	-1.3052
120719733	chr12:120719733:C:A	1.74374e-07	-1.62911	-1.3052
120719801	chr12:120719801:G:A	8.40118e-07	-2.2364e-10	-1.36198
120719808	chr12:120719808:C:G	3.24981e-07	-0.906993	-1.40476
120720048	chr12:120720048:A:G	1.7185e-07	-1.62966	-1.31924
120720180	chr12:120720180:G:A	7.24664e-07	-1.50981	-7.29212e-10
120720201	chr12:120720201:G:A	1.66849e-07	-1.60733	-1.3711
120720262	chr12:120720262:A:G	7.82656e-07	-1.43282	-7.29212e-10
120720790	chr12:120720790:G:A	8.54684e-07	-2.2364e-10	-1.34479
120721577	chr12:120721577:T:C	1.73812e-07	-1.53301	-1.40453
120721691	chr12:120721691:T:C	2.52416e-07	-1.22681	-1.33762
120721808	chr12:120721808:G:A	1.41653e-06	-0.839555	-7.29212e-10
120721936	chr12:120721936:A:G	1.58458e-07	-1.62811	-1.40192
120721972	chr12:120721972:A:G	8.3098e-07	-2.2364e-10	-1.37291
120722085	chr12:120722085:T:G	8.14544e-07	-2.2364e-10	-1.39289
120722110	chr12:120722110:CTG:C	6.44937e-07	-1.62636	-7.29212e-10
120722289	chr12:120722289:C:T	2.08225e-07	-1.62809	-1.12881
120722558	chr12:120722558:G:A	8.09275e-07	-2.2364e-10	-1.39938
120722762	chr12:120722762:G:A	8.15032e-07	-2.2364e-10	-1.39229
120723002	chr12:120723002:A:G	1.74756e-07	-1.54092	-1.39121
120723245	chr12:120723245:T:G	1.74523e-07	-1.53468	-1.39878
120723650	chr12:120723650:C:T	7.59378e-07	-1.46302	-7.29212e-10
120723690	chr12:120723690:G:A	1.97929e-07	-1.62938	-1.17823
120723786	chr12:120723786:G:A	1.75104e-07	-1.53434	-1.3958
120723920	chr12:120723920:G:A	7.62221e-07	-1.45928	-7.29212e-10
120724050	chr12:120724050:C:T	1.85107e-07	-1.62862	-1.24597
120724611	chr12:120724611:G:T	1.73129e-07	-1.53695	-1.40453
120724834	chr12:120724834:A:G	3.59557e-07	-1.31604	-0.894602
120724885	chr12:120724885:G:A	8.51107e-07	-2.2364e-10	-1.34898
120724965	chr12:120724965:A:C	2.03869e-07	-1.62882	-1.14923
120724968	chr12:120724968:C:A	2.04978e-07	-1.62882	-1.1438
120725070	chr12:120725070:G:A	2.58292e-06	-2.2364e-10	-0.238844
120725079	chr12:120725079:A:T	6.8529e-07	-1.56568	-7.29212e-10
120725186	chr12:120725186:A:G	1.68312e-07	-1.6292	-1.3405
120725193	chr12:120725193:C:T	3.91147e-06	0.176149	-7.29212e-10
120725248	chr12:120725248:G:A	1.83916e-07	-1.61901	-1.26203
120725458	chr12:120725458:C:T	2.67173e-07	-1.4853	-1.02232
120725537	chr12:120725537:G:T	1.64815e-07	-1.61099	-1.37971
120725570	chr12:120725570:T:C	2.7214e-07	-1.11335	-1.37585
120725683	chr12:120725683:G:A	1.07667e-06	-2.2364e-10	-1.11389
120725715	chr12:120725715:C:A	1.62876e-07	-1.63017	-1.37236
120725739	chr12:120725739:G:A	3.1729e-06	-2.2364e-10	-0.0331153
120726172	chr12:120726172:G:A	8.64945e-07	-2.2364e-10	-1.33285
120726687	chr12:120726687:C:A	6.50376e-07	-1.61797	-7.29212e-10
120726849	chr12:120726849:C:T	3.25713e-07	-0.905458	-1.40404
120727515	chr12:120727515:G:A	7.08003e-07	-1.53307	-7.29212e-10
120728010	chr12:120728010:C:T	2.46684e-06	-2.2364e-10	-0.284827
120728652	chr12:120728652:G:A	2.20924e-07	-1.63038	-1.06732
120729215	chr12:120729215:C:T	2.61163e-06	-2.2364e-10	-0.227788
120729236	chr12:120729236:A:G	1.8199e-07	-1.49863	-1.39294
120729323	chr12:120729323:T:C	9.14263e-07	-2.2364e-10	-1.2774
120729584	chr12:120729584:C:T	3.36577e-07	-1.30537	-0.971324
120729872	chr12:120729872:G:A	6.82016e-07	-1.57047	-7.29212e-10
120730123	chr12:120730123:C:T	8.64528e-07	-2.2364e-10	-1.33333
120730280	chr12:120730280:T:C	1.89907e-07	-1.44458	-1.4044
120730442	chr12:120730442:T:C	1.89206e-07	-1.44852	-1.40416
120730768	chr12:120730768:C:T	8.45626e-07	-2.2364e-10	-1.35544
120730814	chr12:120730814:T:C	9.42757e-07	-2.2364e-10	-1.24671
120731553	chr12:120731553:C:A	1.78067e-07	-1.51031	-1.40305
120731635	chr12:120731635:T:C	8.56341e-07	-2.2364e-10	-1.34285
120732454	chr12:120732454:T:C	3.28827e-07	-1.19333	-1.10666
120732536	chr12:120732536:C:T	2.21646e-07	-1.33025	-1.36419
120732641	chr12:120732641:C:T	2.32326e-06	-2.2364e-10	-0.34479
120733257	chr12:120733257:G:A	6.42397e-07	-1.63031	-7.29212e-10
120733434	chr12:120733434:G:A	8.50189e-07	-2.2364e-10	-1.35006
120733879	chr12:120733879:A:C	8.95348e-07	-2.2364e-10	-1.29831
120733940	chr12:120733940:G:C	8.0489e-07	-2.2364e-10	-1.40481
120734000	chr12:120734000:C:G	1.43792e-06	0.474361	-1.29893
120734088	chr12:120734088:G:A	4.00349e-07	-1.50757	-0.595617
120734420	chr12:120734420:G:A	8.49099e-07	-2.2364e-10	-1.35134
120734463	chr12:120734463:C:T	6.42391e-07	-1.63032	-7.29212e-10
120735105	chr12:120735105:C:G	8.15048e-07	-2.2364e-10	-1.39227
120735119	chr12:120735119:A:T	9.3232e-07	-2.2364e-10	-1.25784
120735228	chr12:120735228:T:C	6.26724e-07	-1.33584	-0.319172
120735355	chr12:120735355:A:AC	7.41078e-07	-1.48741	-7.29212e-10
120735583	chr12:120735583:T:C	6.89147e-07	-1.56006	-7.29212e-10
120735949	chr12:120735949:A:G	8.0537e-06	-2.2364e-10	0.898368
120736129	chr12:120736129:A:G	2.29651e-07	-1.37091	-1.28804
120736510	chr12:120736510:A:G	4.5189e-06	-2.2364e-10	0.320506
120737096	chr12:120737096:T:C	8.26815e-07	-1.28895	-0.0889894
120737135	chr12:120737135:C:T	6.42782e-07	-1.62971	-7.29212e-10
120737682	chr12:120737682:C:A	6.42361e-07	-1.63037	-7.29212e-10
120737688	chr12:120737688:T:G	6.42355e-07	-1.63038	-7.29212e-10
120737721	chr12:120737721:T:C	3.7423e-07	-1.49991	-0.670738
120737759	chr12:120737759:G:A	6.42375e-07	-1.63035	-7.29212e-10
120738181	chr12:120738181:T:C	7.28837e-07	-1.35396	-0.15011
120738197	chr12:120738197:G:A	1.04368e-06	-2.2364e-10	-1.14501
120738280	chr12:120738280:G:A	1.88645e-07	-1.52194	-1.33371
120738746	chr12:120738746:C:T	5.14176e-07	-0.548238	-1.30471
120738876	chr12:120738876:C:T	2.23989e-07	-1.39501	-1.28891
120738951	chr12:120738951:G:A	2.35709e-06	-2.2364e-10	-0.330335
120738967	chr12:120738967:C:T	6.43948e-07	-1.6279	-7.29212e-10
120739000	chr12:120739000:G:GC	2.73239e-07	-1.10313	-1.38204
120739453	chr12:120739453:G:A	8.06715e-07	-2.2364e-10	-1.40255
120739563	chr12:120739563:G:A	6.42372e-07	-1.63035	-7.29212e-10
120739697	chr12:120739697:G:A	6.98293e-06	-2.2364e-10	0.755706
120739835	chr12:120739835:A:G	5.94249e-07	-1.60774	-0.100474
120739948	chr12:120739948:G:A	1.12407e-06	-2.2364e-10	-1.07081
120739975	chr12:120739975:A:G	2.68326e-07	-1.53253	-0.970782
120740271	chr12:120740271:T:C	1.23659e-06	-2.2364e-10	-0.975402
120740732	chr12:120740732:G:GA	6.93375e-07	-1.55395	-7.29212e-10
120740841	chr12:120740841:G:A	2.08318e-07	-1.37305	-1.3834
120741073	chr12:120741073:C:T	1.31298e-06	-1.51714	0.60168
120741095	chr12:120741095:C:T	6.59796e-07	-1.60359	-7.29212e-10
120741188	chr12:120741188:G:A	6.44172e-07	-1.62755	-7.29212e-10
120741474	chr12:120741474:G:A	2.56912e-07	-1.22448	-1.3223
120741500	chr12:120741500:C:T	6.42565e-07	-1.63005	-7.29212e-10
120741913	chr12:120741913:C:T	9.42621e-07	-2.2364e-10	-1.24685
120742139	chr12:120742139:A:G	9.09024e-07	-1.61438	0.331236
120742216	chr12:120742216:T:C	2.01263e-07	-1.52586	-1.26505
120742326	chr12:120742326:T:C	1.03615e-06	-1.63023	0.477977
120742458	chr12:120742458:T:C	8.16142e-07	-2.2364e-10	-1.39093
120742660	chr12:120742660:G:A	8.08528e-06	-2.2364e-10	0.902283
120742898	chr12:120742898:G:A	2.70495e-07	-1.56438	-0.93089
120742941	chr12:120742941:C:T	8.0644e-07	-2.2364e-10	-1.40289
120743259	chr12:120743259:G:C	9.30887e-07	-1.59062	0.331236
120743297	chr12:120743297:T:C	8.07566e-07	-2.2364e-10	-1.40149
120743566	chr12:120743566:G:T	2.39095e-07	-1.32675	-1.29191
120743646	chr12:120743646:T:C	6.42491e-07	-1.63017	-7.29212e-10
120743653	chr12:120743653:A:G	6.72645e-07	-1.5843	-7.29212e-10
120743745	chr12:120743745:A:G	9.60529e-07	-2.2364e-10	-1.22803
120744250	chr12:120744250:C:T	8.96016e-07	-1.62133	0.323774
120744310	chr12:120744310:C:T	8.11741e-07	-2.2364e-10	-1.39634
120744675	chr12:120744675:G:C	9.63482e-07	-2.2364e-10	-1.22496
120744971	chr12:120744971:T:C	2.86148e-07	-1.53443	-0.904583
120745037	chr12:120745037:G:C	9.20781e-07	-1.59015	0.319853
120745084	chr12:120745084:G:T	1.42959e-06	0.374803	-1.20518
120745367	chr12:120745367:C:T	6.87681e-07	-1.56219	-7.29212e-10
120745433	chr12:120745433:A:T	8.68999e-07	-2.2364e-10	-1.32818
120745442	chr12:120745442:A:G	2.99293e-06	-2.2364e-10	-0.0915085
120746341	chr12:120746341:A:G	1.04975e-06	-2.2364e-10	-1.13921
120746544	chr12:120746544:A:G	1.03609e-06	-2.2364e-10	-1.1523
120747087	chr12:120747087:T:G	7.53926e-07	-1.59874	0.128518
120747128	chr12:120747128:A:G	1.99357e-07	-1.40674	-1.39368
120747304	chr12:120747304:C:T	1.30656e-06	-2.2364e-10	-0.920365
120747468	chr12:120747468:C:G	1.80964e-06	-2.2364e-10	-0.594633
120747566	chr12:120747566:T:A	4.82247e-07	-1.52803	-0.389029
120747966	chr12:120747966:C:T	5.50032e-07	-0.6852	-1.10034
120747989	chr12:120747989:G:A	1.5556e-06	-2.2364e-10	-0.745902
120748003	chr12:120748003:A:G	5.87758e-07	-0.360689	-1.35851
120748040	chr12:120748040:AC:A	8.49793e-07	-2.2364e-10	-1.35053
120748183	chr12:120748183:A:G	9.64088e-07	-2.2364e-10	-1.22434
120748428	chr12:120748428:G:A	1.3012e-06	-2.2364e-10	-0.924474
120748443	chr12:120748443:G:A	6.16452e-07	-1.55032	-0.121219
120748511	chr12:120748511:G:A	6.50018e-07	-1.61852	-7.29212e-10
120748734	chr12:120748734:A:G	1.97505e-07	-1.45002	-1.35973
120748746	chr12:120748746:C:G	1.19331e-06	0.225661	-1.2367
120748934	chr12:120748934:A:G	1.59893e-06	0.588347	-1.30677
120749062	chr12:120749062:C:T	7.04621e-07	-1.53786	-7.29212e-10
120749277	chr12:120749277:C:T	8.12802e-07	-2.2364e-10	-1.39503
120749278	chr12:120749278:G:A	8.456e-07	-2.2364e-10	-1.35547
120749754	chr12:120749754:T:C	1.38215e-06	0.530149	-1.39427
120749792	chr12:120749792:C:A	6.6508e-07	-1.59561	-7.29212e-10
120750379	chr12:120750379:TTTTC:T	6.55526e-07	-1.61008	-7.29212e-10
120750552	chr12:120750552:A:AT	3.2955e-06	-2.2364e-10	0.0047936
120750578	chr12:120750578:A:G	1.53296e-06	0.605799	-1.36636
120751022	chr12:120751022:C:T	6.92e-07	-1.55593	-7.29212e-10
120751023	chr12:120751023:G:A	9.50543e-07	-2.2364e-10	-1.23848
120751106	chr12:120751106:GA:G	9.50909e-07	-2.2364e-10	-1.2381
120751263	chr12:120751263:G:A	9.77017e-07	-2.2364e-10	-1.21101
120751313	chr12:120751313:C:T	1.42301e-06	0.402051	-1.23704
120751691	chr12:120751691:G:A	8.74345e-07	-2.2364e-10	-1.32204
120751764	chr12:120751764:C:T	8.56406e-07	-2.2364e-10	-1.34277
120751800	chr12:120751800:G:A	9.07365e-07	-2.2364e-10	-1.28497
120751830	chr12:120751830:C:T	2.14176e-07	-1.51057	-1.21816
120752022	chr12:120752022:A:G	2.51613e-06	-0.265042	-7.29212e-10
120752037	chr12:120752037:A:G	9.01011e-07	-2.2364e-10	-1.292
120752303	chr12:120752303:G:C	1.08178e-06	-1.10915	-7.29212e-10
120752958	chr12:120752958:A:G	6.7414e-07	-1.58208	-7.29212e-10
120753007	chr12:120753007:A:G	2.02221e-06	-2.2364e-10	-0.483573
120753439	chr12:120753439:C:T	6.69675e-07	-1.58873	-7.29212e-10
120753845	chr12:120753845:T:A	1.37592e-05	1.43394	-7.29212e-10
120754057	chr12:120754057:C:T	7.0533e-07	-1.53685	-7.29212e-10
120754468	chr12:120754468:C:T	6.67731e-07	-1.59163	-7.29212e-10
120754515	chr12:120754515:T:C	1.82627e-06	0.613103	-1.19859
120754518	chr12:120754518:G:A	6.68973e-07	-1.58977	-7.29212e-10
120754884	chr12:120754884:G:A	1.32253e-06	0.394905	-1.30312
120754960	chr12:120754960:T:C	8.26028e-07	-2.2364e-10	-1.37889
120755087	chr12:120755087:T:C	2.18271e-06	-2.2364e-10	-0.407196
120755493	chr12:120755493:T:C	2.19843e-06	-2.2364e-10	-0.400019
120756250	chr12:120756250:C:T	1.83097e-06	0.813182	-1.3961
120756762	chr12:120756762:A:G	1.93348e-06	0.875608	-1.40405
120756824	chr12:120756824:T:C	1.64804e-07	-1.61035	-1.38042
120757059	chr12:120757059:C:T	1.55918e-06	0.570633	-1.31424
120757204	chr12:120757204:G:A	1.71406e-07	-1.61593	-1.33555
120757309	chr12:120757309:C:T	1.76868e-07	-1.51583	-1.40428
120757340	chr12:120757340:C:T	2.15136e-06	-2.2364e-10	-0.421663
120757787	chr12:120757787:A:G	6.73789e-07	-1.5826	-7.29212e-10
120757822	chr12:120757822:A:G	1.3961e-06	0.420043	-1.27412
120757944	chr12:120757944:A:G	1.09153e-06	-1.10018	-7.29212e-10
120758328	chr12:120758328:C:T	6.59659e-07	-1.6038	-7.29212e-10
120758508	chr12:120758508:C:T	1.01585e-06	-2.2364e-10	-1.17204
120759088	chr12:120759088:A:G	1.99318e-06	0.872793	-1.37082
120759182	chr12:120759182:T:G	6.74505e-07	-1.58154	-7.29212e-10
120759655	chr12:120759655:C:G	9.03938e-07	-2.2364e-10	-1.28876
120759825	chr12:120759825:C:T	7.51201e-07	-1.47384	-7.29212e-10
120759826	chr12:120759826:G:A	1.7157e-07	-1.5768	-1.37373
120760111	chr12:120760111:T:A	9.13352e-07	-2.2364e-10	-1.2784
120760237	chr12:120760237:G:A	2.18517e-06	-2.2364e-10	-0.406071
120760496	chr12:120760496:G:A	1.68106e-06	0.653303	-1.32164
120760526	chr12:120760526:A:T	1.98344e-07	-1.62932	-1.1762
120760589	chr12:120760589:G:A	6.5935e-07	-1.60426	-7.29212e-10
120760939	chr12:120760939:C:T	9.68885e-07	-2.2364e-10	-1.21937
120760941	chr12:120760941:C:T	9.69469e-07	-2.2364e-10	-1.21877
120761075	chr12:120761075:A:G	9.8413e-07	-2.2364e-10	-1.20376
120761088	chr12:120761088:C:G	1.90453e-06	0.848576	-1.3921
120761168	chr12:120761168:CTGAT:C	8.35179e-07	-2.2364e-10	-1.36787
120761809	chr12:120761809:A:G	2.18271e-06	-2.2364e-10	-0.407196
120762039	chr12:120762039:T:C	9.16565e-07	-2.2364e-10	-1.27489
120762330	chr12:120762330:A:C	7.25275e-07	-1.50897	-7.29212e-10
120762806	chr12:120762806:C:T	1.61324e-06	0.67397	-1.38349
120763251	chr12:120763251:A:T	6.70731e-07	-1.58715	-7.29212e-10
120763253	chr12:120763253:AAAC:A	6.71011e-07	-1.58673	-7.29212e-10
120763353	chr12:120763353:C:T	9.68885e-07	-2.2364e-10	-1.21937
120763364	chr12:120763364:C:T	1.56634e-06	0.644396	-1.38342
120763398	chr12:120763398:C:T	8.54198e-07	-2.2364e-10	-1.34535
120764193	chr12:120764193:C:T	8.45238e-07	-2.2364e-10	-1.3559
120764276	chr12:120764276:A:G	2.18941e-06	-2.2364e-10	-0.404133
120765114	chr12:120765114:G:A	6.67102e-07	-1.59258	-7.29212e-10
120765162	chr12:120765162:G:A	9.69456e-07	-2.2364e-10	-1.21878
120765231	chr12:120765231:G:A	9.70872e-07	-2.2364e-10	-1.21732
120765341	chr12:120765341:G:A	1.22079e-06	-2.2364e-10	-0.988261
120765539	chr12:120765539:A:C	2.51464e-06	-2.2364e-10	-0.265632
120765570	chr12:120765570:G:GC	8.07763e-07	-2.2364e-10	-1.40125
120765624	chr12:120765624:C:T	1.40513e-06	0.554218	-1.40185
120765689	chr12:120765689:G:A	1.3286e-06	-2.2364e-10	-0.90364
120765810	chr12:120765810:G:A	9.25135e-07	-2.2364e-10	-1.26558
120766070	chr12:120766070:C:T	9.80431e-07	-2.2364e-10	-1.20753
120766200	chr12:120766200:G:A	1.72895e-07	-1.61393	-1.3289
120766635	chr12:120766635:GTGTGCCTCTGTCTCC:G	7.71941e-07	-1.44661	-7.29212e-10
120766852	chr12:120766852:C:T	6.46585e-07	-1.62381	-7.29212e-10
120767275	chr12:120767275:G:A	9.94736e-07	0.173755	-1.3668
120767801	chr12:120767801:T:C	1.7015e-07	-1.56296	-1.39588
120767955	chr12:120767955:G:A	1.5994e-06	-2.2364e-10	-0.718136
120768101	chr12:120768101:G:C	9.98759e-07	-2.2364e-10	-1.189
120768252	chr12:120768252:T:A	1.48142e-06	0.415134	-1.2099
120768546	chr12:120768546:A:G	6.72285e-07	-1.58484	-7.29212e-10
120769276	chr12:120769276:T:C	8.10838e-07	-2.2364e-10	-1.39745
120769344	chr12:120769344:C:T	1.10894e-06	0.216667	-1.30103
120769582	chr12:120769582:G:A	2.40391e-07	-1.61091	-1.00234
120770435	chr12:120770435:T:C	1.63724e-07	-1.61642	-1.38092
120770458	chr12:120770458:G:A	2.205e-06	-2.2364e-10	-0.397036
120770507	chr12:120770507:C:T	9.66865e-07	-2.2364e-10	-1.22146
120770681	chr12:120770681:G:A	1.92839e-07	-1.49201	-1.34166
120771329	chr12:120771329:C:T	9.68885e-07	-2.2364e-10	-1.21937
120771386	chr12:120771386:G:A	2.205e-06	-2.2364e-10	-0.397036
120771390	chr12:120771390:G:A	1.45655e-06	0.34522	-1.15692
120771496	chr12:120771496:A:G	9.99397e-07	-2.2364e-10	-1.18837
120771499	chr12:120771499:A:G	1.731e-07	-1.53951	-1.40214
120771632	chr12:120771632:T:C	6.8886e-07	-1.56048	-7.29212e-10
120771705	chr12:120771705:C:T	6.68699e-07	-1.59018	-7.29212e-10
120771737	chr12:120771737:A:G	1.33379e-06	0.427284	-1.32702
120772147	chr12:120772147:G:A	6.71692e-07	-1.58572	-7.29212e-10
120772154	chr12:120772154:C:T	1.47316e-06	0.602208	-1.40256
120772336	chr12:120772336:A:G	1.70031e-07	-1.59103	-1.3685
120772417	chr12:120772417:G:C	1.22793e-06	0.248005	-1.23043
120772486	chr12:120772486:TC:T	1.34352e-06	0.50632	-1.39879
120773362	chr12:120773362:A:G	1.04413e-06	-2.2364e-10	-1.14458
120773445	chr12:120773445:G:A	8.59063e-07	-2.2364e-10	-1.33968
120773890	chr12:120773890:C:T	1.96004e-07	-1.417	-1.40039
120774038	chr12:120774038:G:A	1.63829e-07	-1.60491	-1.39178
120774111	chr12:120774111:A:T	1.66806e-07	-1.59227	-1.38641
120774320	chr12:120774320:T:C	1.00075e-06	-2.2364e-10	-1.18701
120775016	chr12:120775016:A:G	1.23832e-06	-2.2364e-10	-0.974009
120775052	chr12:120775052:A:G	1.70223e-07	-1.62615	-1.33226
120775097	chr12:120775097:CT:C	9.97122e-07	-2.2364e-10	-1.19065
120775117	chr12:120775117:TATGTGGA:T	9.69659e-07	-2.2364e-10	-1.21857
120775632	chr12:120775632:C:A	8.32953e-07	-2.2364e-10	-1.37054
120775649	chr12:120775649:C:T	9.99397e-07	-2.2364e-10	-1.18837
120775788	chr12:120775788:C:T	1.17262e-06	0.310229	-1.33875
120776853	chr12:120776853:G:T	1.39589e-06	-0.854229	-7.29212e-10
120777135	chr12:120777135:G:A	9.07737e-07	-2.2364e-10	-1.28456
120777818	chr12:120777818:A:T	8.07168e-07	-2.2364e-10	-1.40199
120778072	chr12:120778072:A:G	2.23548e-06	-2.2364e-10	-0.383305
120778535	chr12:120778535:CCT:C	1.17307e-06	-2.2364e-10	-1.02814
120778540	chr12:120778540:T:G	1.05421e-06	-2.2364e-10	-1.13497
120779108	chr12:120779108:C:A	6.75338e-07	-1.5803	-7.29212e-10
120779929	chr12:120779929:C:T	8.10866e-07	-2.2364e-10	-1.39742
120779962	chr12:120779962:C:G	1.10498e-06	0.235933	-1.32386
120780255	chr12:120780255:T:C	1.81014e-07	-1.59149	-1.30545
120780347	chr12:120780347:T:C	1.7812e-07	-1.63039	-1.28267
120780810	chr12:120780810:G:A	6.80509e-07	-1.57268	-7.29212e-10
120781384	chr12:120781384:T:C	6.71408e-07	-1.58614	-7.29212e-10
120781741	chr12:120781741:A:G	1.06909e-06	-2.2364e-10	-1.12096
120782029	chr12:120782029:T:C	2.05094e-06	-2.2364e-10	-0.469462
120782264	chr12:120782264:G:A	8.04845e-07	-2.2364e-10	-1.40487
120782270	chr12:120782270:C:T	6.56571e-07	-1.60849	-7.29212e-10
120782519	chr12:120782519:T:G	9.31776e-07	-2.2364e-10	-1.25843
120782572	chr12:120782572:G:C	9.82964e-07	0.0654928	-1.27044
120782618	chr12:120782618:A:C	1.0457e-06	-2.2364e-10	-1.14308
120783658	chr12:120783658:A:G	6.46396e-07	-1.62411	-7.29212e-10
120783715	chr12:120783715:C:T	1.73931e-07	-1.62629	-1.31057
120783825	chr12:120783825:C:T	1.31694e-06	0.376804	-1.28926
120783960	chr12:120783960:C:T	1.20943e-06	0.3771	-1.37471
120784012	chr12:120784012:AT:A	1.71998e-07	-1.62779	-1.32025
120784666	chr12:120784666:T:C	1.68573e-07	-1.59775	-1.3704
120784753	chr12:120784753:T:C	9.5185e-07	0.0470796	-1.28419
120784872	chr12:120784872:C:T	8.96539e-07	-2.2364e-10	-1.29698
120785356	chr12:120785356:G:A	7.09754e-07	-1.5306	-7.29212e-10
120785441	chr12:120785441:G:C	1.05666e-06	0.232912	-1.36556
120785721	chr12:120785721:A:C	9.28363e-07	-2.2364e-10	-1.26209
120785791	chr12:120785791:G:A	9.47918e-07	-2.2364e-10	-1.24125
120787914	chr12:120787914:C:T	9.38355e-07	-2.2364e-10	-1.25139
120788462	chr12:120788462:T:C	9.33042e-07	-2.2364e-10	-1.25707
120788500	chr12:120788500:C:A	9.68885e-07	-2.2364e-10	-1.21937
120788824	chr12:120788824:G:A	1.59682e-06	0.427099	-1.14685
120789159	chr12:120789159:G:A	1.66675e-07	-1.61568	-1.36379
120790071	chr12:120790071:C:T	3.72661e-06	-2.2364e-10	0.127737
120790107	chr12:120790107:C:T	8.08985e-07	-2.2364e-10	-1.39974
120790213	chr12:120790213:T:C	8.00338e-07	-1.41048	-7.29212e-10
120790252	chr12:120790252:G:T	1.69114e-06	0.725325	-1.38769
120790333	chr12:120790333:A:C	6.80055e-07	-1.57334	-7.29212e-10
120790607	chr12:120790607:C:G	1.6547e-07	-1.59086	-1.39587
120790844	chr12:120790844:C:T	1.6123e-07	-1.62894	-1.38374
120790988	chr12:120790988:G:A	1.66976e-06	0.708898	-1.38398
120791422	chr12:120791422:T:C	9.32533e-07	-2.2364e-10	-1.25761
120791766	chr12:120791766:G:A	1.98912e-07	-1.50924	-1.29341
120792090	chr12:120792090:T:C	1.46903e-06	0.585884	-1.38905
120792155	chr12:120792155:T:C	1.62327e-07	-1.60724	-1.39867
120792231	chr12:120792231:C:G	1.6969e-07	-1.58565	-1.3759
120792439	chr12:120792439:C:T	2.02141e-07	-1.50845	-1.2781
120792440	chr12:120792440:G:A	8.11247e-07	-2.2364e-10	-1.39695
120792480	chr12:120792480:T:A	7.71064e-07	-1.44775	-7.29212e-10
120792529	chr12:120792529:G:A	3.33973e-07	-1.15847	-1.12599
120792598	chr12:120792598:G:A	9.62457e-07	-2.2364e-10	-1.22603
120792959	chr12:120792959:C:T	1.66421e-06	0.559678	-1.23809
120793130	chr12:120793130:T:C	1.01552e-06	-2.2364e-10	-1.17236
120793720	chr12:120793720:AAGCCACCC:A	1.76214e-07	-1.6288	-1.29502
120794013	chr12:120794013:A:C	8.08796e-07	-1.39997	-7.29212e-10
120794449	chr12:120794449:G:T	1.74046e-07	-1.59821	-1.33798
120794525	chr12:120794525:G:A	1.65445e-07	-1.59553	-1.39135
120794649	chr12:120794649:A:G	1.57315e-06	0.61952	-1.3542
120795356	chr12:120795356:C:A	9.30655e-07	-2.2364e-10	-1.25963
120795564	chr12:120795564:T:A	1.69006e-07	-1.61675	-1.34884
120795650	chr12:120795650:TCTTTTAC:T	1.64221e-07	-1.6202	-1.3741
120795663	chr12:120795663:A:G	1.95623e-07	-1.51814	-1.30119
120795732	chr12:120795732:T:C	7.94922e-07	-1.41727	-7.29212e-10
120796520	chr12:120796520:C:T	6.66333e-07	-1.59373	-7.29212e-10
120796578	chr12:120796578:G:A	1.94902e-07	-1.5078	-1.31522
120796967	chr12:120796967:C:T	6.65878e-07	-1.59441	-7.29212e-10
120797034	chr12:120797034:G:A	9.57185e-07	-2.2364e-10	-1.23152
120797296	chr12:120797296:CCTCTAGCCGT:C	9.57754e-07	-2.2364e-10	-1.23093
120797477	chr12:120797477:T:C	1.20307e-06	0.24769	-1.25057
120798059	chr12:120798059:G:A	8.79562e-07	-2.2364e-10	-1.31609
120798357	chr12:120798357:A:C	1.51565e-06	0.440525	-1.21244
120798455	chr12:120798455:C:T	1.68879e-07	-1.56142	-1.40491
120798626	chr12:120798626:C:T	8.71129e-07	-2.2364e-10	-1.32573
120798778	chr12:120798778:C:G	1.01918e-06	-2.2364e-10	-1.16876
120798956	chr12:120798956:G:A	9.68885e-07	-2.2364e-10	-1.21937
120799186	chr12:120799186:C:T	8.1101e-07	-2.2364e-10	-1.39724
120799865	chr12:120799865:G:A	1.13988e-06	0.324845	-1.38169
120800214	chr12:120800214:A:G	9.71108e-07	-2.2364e-10	-1.21708
120800391	chr12:120800391:T:G	9.24293e-07	-2.2364e-10	-1.26649
120800401	chr12:120800401:G:C	9.00832e-07	0.00197715	-1.29418
120800439	chr12:120800439:G:A	8.49837e-07	-2.2364e-10	-1.35047
120800497	chr12:120800497:A:G	2.28773e-06	0.584026	-0.944229
120800882	chr12:120800882:C:T	1.61023e-06	0.614926	-1.32631
120801132	chr12:120801132:G:A	1.99831e-07	-1.50836	-1.28968
120801265	chr12:120801265:G:T	1.69172e-07	-1.5615	-1.4031
120801326	chr12:120801326:C:T	9.69366e-07	-2.2364e-10	-1.21888
120801522	chr12:120801522:T:G	9.68885e-07	-2.2364e-10	-1.21937
120801598	chr12:120801598:G:A	8.32697e-07	-2.2364e-10	-1.37085
120801767	chr12:120801767:T:C	9.72164e-07	-1.21599	-7.29212e-10
120801884	chr12:120801884:G:GGT	1.07544e-06	-2.2364e-10	-1.11503
120801893	chr12:120801893:A:G	1.68125e-07	-1.56737	-1.40344
120801895	chr12:120801895:A:G	8.24447e-07	-2.2364e-10	-1.38081
120801996	chr12:120801996:A:G	9.24143e-07	-2.2364e-10	-1.26665
120802631	chr12:120802631:A:G	6.53552e-07	-1.6131	-7.29212e-10
120802757	chr12:120802757:A:G	9.66925e-07	-2.2364e-10	-1.2214
120803052	chr12:120803052:A:G	8.98928e-07	-2.2364e-10	-1.29432
120803059	chr12:120803059:T:C	1.66836e-07	-1.61139	-1.36711
120803183	chr12:120803183:T:C	1.72811e-07	-1.5935	-1.34982
120803856	chr12:120803856:C:T	8.35462e-07	-2.2364e-10	-1.36753
120803892	chr12:120803892:T:TA	8.66882e-07	-0.0352106	-1.29541
120804130	chr12:120804130:G:C	1.82624e-07	-1.48905	-1.39904
120804299	chr12:120804299:A:G	8.4371e-07	-2.2364e-10	-1.35771
120804378	chr12:120804378:A:C	9.69035e-07	-2.2364e-10	-1.21922
120804472	chr12:120804472:T:C	1.97399e-07	-1.50601	-1.30428
120804802	chr12:120804802:T:G	9.16151e-07	-2.2364e-10	-1.27534
120804971	chr12:120804971:A:T	9.60313e-07	-2.2364e-10	-1.22826
120805736	chr12:120805736:G:A	1.67455e-07	-1.5965	-1.3783
120805950	chr12:120805950:T:C	1.64382e-07	-1.62072	-1.3726
120805987	chr12:120805987:G:A	8.6714e-07	0.00152493	-1.33184
120806074	chr12:120806074:T:A	8.4053e-07	-2.2364e-10	-1.36149
120806157	chr12:120806157:T:C	6.43827e-07	-1.62809	-7.29212e-10
120806327	chr12:120806327:C:T	6.89242e-07	-1.55993	-7.29212e-10
120806474	chr12:120806474:A:G	1.12752e-06	0.311824	-1.37956
120806728	chr12:120806728:T:C	8.09585e-07	-1.399	-7.29212e-10
120806733	chr12:120806733:G:A	7.93277e-07	-1.41935	-7.29212e-10
120806791	chr12:120806791:G:A	1.67763e-07	-1.56971	-1.40326
120807411	chr12:120807411:C:T	6.74359e-07	-1.58176	-7.29212e-10
120807439	chr12:120807439:G:A	9.68885e-07	-2.2364e-10	-1.21937
120808367	chr12:120808367:T:C	8.19448e-07	-2.2364e-10	-1.38689
120809339	chr12:120809339:C:T	7.33592e-07	-1.49756	-7.29212e-10
120809376	chr12:120809376:C:T	6.76854e-07	-1.57806	-7.29212e-10
120809379	chr12:120809379:T:C	1.71384e-07	-1.54679	-1.40482
120809688	chr12:120809688:C:A	1.68225e-07	-1.56553	-1.40469
120809689	chr12:120809689:C:T	8.34998e-07	-2.2364e-10	-1.36809
120810123	chr12:120810123:T:C	1.73305e-07	-1.53552	-1.40495
120810126	chr12:120810126:C:T	1.90713e-06	0.75477	-1.29693
120810782	chr12:120810782:T:C	9.66318e-07	-2.2364e-10	-1.22202
120810989	chr12:120810989:C:T	8.22731e-07	-2.2364e-10	-1.38289
120811201	chr12:120811201:G:A	2.07402e-07	-1.38926	-1.3716
120811287	chr12:120811287:G:A	9.75405e-07	-2.2364e-10	-1.21267
120811684	chr12:120811684:T:C	9.68602e-07	-2.2364e-10	-1.21966
120811915	chr12:120811915:T:C	1.66159e-07	-1.61636	-1.36621
120812220	chr12:120812220:C:T	9.23917e-07	-2.2364e-10	-1.2669
120812512	chr12:120812512:T:C	1.9726e-07	-1.40624	-1.40476
120813129	chr12:120813129:T:C	1.35339e-06	0.474336	-1.35949
120813722	chr12:120813722:T:C	9.22819e-07	-2.2364e-10	-1.26808
120814086	chr12:120814086:T:C	2.1801e-07	-1.4211	-1.28987
120814100	chr12:120814100:G:A	9.23036e-07	-2.2364e-10	-1.26785
120814309	chr12:120814309:G:A	2.35124e-07	-1.30473	-1.33067
120814342	chr12:120814342:A:G	6.44318e-07	-1.62733	-7.29212e-10
120814951	chr12:120814951:T:C	8.48221e-07	-2.2364e-10	-1.35238
120815152	chr12:120815152:T:C	2.78915e-06	-2.2364e-10	-0.162026
120815199	chr12:120815199:A:G	8.87126e-07	-1.30753	-7.29212e-10
120815401	chr12:120815401:T:C	7.44618e-07	-1.48265	-7.29212e-10
120815652	chr12:120815652:C:T	6.76833e-07	-1.57809	-7.29212e-10
120816556	chr12:120816556:A:G	9.7355e-07	-2.2364e-10	-1.21457
120817071	chr12:120817071:C:G	8.41572e-07	-2.2364e-10	-1.36025
120817531	chr12:120817531:T:C	1.14154e-06	0.303131	-1.35852
120817767	chr12:120817767:G:A	6.42516e-07	-1.63013	-7.29212e-10
120817804	chr12:120817804:C:T	2.16611e-07	-1.34747	-1.36994
120818122	chr12:120818122:T:C	8.27065e-07	-2.2364e-10	-1.37763
120818338	chr12:120818338:TATTC:T	1.15314e-06	0.318951	-1.36423
120818717	chr12:120818717:T:C	1.07012e-06	0.249698	-1.36969
120818823	chr12:120818823:TATTA:T	6.96153e-07	-0.175618	-1.37433
120819026	chr12:120819026:T:C	2.13078e-07	-1.34844	-1.38542
120819264	chr12:120819264:T:TC	1.71722e-07	-1.54583	-1.40381
120819287	chr12:120819287:T:C	1.23289e-06	-0.978401	-7.29212e-10
120820148	chr12:120820148:T:C	9.71775e-07	-2.2364e-10	-1.21639
120820200	chr12:120820200:T:A	9.03536e-07	-2.2364e-10	-1.2892
120820562	chr12:120820562:C:T	8.20018e-07	-2.2364e-10	-1.38619
120820583	chr12:120820583:T:C	9.70816e-07	-2.2364e-10	-1.21738
120820832	chr12:120820832:C:T	1.67997e-07	-1.59745	-1.37412
120821248	chr12:120821248:C:T	3.11097e-07	-1.35322	-1.0022
120821335	chr12:120821335:T:C	1.98706e-07	-1.48779	-1.3159
120821336	chr12:120821336:G:A	9.68885e-07	-2.2364e-10	-1.21937
120821339	chr12:120821339:A:C	1.61338e-06	0.448958	-1.15839
120821388	chr12:120821388:C:T	8.10302e-07	-2.2364e-10	-1.39811
120821417	chr12:120821417:G:A	9.10941e-07	-2.2364e-10	-1.28104
120821550	chr12:120821550:A:G	9.10823e-07	-2.2364e-10	-1.28117
120821858	chr12:120821858:T:C	8.68532e-07	-2.2364e-10	-1.32871
120821984	chr12:120821984:TAAAC:T	1.66915e-07	-1.60573	-1.37231
120822181	chr12:120822181:T:C	1.66189e-07	-1.57807	-1.40432
120822520	chr12:120822520:T:C	9.68885e-07	-2.2364e-10	-1.21937
120822543	chr12:120822543:C:T	8.71042e-07	-2.2364e-10	-1.32583
120822916	chr12:120822916:C:T	1.58474e-07	-1.62497	-1.40496
120822998	chr12:120822998:C:G	9.41872e-07	-2.2364e-10	-1.24765
120823271	chr12:120823271:G:A	8.0786e-07	-2.2364e-10	-1.40113
120823298	chr12:120823298:T:C	1.17297e-06	-1.02822	-7.29212e-10
120823359	chr12:120823359:C:T	5.59295e-07	-0.366939	-1.4019
120823393	chr12:120823393:T:C	7.93921e-07	-1.41853	-7.29212e-10
120823491	chr12:120823491:T:C	9.66519e-07	-2.2364e-10	-1.22182
120823502	chr12:120823502:GA:G	1.22923e-06	-2.2364e-10	-0.981374
120823910	chr12:120823910:G:A	1.59773e-06	0.407568	-1.12674
120824055	chr12:120824055:A:G	1.24541e-06	0.389617	-1.35791
120824091	chr12:120824091:C:T	9.99553e-07	0.181077	-1.36929
120824138	chr12:120824138:A:G	1.71072e-07	-1.60948	-1.34395
120824145	chr12:120824145:T:C	9.24977e-07	-2.2364e-10	-1.26575
120824577	chr12:120824577:C:T	2.06834e-07	-1.37762	-1.38599
120824674	chr12:120824674:G:A	9.73562e-07	-2.2364e-10	-1.21456
120824834	chr12:120824834:T:G	9.13422e-07	-2.2364e-10	-1.27832
120824835	chr12:120824835:T:C	9.13049e-07	-2.2364e-10	-1.27873
120825047	chr12:120825047:C:T	8.13499e-07	-2.2364e-10	-1.39417
120825976	chr12:120825976:T:TC	1.29973e-06	0.453216	-1.37882
120825978	chr12:120825978:A:AGTGAGAGAATGAGTGTCT	1.35713e-06	0.492382	-1.37477
120826132	chr12:120826132:AAAAATAC:A	6.87174e-07	-1.56293	-7.29212e-10
120826198	chr12:120826198:AAGG:A	8.24982e-07	-2.2364e-10	-1.38016
120826207	chr12:120826207:C:T	9.91361e-07	0.181531	-1.37797
120826244	chr12:120826244:G:A	9.62752e-07	-2.2364e-10	-1.22572
120826558	chr12:120826558:G:T	9.78545e-07	-2.2364e-10	-1.20945
120826782	chr12:120826782:T:C	9.37997e-07	-2.2364e-10	-1.25177
120827080	chr12:120827080:T:C	1.68549e-07	-1.62916	-1.33913
120827343	chr12:120827343:TA:T	1.28124e-06	-2.2364e-10	-0.939932
120827404	chr12:120827404:TCTTA:T	9.6816e-07	-2.2364e-10	-1.22012
120827839	chr12:120827839:G:C	1.91963e-07	-1.43324	-1.40498
120828054	chr12:120828054:T:C	9.71941e-07	-2.2364e-10	-1.21622
120828080	chr12:120828080:G:A	9.68885e-07	-2.2364e-10	-1.21937
120828305	chr12:120828305:T:C	8.08504e-07	-2.2364e-10	-1.40033
120828622	chr12:120828622:A:G	6.8568e-07	-1.56511	-7.29212e-10
120828650	chr12:120828650:T:C	1.27639e-06	0.339302	-1.28303
120828719	chr12:120828719:C:T	6.87673e-07	-1.5622	-7.29212e-10
120828818	chr12:120828818:G:A	1.15912e-06	0.329	-1.36911
120830033	chr12:120830033:G:A	9.24976e-07	-2.2364e-10	-1.26575
120830230	chr12:120830230:A:C	6.11219e-07	-0.350859	-1.3292
120831124	chr12:120831124:A:G	1.7296e-07	-1.59883	-1.34363
120831263	chr12:120831263:C:T	9.71775e-07	-2.2364e-10	-1.21639
120831327	chr12:120831327:T:C	1.71629e-07	-1.58997	-1.36021
120831506	chr12:120831506:C:T	2.62977e-06	-2.2364e-10	-0.220867
120831563	chr12:120831563:C:T	6.71649e-07	-1.58578	-7.29212e-10
120831597	chr12:120831597:A:G	1.02507e-06	-2.2364e-10	-1.16301
120831811	chr12:120831811:T:C	1.6819e-07	-1.6022	-1.36823
120832001	chr12:120832001:A:G	1.70037e-06	-0.656916	-7.29212e-10
120832287	chr12:120832287:G:A	9.16151e-07	-2.2364e-10	-1.27534
120832573	chr12:120832573:T:C	1.23763e-06	0.293556	-1.26812
120832598	chr12:120832598:G:A	1.06974e-06	0.196509	-1.31686
120832636	chr12:120832636:G:A	1.97363e-07	-1.47877	-1.3317
120832930	chr12:120832930:G:C	1.71734e-07	-1.59428	-1.35529
120833420	chr12:120833420:C:T	2.15258e-07	-1.33163	-1.39205
120833702	chr12:120833702:G:A	1.06971e-06	-2.2364e-10	-1.12038
120833722	chr12:120833722:C:CA	1.0408e-06	0.170695	-1.31847
120833903	chr12:120833903:A:G	6.53072e-07	-1.61383	-7.29212e-10
120833931	chr12:120833931:T:C	8.38576e-07	0.0405291	-1.40434
120833994	chr12:120833994:C:T	9.68885e-07	-2.2364e-10	-1.21937
120834410	chr12:120834410:T:C	8.05898e-07	-2.2364e-10	-1.40356
120834800	chr12:120834800:T:C	1.00841e-06	-2.2364e-10	-1.17939
120834986	chr12:120834986:A:G	6.91694e-07	-1.55637	-7.29212e-10
120835378	chr12:120835378:G:A	8.04823e-07	-2.2364e-10	-1.4049
120835444	chr12:120835444:T:C	1.98889e-06	0.900692	-1.40088
120835571	chr12:120835571:C:T	1.93389e-07	-1.42655	-1.40427
120835636	chr12:120835636:A:G	6.72063e-07	-1.58517	-7.29212e-10
120835929	chr12:120835929:C:T	6.84172e-07	-1.56731	-7.29212e-10
120836259	chr12:120836259:C:T	1.15618e-06	0.291159	-1.3338
120836375	chr12:120836375:A:C	1.13869e-06	0.266266	-1.32415
120836386	chr12:120836386:A:C	1.82822e-07	-1.48383	-1.40318
120836562	chr12:120836562:CT:C	2.03274e-06	0.899313	-1.37769
120837529	chr12:120837529:T:G	9.51618e-07	-2.2364e-10	-1.23735
120837546	chr12:120837546:T:C	1.70374e-07	-1.57381	-1.38371
120837823	chr12:120837823:C:T	1.97587e-06	0.896977	-1.40373
120837839	chr12:120837839:T:C	1.70945e-07	-1.55542	-1.39876
120837906	chr12:120837906:C:T	9.96262e-07	-2.2364e-10	-1.19151
120838935	chr12:120838935:T:G	9.65537e-07	-2.2364e-10	-1.22283
120838974	chr12:120838974:G:A	9.68762e-07	-2.2364e-10	-1.2195
120839241	chr12:120839241:A:G	1.23718e-06	0.357221	-1.33215
120839505	chr12:120839505:T:C	6.453e-07	-1.6258	-7.29212e-10
120839575	chr12:120839575:T:C	6.42763e-07	-1.62974	-7.29212e-10
120839960	chr12:120839960:G:A	9.50727e-07	-2.2364e-10	-1.23829
120840052	chr12:120840052:G:A	9.53143e-07	-2.2364e-10	-1.23575
120840071	chr12:120840071:G:T	1.51791e-06	0.634544	-1.40497
120840463	chr12:120840463:G:A	1.36761e-06	0.461023	-1.33572
120840569	chr12:120840569:C:G	9.76047e-07	-2.2364e-10	-1.21201
120840661	chr12:120840661:A:C	8.06005e-07	-2.2364e-10	-1.40343
120840738	chr12:120840738:A:G	1.76181e-06	0.777633	-1.39906
120840771	chr12:120840771:G:A	1.47475e-06	0.58257	-1.38185
120841193	chr12:120841193:T:C	2.20579e-06	-2.2364e-10	-0.396679
120841280	chr12:120841280:G:A	1.68261e-06	0.733383	-1.4008
120841423	chr12:120841423:AAT:A	8.09146e-07	-2.2364e-10	-1.39954
120842109	chr12:120842109:T:C	1.70985e-07	-1.57556	-1.37838
120842612	chr12:120842612:ACTCACT:A	9.69758e-07	-2.2364e-10	-1.21847
120842657	chr12:120842657:T:C	1.58061e-07	-1.62756	-1.40498
120842719	chr12:120842719:A:G	1.62659e-06	0.686577	-1.38786
120842758	chr12:120842758:C:T	1.16013e-06	-2.2364e-10	-1.03923
120843036	chr12:120843036:A:G	1.67913e-07	-1.59788	-1.3742
120843524	chr12:120843524:C:T	8.36492e-07	-2.2364e-10	-1.3663
120843945	chr12:120843945:G:A	1.33396e-06	0.381043	-1.28066
120844261	chr12:120844261:A:G	1.78426e-07	-1.63013	-1.28122
120844776	chr12:120844776:A:T	9.49337e-07	-2.2364e-10	-1.23975
120844856	chr12:120844856:C:T	1.60011e-06	0.683108	-1.4008
120844942	chr12:120844942:A:G	3.50878e-06	-2.2364e-10	0.0675048
120845198	chr12:120845198:A:G	1.21286e-06	-2.2364e-10	-0.994781
120845248	chr12:120845248:GCATT:G	6.79459e-07	-1.57422	-7.29212e-10
120845453	chr12:120845453:G:A	8.18489e-07	-2.2364e-10	-1.38806
120845490	chr12:120845490:G:T	1.71933e-07	-1.62734	-1.32107
120845498	chr12:120845498:G:A	1.01665e-06	-2.2364e-10	-1.17125
120845597	chr12:120845597:G:A	1.66544e-06	-2.2364e-10	-0.677671
120846537	chr12:120846537:A:G	8.63556e-07	-2.2364e-10	-1.33446
120847257	chr12:120847257:GA:G	8.85244e-07	-2.2364e-10	-1.30966
120847621	chr12:120847621:A:G	1.67802e-06	0.734472	-1.40462
120848163	chr12:120848163:T:G	6.78546e-07	-1.57557	-7.29212e-10
120848237	chr12:120848237:T:C	8.49467e-07	-2.2364e-10	-1.35091
120848333	chr12:120848333:G:A	1.71138e-07	-1.57435	-1.3787
120848388	chr12:120848388:T:C	1.64738e-07	-1.61959	-1.37157
120848881	chr12:120848881:T:C	9.68762e-07	-2.2364e-10	-1.2195
120848960	chr12:120848960:T:C	8.06493e-07	-2.2364e-10	-1.40282
120849168	chr12:120849168:AC:A	6.78356e-07	-1.57585	-7.29212e-10
120849939	chr12:120849939:T:C	8.04989e-07	-2.2364e-10	-1.40469
120850130	chr12:120850130:T:C	1.68709e-07	-1.5754	-1.39194
120850612	chr12:120850612:T:C	9.73502e-07	-2.2364e-10	-1.21462
120850762	chr12:120850762:C:T	9.89985e-07	-2.2364e-10	-1.19783
120850810	chr12:120850810:C:T	9.30013e-07	-2.2364e-10	-1.26032
120851120	chr12:120851120:G:A	1.75664e-06	0.780031	-1.40439
120851140	chr12:120851140:T:C	9.68494e-07	-2.2364e-10	-1.21978
120851339	chr12:120851339:A:T	9.90352e-07	-2.2364e-10	-1.19746
120851352	chr12:120851352:T:C	1.05896e-06	0.173573	-1.30405
120851665	chr12:120851665:G:A	7.47548e-07	-1.47872	-7.29212e-10
120851883	chr12:120851883:C:T	1.10229e-06	0.259919	-1.35029
120851886	chr12:120851886:G:A	9.33042e-07	-2.2364e-10	-1.25707
120851912	chr12:120851912:A:G	1.8464e-07	-1.51618	-1.36093
120852105	chr12:120852105:C:CAT	9.13581e-07	-2.2364e-10	-1.27815
120852321	chr12:120852321:A:T	1.70658e-06	0.726448	-1.37972
120853018	chr12:120853018:C:T	2.13266e-06	-2.2364e-10	-0.430395
120853043	chr12:120853043:C:T	1.9747e-07	-1.60333	-1.2066
120853144	chr12:120853144:G:A	6.59179e-07	-1.60452	-7.29212e-10
120853524	chr12:120853524:T:C	9.73646e-07	-2.2364e-10	-1.21447
120853704	chr12:120853704:C:A	6.78188e-07	-1.57609	-7.29212e-10
120853771	chr12:120853771:G:C	1.00117e-06	-2.2364e-10	-1.1866
120854053	chr12:120854053:A:G	9.44196e-07	-2.2364e-10	-1.24518
120854372	chr12:120854372:A:G	8.80317e-07	-2.2364e-10	-1.31524
120854893	chr12:120854893:T:C	8.9447e-07	-2.2364e-10	-1.29929
120854901	chr12:120854901:T:C	1.24934e-06	0.375253	-1.3404
120855099	chr12:120855099:G:A	1.27581e-06	-2.2364e-10	-0.94418
120856617	chr12:120856617:G:A	9.523e-07	-2.2364e-10	-1.23664
120856941	chr12:120856941:T:C	1.28811e-06	0.439818	-1.3744
120857107	chr12:120857107:C:T	9.68885e-07	-2.2364e-10	-1.21937
120857270	chr12:120857270:T:C	9.79774e-07	-2.2364e-10	-1.2082
120857301	chr12:120857301:G:A	1.20307e-06	0.312954	-1.31584
120857613	chr12:120857613:G:T	1.14595e-06	-2.2364e-10	-1.05152
120857649	chr12:120857649:T:C	6.81292e-07	-1.57153	-7.29212e-10
120858019	chr12:120858019:AG:A	1.38948e-06	0.498625	-1.35746
120858244	chr12:120858244:G:A	8.52162e-07	-2.2364e-10	-1.34774
120858439	chr12:120858439:A:T	6.76246e-07	-1.57896	-7.29212e-10
120858684	chr12:120858684:G:A	8.16595e-07	-2.2364e-10	-1.39037
120858805	chr12:120858805:C:T	2.68943e-07	-1.5589	-0.942122
120858993	chr12:120858993:T:C	9.26669e-07	-2.2364e-10	-1.26392
120859302	chr12:120859302:T:A	1.83129e-07	-1.54643	-1.3389
120859684	chr12:120859684:A:G	1.90805e-06	0.860928	-1.40261
120859715	chr12:120859715:G:A	8.75841e-07	-2.2364e-10	-1.32033
120859836	chr12:120859836:G:A	9.44698e-07	-2.2364e-10	-1.24465
120859868	chr12:120859868:G:A	9.67014e-07	-2.2364e-10	-1.22131
120860012	chr12:120860012:G:A	1.6067e-07	-1.62866	-1.38751
120860056	chr12:120860056:C:T	1.6568e-07	-1.58279	-1.40267
120860361	chr12:120860361:A:G	1.26536e-06	0.331025	-1.28343
120860709	chr12:120860709:G:C	1.23581e-06	0.334808	-1.31085
120860733	chr12:120860733:C:A	9.02189e-07	-2.2364e-10	-1.29069
120860841	chr12:120860841:C:T	1.12626e-06	0.283932	-1.35279
120861188	chr12:120861188:G:A	1.7697e-07	-1.62856	-1.29098
120861190	chr12:120861190:T:A	1.63725e-06	0.686583	-1.38133
120861215	chr12:120861215:C:T	1.73253e-07	-1.61919	-1.32158
120861611	chr12:120861611:C:T	6.53246e-07	-1.61356	-7.29212e-10
120862410	chr12:120862410:A:G	9.69542e-07	-2.2364e-10	-1.21869
120862841	chr12:120862841:C:G	2.46056e-06	-2.2364e-10	-0.287375
120863929	chr12:120863929:T:C	1.14642e-06	0.295387	-1.34651
120864143	chr12:120864143:C:T	1.70708e-07	-1.63015	-1.32541
120865018	chr12:120865018:G:C	1.32379e-06	-2.2364e-10	-0.907266
120865706	chr12:120865706:C:T	6.92534e-07	-1.55516	-7.29212e-10
120865736	chr12:120865736:T:C	1.41407e-06	0.562412	-1.4037
120865823	chr12:120865823:T:C	1.12603e-06	0.285519	-1.35458
120865894	chr12:120865894:G:A	8.09047e-07	-2.2364e-10	-1.39966
120865910	chr12:120865910:C:T	1.73655e-07	-1.58124	-1.35721
120865940	chr12:120865940:A:G	1.76839e-07	-1.60945	-1.31083
120866017	chr12:120866017:G:A	2.62474e-07	-1.49067	-1.03469
120866168	chr12:120866168:ATAAAG:A	2.32779e-06	0.936631	-1.27947
120866565	chr12:120866565:C:T	3.01813e-07	-1.32265	-1.06306
120868123	chr12:120868123:G:T	9.51618e-07	-2.2364e-10	-1.23735
120868254	chr12:120868254:A:G	6.58493e-07	-1.60556	-7.29212e-10
120868361	chr12:120868361:C:T	1.11377e-06	-2.2364e-10	-1.08001
120868375	chr12:120868375:C:T	4.21361e-06	0.250557	-7.29212e-10
120869143	chr12:120869143:T:C	1.71642e-07	-1.63022	-1.31989
120869271	chr12:120869271:C:A	8.2884e-07	-2.2364e-10	-1.37549
120869589	chr12:120869589:T:C	3.72164e-06	-2.2364e-10	0.126401
120869753	chr12:120869753:A:G	9.51618e-07	-2.2364e-10	-1.23735
120870301	chr12:120870301:T:C	6.81344e-07	-1.57145	-7.29212e-10
120870302	chr12:120870302:G:A	6.84933e-07	-1.5662	-7.29212e-10
120870304	chr12:120870304:T:G	6.83324e-07	-1.56855	-7.29212e-10
120870385	chr12:120870385:C:T	2.81797e-06	-2.2364e-10	-0.151746
120870578	chr12:120870578:C:T	1.35665e-06	0.515133	-1.39788
120870688	chr12:120870688:A:C	8.05291e-07	-2.2364e-10	-1.40431
120871321	chr12:120871321:C:T	1.67686e-07	-1.58171	-1.39171
120871326	chr12:120871326:T:C	1.186e-06	0.331281	-1.34846
120871639	chr12:120871639:C:G	3.8241e-07	-0.758997	-1.39003
120871675	chr12:120871675:C:T	1.62978e-07	-1.59869	-1.40321
120871758	chr12:120871758:A:G	1.31794e-06	0.380705	-1.2924
120871825	chr12:120871825:A:G	2.09999e-07	-1.50719	-1.24122
120871976	chr12:120871976:A:T	7.70897e-07	-1.44796	-7.29212e-10
120872048	chr12:120872048:A:G	1.74798e-07	-1.6163	-1.31558
120872224	chr12:120872224:A:G	1.93374e-06	0.869386	-1.39769
120872562	chr12:120872562:C:CAGT	2.01817e-06	-2.2364e-10	-0.485574
120873423	chr12:120873423:A:G	1.66544e-06	-2.2364e-10	-0.677671
120873598	chr12:120873598:T:C	1.15728e-06	-2.2364e-10	-1.04169
120873612	chr12:120873612:C:T	2.19464e-06	-2.2364e-10	-0.401747
120874336	chr12:120874336:C:T	9.70335e-07	-2.2364e-10	-1.21788
120874413	chr12:120874413:A:C	1.60029e-06	-0.717581	-7.29212e-10
120874495	chr12:120874495:T:C	8.99138e-07	-2.2364e-10	-1.29408
120874505	chr12:120874505:A:T	9.3252e-07	-2.2364e-10	-1.25763
120874528	chr12:120874528:G:C	1.06297e-06	0.266103	-1.3928
120874964	chr12:120874964:T:C	9.51702e-07	-2.2364e-10	-1.23727
120875190	chr12:120875190:T:C	8.05202e-07	-2.2364e-10	-1.40442
120875265	chr12:120875265:A:T	8.82121e-07	-2.2364e-10	-1.31319
120875732	chr12:120875732:GA:G	1.35587e-06	0.520027	-1.40335
120875783	chr12:120875783:A:G	9.25161e-07	-2.2364e-10	-1.26555
120876253	chr12:120876253:T:C	1.17562e-06	0.320216	-1.34618
120876477	chr12:120876477:C:T	1.20753e-06	0.399131	-1.39832
120877391	chr12:120877391:T:C	2.11767e-07	-1.49159	-1.24844
120877799	chr12:120877799:A:G	9.66504e-07	-2.2364e-10	-1.22183
120877827	chr12:120877827:A:G	1.81404e-07	-1.49014	-1.40465
120878034	chr12:120878034:AATT:A	1.65246e-07	-1.59738	-1.3907
120878307	chr12:120878307:T:C	2.05133e-07	-1.49364	-1.27821
120878871	chr12:120878871:T:C	1.72459e-07	-1.62805	-1.31731
120878958	chr12:120878958:A:G	7.87443e-07	-1.42673	-7.29212e-10
120878975	chr12:120878975:T:C	1.06752e-06	0.256454	-1.37888
120879272	chr12:120879272:G:T	1.20243e-06	0.271044	-1.27446
120880181	chr12:120880181:G:A	2.79441e-06	-0.16014	-7.29212e-10
120880294	chr12:120880294:A:T	1.63286e-07	-1.5962	-1.40381
120880967	chr12:120880967:T:A	6.87958e-07	-1.56179	-7.29212e-10
120881211	chr12:120881211:G:A	1.46502e-06	-2.2364e-10	-0.805891
120881614	chr12:120881614:T:C	1.74337e-07	-1.63038	-1.30415
120881816	chr12:120881816:C:A	1.87038e-07	-1.45936	-1.40485
120882803	chr12:120882803:A:G	1.85179e-06	0.829981	-1.40159
120882811	chr12:120882811:T:G	1.62542e-07	-1.60259	-1.402
120883121	chr12:120883121:G:A	9.16497e-07	-2.2364e-10	-1.27496
120883957	chr12:120883957:C:T	6.79756e-07	-1.57378	-7.29212e-10
120884031	chr12:120884031:G:A	9.41183e-07	-2.2364e-10	-1.24838
120884892	chr12:120884892:T:C	1.65523e-07	-1.58587	-1.40054
120885426	chr12:120885426:C:T	1.36467e-06	0.523652	-1.4005
120885976	chr12:120885976:T:G	8.04876e-07	-2.2364e-10	-1.40483
120886033	chr12:120886033:T:C	1.04769e-06	-2.2364e-10	-1.14118
120886097	chr12:120886097:C:A	6.71875e-07	-1.58545	-7.29212e-10
120886182	chr12:120886182:T:C	1.38721e-06	0.53947	-1.39994
120886282	chr12:120886282:C:T	6.73977e-07	-1.58232	-7.29212e-10
120886312	chr12:120886312:T:A	1.10581e-06	0.271624	-1.35881
120886534	chr12:120886534:C:T	8.98878e-07	-2.2364e-10	-1.29437
120886867	chr12:120886867:A:AGC	6.74367e-07	-1.58174	-7.29212e-10
120886924	chr12:120886924:A:G	1.08877e-06	0.252281	-1.355
120887164	chr12:120887164:G:A	9.07959e-07	-2.2364e-10	-1.28432
120887228	chr12:120887228:G:A	1.46228e-06	0.587025	-1.39479
120887237	chr12:120887237:G:A	2.46102e-06	-2.2364e-10	-0.287189
120887518	chr12:120887518:C:T	1.91537e-06	0.867067	-1.40492
120887743	chr12:120887743:A:G	9.02189e-07	-2.2364e-10	-1.29069
120888092	chr12:120888092:T:C	1.74767e-06	0.765897	-1.39538
120888247	chr12:120888247:C:T	1.64423e-07	-1.6032	-1.38987
120888605	chr12:120888605:C:T	8.04784e-07	-2.2364e-10	-1.40494
120888902	chr12:120888902:T:C	2.01068e-06	0.914344	-1.40363
120889190	chr12:120889190:T:C	1.73741e-07	-1.62978	-1.30817
120889377	chr12:120889377:A:C	1.63385e-07	-1.59655	-1.40286
120889458	chr12:120889458:T:C	1.65454e-07	-1.59951	-1.38732
120889800	chr12:120889800:TG:T	1.11438e-06	0.244179	-1.32365
120889820	chr12:120889820:C:A	1.6486e-07	-1.60097	-1.38945
120889939	chr12:120889939:C:T	1.99008e-06	0.903317	-1.40291
120889985	chr12:120889985:C:T	8.44404e-07	-2.2364e-10	-1.35689
120890279	chr12:120890279:T:G	1.12114e-06	0.283165	-1.35659
120890311	chr12:120890311:A:G	9.49611e-07	-2.2364e-10	-1.23947
120890479	chr12:120890479:C:T	1.64054e-07	-1.6104	-1.38493
120890553	chr12:120890553:T:C	1.66115e-07	-1.59476	-1.38808
120890576	chr12:120890576:C:T	1.25979e-06	-2.2364e-10	-0.956817
120890804	chr12:120890804:C:T	9.71775e-07	-2.2364e-10	-1.21639
120890959	chr12:120890959:G:A	1.65403e-07	-1.60047	-1.38666
120891331	chr12:120891331:T:C	9.71271e-07	-2.2364e-10	-1.21691
120891336	chr12:120891336:G:T	2.94027e-06	-2.2364e-10	-0.109263
120891703	chr12:120891703:A:C	8.18103e-07	-2.2364e-10	-1.38853
120891753	chr12:120891753:A:G	9.48691e-07	-2.2364e-10	-1.24044
120891957	chr12:120891957:T:C	2.08387e-07	-1.4491	-1.30702
120892164	chr12:120892164:T:C	1.08435e-06	0.256179	-1.36296
120892228	chr12:120892228:T:C	1.71725e-07	-1.63038	-1.31924
120892283	chr12:120892283:G:A	1.65718e-07	-1.58811	-1.39713
120892569	chr12:120892569:T:C	1.69907e-06	0.739004	-1.39668
120892688	chr12:120892688:A:T	1.74863e-07	-1.6127	-1.31882
120892751	chr12:120892751:G:A	3.41196e-06	-2.2364e-10	0.0395228
120893028	chr12:120893028:T:C	6.77961e-07	-1.57643	-7.29212e-10
120893225	chr12:120893225:C:T	1.70527e-06	0.74808	-1.40212
120893482	chr12:120893482:G:A	2.01854e-06	0.916255	-1.40164
120893602	chr12:120893602:C:G	6.67366e-07	-1.59218	-7.29212e-10
120893608	chr12:120893608:A:T	8.33136e-07	-2.2364e-10	-1.37032
120894023	chr12:120894023:A:G	9.37e-07	-2.2364e-10	-1.25283
120894185	chr12:120894185:G:A	1.04927e-06	-2.2364e-10	-1.13967
120894454	chr12:120894454:T:A	9.71613e-07	-2.2364e-10	-1.21656
120894645	chr12:120894645:A:C	1.01033e-06	-2.2364e-10	-1.17748
120894658	chr12:120894658:A:G	7.77665e-07	-1.43922	-7.29212e-10
120894769	chr12:120894769:A:C	1.64589e-07	-1.5962	-1.39587
120894790	chr12:120894790:A:G	1.4506e-06	-0.815788	-7.29212e-10
120894821	chr12:120894821:C:G	1.62812e-07	-1.60526	-1.39767
120894852	chr12:120894852:C:A	9.73646e-07	-2.2364e-10	-1.21447
120894922	chr12:120894922:G:A	2.19464e-06	-2.2364e-10	-0.401747
120894990	chr12:120894990:C:T	9.74113e-07	-2.2364e-10	-1.21399
120895036	chr12:120895036:G:C	1.46464e-06	-0.806154	-7.29212e-10
120895070	chr12:120895070:A:G	1.5397e-06	0.635484	-1.39166
120895150	chr12:120895150:G:A	1.57525e-06	0.496449	-1.22979
120895291	chr12:120895291:T:C	9.60365e-07	-2.2364e-10	-1.2282
120896079	chr12:120896079:T:C	1.71431e-07	-1.62991	-1.32143
120896261	chr12:120896261:G:A	1.93007e-07	-1.52186	-1.31093
120896330	chr12:120896330:C:A	6.60812e-07	-1.60205	-7.29212e-10
120896662	chr12:120896662:C:G	2.83344e-06	-2.2364e-10	-0.14627
120896893	chr12:120896893:T:C	6.88148e-07	-1.56151	-7.29212e-10
120897160	chr12:120897160:G:A	2.37103e-06	-2.2364e-10	-0.32444
120897452	chr12:120897452:G:A	1.61964e-07	-1.61395	-1.39419
120897639	chr12:120897639:C:T	7.09004e-07	-1.53166	-7.29212e-10
120897655	chr12:120897655:G:A	8.14297e-07	-2.2364e-10	-1.39319
120897745	chr12:120897745:C:T	1.6455e-07	-1.60339	-1.38891
120897849	chr12:120897849:C:T	1.04048e-06	-2.2364e-10	-1.14808
120898413	chr12:120898413:G:T	9.61311e-07	-2.2364e-10	-1.22722
120898460	chr12:120898460:G:A	1.66539e-07	-1.59502	-1.38527
120898903	chr12:120898903:C:G	1.09595e-06	-2.2364e-10	-1.09614
120899376	chr12:120899376:T:C	1.30601e-06	0.437445	-1.35823
120899401	chr12:120899401:T:C	9.4495e-07	-2.2364e-10	-1.24439
120899974	chr12:120899974:T:C	1.70022e-07	-1.63019	-1.3294
120900065	chr12:120900065:C:G	9.50183e-07	-2.2364e-10	-1.23886
120900416	chr12:120900416:A:G	9.24209e-07	-1.26658	-7.29212e-10
120900428	chr12:120900428:G:T	1.66064e-07	-1.59599	-1.38716
120900537	chr12:120900537:A:G	2.21742e-07	-1.52289	-1.17111
120900620	chr12:120900620:T:G	6.7167e-07	-1.58575	-7.29212e-10
120901031	chr12:120901031:T:C	2.80453e-06	-2.2364e-10	-0.156528
120901143	chr12:120901143:C:T	2.22069e-07	-1.51985	-1.17268
120901203	chr12:120901203:G:A	2.88976e-07	-1.55693	-0.872243
120901497	chr12:120901497:A:G	6.97096e-07	-1.54859	-7.29212e-10
120901895	chr12:120901895:T:A	7.08062e-07	-1.53299	-7.29212e-10
120902172	chr12:120902172:T:G	1.67403e-07	-1.60796	-1.36715
120902244	chr12:120902244:CCTT:C	9.23248e-07	-0.866464	-0.401156
120902265	chr12:120902265:T:C	1.39123e-06	0.519244	-1.37682
120902404	chr12:120902404:C:T	9.75628e-07	-2.2364e-10	-1.21244
120902443	chr12:120902443:T:C	1.19153e-06	0.297428	-1.30995
120902560	chr12:120902560:T:C	1.4222e-06	0.541727	-1.37728
120902625	chr12:120902625:A:G	7.14549e-07	-1.52387	-7.29212e-10
120902942	chr12:120902942:T:C	9.54389e-07	-2.2364e-10	-1.23445
120902946	chr12:120902946:T:A	6.91355e-07	-1.55686	-7.29212e-10
120902996	chr12:120902996:T:C	1.32468e-06	0.469961	-1.37655
120903273	chr12:120903273:A:C	1.92842e-07	-1.5406	-1.29305
120903692	chr12:120903692:C:T	1.85689e-07	-1.46845	-1.403
120904046	chr12:120904046:A:G	9.60163e-07	-2.2364e-10	-1.22842
120904130	chr12:120904130:C:G	9.92303e-07	0.136781	-1.33227
120904152	chr12:120904152:G:A	9.56506e-07	-2.2364e-10	-1.23223
120904343	chr12:120904343:C:T	8.40048e-07	-2.2364e-10	-1.36206
120904931	chr12:120904931:A:G	9.69274e-07	-2.2364e-10	-1.21897
120905050	chr12:120905050:A:G	1.04398e-06	-2.2364e-10	-1.14472
120905147	chr12:120905147:G:A	1.692e-07	-1.60581	-1.35862
120905501	chr12:120905501:C:G	9.27096e-07	-2.2364e-10	-1.26346
120905554	chr12:120905554:C:T	9.74857e-07	-2.2364e-10	-1.21323
120905639	chr12:120905639:C:T	1.68577e-07	-1.5939	-1.37423
120905695	chr12:120905695:AAAAAG:A	8.94474e-07	-2.2364e-10	-1.29928
120905701	chr12:120905701:A:AAAAAG	8.93137e-07	-2.2364e-10	-1.30078
120905756	chr12:120905756:A:C	1.58851e-07	-1.62284	-1.40471
120905801	chr12:120905801:C:T	8.04837e-07	-2.2364e-10	-1.40488
120905870	chr12:120905870:T:C	2.03912e-07	-1.48038	-1.29745
120906090	chr12:120906090:T:A	1.91363e-06	0.83333	-1.37209
120906354	chr12:120906354:G:A	9.52117e-07	-2.2364e-10	-1.23683
120906356	chr12:120906356:G:A	9.50021e-07	-2.2364e-10	-1.23903
120906376	chr12:120906376:G:A	6.80501e-07	-1.57269	-7.29212e-10
120906700	chr12:120906700:G:A	6.88294e-07	-1.5613	-7.29212e-10
120906712	chr12:120906712:T:C	5.74136e-06	0.559934	-7.29212e-10
120906771	chr12:120906771:A:T	1.04939e-06	0.203922	-1.34347
120906931	chr12:120906931:C:T	9.70228e-07	-2.2364e-10	-1.21799
120907119	chr12:120907119:C:A	1.66157e-07	-1.60197	-1.38062
120907829	chr12:120907829:G:A	9.36334e-07	-2.2364e-10	-1.25355
120908625	chr12:120908625:C:T	1.28167e-06	0.464146	-1.40375
120908770	chr12:120908770:C:T	1.03942e-06	-2.2364e-10	-1.1491
120909345	chr12:120909345:G:C	8.63649e-07	-1.33435	-7.29212e-10
120909473	chr12:120909473:G:A	2.74683e-06	-2.2364e-10	-0.177316
120909856	chr12:120909856:C:T	2.74683e-06	-2.2364e-10	-0.177316
120909871	chr12:120909871:T:C	6.82765e-07	-1.56937	-7.29212e-10
120909910	chr12:120909910:G:A	1.54569e-06	0.486792	-1.23908
120910184	chr12:120910184:T:C	8.34033e-07	-2.2364e-10	-1.36925
120910498	chr12:120910498:A:G	7.8384e-07	-1.43131	-7.29212e-10
120910821	chr12:120910821:T:C	8.31269e-07	-2.2364e-10	-1.37257
120910846	chr12:120910846:T:C	1.4987e-06	0.621806	-1.40497
120911466	chr12:120911466:G:A	1.58956e-07	-1.62504	-1.40185
120911624	chr12:120911624:C:A	2.09038e-07	-1.41689	-1.33611
120911714	chr12:120911714:T:G	8.74882e-07	-2.2364e-10	-1.32143
120911755	chr12:120911755:C:T	8.63526e-07	-2.2364e-10	-1.33449
120911819	chr12:120911819:C:T	1.00428e-06	-2.2364e-10	-1.1835
120911883	chr12:120911883:A:C	1.59903e-07	-1.61614	-1.40481
120911887	chr12:120911887:A:C	1.50962e-06	-2.2364e-10	-0.775902
120912603	chr12:120912603:G:T	8.80517e-07	-2.2364e-10	-1.31501
120912976	chr12:120912976:C:A	6.76133e-07	-1.57913	-7.29212e-10
120913119	chr12:120913119:T:C	3.38974e-07	-0.869436	-1.40016
120913162	chr12:120913162:G:A	6.76805e-07	-1.57813	-7.29212e-10
120913292	chr12:120913292:T:G	8.40401e-07	-2.2364e-10	-1.36164
120913401	chr12:120913401:AT:A	8.05718e-07	-2.2364e-10	-1.40378
120913631	chr12:120913631:C:T	9.24823e-07	-2.2364e-10	-1.26592
120913926	chr12:120913926:T:A	1.38591e-06	0.541309	-1.40271
120914131	chr12:120914131:C:T	2.48474e-06	1.12292	-1.40052
120914211	chr12:120914211:G:A	2.17021e-06	-2.2364e-10	-0.412937
120914403	chr12:120914403:G:A	1.28755e-06	0.462578	-1.3976
120914508	chr12:120914508:C:T	9.17127e-07	-2.2364e-10	-1.27427
120914773	chr12:120914773:C:T	9.80611e-07	-2.2364e-10	-1.20734
120914842	chr12:120914842:C:A	9.11959e-07	-2.2364e-10	-1.27992
120915017	chr12:120915017:C:T	1.08333e-06	-2.2364e-10	-1.10772
120915171	chr12:120915171:A:G	3.36443e-06	1.42391	-1.39842
120915285	chr12:120915285:T:G	3.80661e-06	1.44935	-1.30038
120915772	chr12:120915772:C:T	6.81709e-07	-1.57092	-7.29212e-10
120915902	chr12:120915902:G:C	1.10121e-06	-2.2364e-10	-1.09136
120916103	chr12:120916103:A:G	1.95114e-07	-1.5031	-1.31884
120916672	chr12:120916672:G:A	8.30166e-07	-2.2364e-10	-1.37389
120916686	chr12:120916686:T:C	1.21104e-06	0.352374	-1.34866
120916807	chr12:120916807:C:T	1.39861e-06	-2.2364e-10	-0.852286
120917153	chr12:120917153:C:T	1.47561e-06	0.463759	-1.26245
120917512	chr12:120917512:C:T	1.15504e-06	-2.2364e-10	-1.04363
120917682	chr12:120917682:C:T	6.89774e-07	-1.55915	-7.29212e-10
120918048	chr12:120918048:T:C	6.72812e-07	-1.58405	-7.29212e-10
120918263	chr12:120918263:A:G	1.09197e-06	-2.2364e-10	-1.09978
120918385	chr12:120918385:A:G	1.05409e-06	-2.2364e-10	-1.13508
120918405	chr12:120918405:T:C	1.11431e-06	-2.2364e-10	-1.07953
120919891	chr12:120919891:G:A	1.35674e-06	0.508483	-1.39116
120920092	chr12:120920092:T:C	5.60171e-06	0.535309	-7.29212e-10
120920405	chr12:120920405:C:G	2.47015e-06	1.11207	-1.39555
120920883	chr12:120920883:G:A	9.6254e-07	-2.2364e-10	-1.22594
120921586	chr12:120921586:A:G	8.87947e-07	-2.2364e-10	-1.30661
120921651	chr12:120921651:A:C	6.83167e-07	-1.56878	-7.29212e-10
120921783	chr12:120921783:G:A	3.27183e-06	1.39039	-1.3928
120921824	chr12:120921824:C:A	8.78352e-07	-2.2364e-10	-1.31747
120922095	chr12:120922095:G:A	1.33654e-06	-2.2364e-10	-0.897678
120922992	chr12:120922992:T:C	8.86488e-07	-1.30825	-7.29212e-10
120923029	chr12:120923029:C:T	8.75016e-07	-2.2364e-10	-1.32128
120923156	chr12:120923156:G:A	2.06568e-06	0.941043	-1.40335
120923586	chr12:120923586:T:C	1.42731e-06	0.534734	-1.36671
120923968	chr12:120923968:A:T	1.91271e-07	-1.62767	-1.21416
120924129	chr12:120924129:G:C	1.77103e-07	-1.6014	-1.31739
120924475	chr12:120924475:C:T	8.65561e-07	-2.2364e-10	-1.33214
120924477	chr12:120924477:A:C	1.39377e-06	0.542066	-1.39782
120924521	chr12:120924521:T:C	1.30038e-06	0.470099	-1.39521
120924605	chr12:120924605:G:A	2.52341e-07	-1.16009	-1.40465
120924737	chr12:120924737:A:G	1.34711e-06	0.512036	-1.40184
120924906	chr12:120924906:G:A	7.65778e-07	-1.45463	-7.29212e-10
120925695	chr12:120925695:A:G	2.18667e-07	-1.32388	-1.38408
120925786	chr12:120925786:G:T	2.00463e-07	-1.62913	-1.16576
120925795	chr12:120925795:T:C	1.36472e-06	0.518329	-1.39514
120925921	chr12:120925921:T:C	1.35269e-06	0.271901	-1.15757
120926020	chr12:120926020:T:C	1.22862e-06	0.420905	-1.40278
120926032	chr12:120926032:C:T	3.15013e-06	1.34347	-1.38379
120926033	chr12:120926033:T:C	1.40342e-06	0.502576	-1.35143
120926222	chr12:120926222:T:C	7.59373e-06	1.56866	-0.729095
120926334	chr12:120926334:C:T	2.24592e-06	-2.2364e-10	-0.378649
120926389	chr12:120926389:C:G	1.57504e-06	-2.2364e-10	-0.733485
120926449	chr12:120926449:T:C	6.82382e-07	-1.56993	-7.29212e-10
120926520	chr12:120926520:C:T	6.70147e-07	-1.58802	-7.29212e-10
120926579	chr12:120926579:C:T	1.67143e-06	-2.2364e-10	-0.674084
120926819	chr12:120926819:ACT:A	4.01339e-07	-1.11659	-0.984125
120927550	chr12:120927550:TATATA:T	8.55482e-07	-1.34385	-7.29212e-10
120929209	chr12:120929209:T:C	6.79867e-07	-1.57362	-7.29212e-10
120930333	chr12:120930333:A:AC	1.2181e-06	-2.2364e-10	-0.990468
120930454	chr12:120930454:C:T	7.78252e-07	-1.43847	-7.29212e-10
120930665	chr12:120930665:C:T	2.34054e-07	-1.41973	-1.22024
120930715	chr12:120930715:A:T	6.24409e-06	0.643872	-7.29212e-10
120930758	chr12:120930758:C:G	1.26646e-06	-2.2364e-10	-0.95154
120930793	chr12:120930793:G:A	8.10478e-07	-2.2364e-10	-1.39789
120930821	chr12:120930821:T:C	8.11536e-07	-2.2364e-10	-1.39659
120931025	chr12:120931025:G:A	2.69348e-07	-1.1892	-1.31032
120932157	chr12:120932157:T:G	5.22306e-07	-1.57347	-0.263796
120932298	chr12:120932298:T:C	8.65947e-07	-2.2364e-10	-1.33169
120932489	chr12:120932489:A:G	8.29826e-07	-2.2364e-10	-1.3743
120932508	chr12:120932508:T:C	6.65147e-07	-1.59551	-7.29212e-10
120932528	chr12:120932528:G:A	6.86828e-07	-1.56343	-7.29212e-10
120932623	chr12:120932623:C:T	1.30979e-06	-2.2364e-10	-0.917899
120932719	chr12:120932719:A:G	6.72159e-07	-1.58502	-7.29212e-10
120933286	chr12:120933286:C:A	8.55021e-07	-2.2364e-10	-1.34439
120933347	chr12:120933347:A:G	1.27303e-06	-2.2364e-10	-0.946365
120933430	chr12:120933430:C:T	4.73156e-07	-1.28996	-0.646129
120933590	chr12:120933590:C:T	9.73367e-07	-2.2364e-10	-1.21476
120933928	chr12:120933928:G:A	6.8555e-07	-1.5653	-7.29212e-10
120934202	chr12:120934202:T:C	6.7889e-07	-1.57506	-7.29212e-10
120934310	chr12:120934310:A:AGT	6.88198e-07	-1.56144	-7.29212e-10
120934706	chr12:120934706:A:G	2.79128e-07	-1.41179	-1.05206
120934960	chr12:120934960:A:G	1.14949e-06	0.245691	-1.29414
120935886	chr12:120935886:C:T	4.15765e-06	1.51497	-1.27778
120935945	chr12:120935945:T:C	1.74314e-07	-1.61275	-1.32192
120936061	chr12:120936061:C:T	8.14214e-07	-2.2364e-10	-1.39329
120936461	chr12:120936461:C:T	3.24692e-06	1.38898	-1.39904
120936924	chr12:120936924:A:G	4.47315e-06	1.71086	-1.40053
120937009	chr12:120937009:A:T	1.24411e-06	-2.2364e-10	-0.969343
120937534	chr12:120937534:T:C	7.64561e-07	-1.45622	-7.29212e-10
120937755	chr12:120937755:A:T	6.3421e-07	-1.60968	-0.0334611
120937780	chr12:120937780:C:T	6.42407e-07	-1.6303	-7.29212e-10
120937781	chr12:120937781:A:C	1.73249e-07	-1.62389	-1.3169
120937874	chr12:120937874:C:T	4.05593e-07	-1.62741	-0.462757
120938613	chr12:120938613:C:T	1.62839e-07	-1.60172	-1.40104
120938847	chr12:120938847:CAGGCATGGTGGTGCATGCCTAT:C	1.60211e-07	-1.62829	-1.39074
120939284	chr12:120939284:T:C	9.7925e-07	-2.2364e-10	-1.20873
120939340	chr12:120939340:G:T	8.06971e-07	-2.2364e-10	-1.40223
120939526	chr12:120939526:A:G	2.20239e-07	-1.29725	-1.40355
120939764	chr12:120939764:G:T	7.4674e-07	-1.4798	-7.29212e-10
120940042	chr12:120940042:CTG:C	4.83544e-06	1.68786	-1.29965
120940332	chr12:120940332:A:G	3.87811e-07	-1.62628	-0.508721
120940429	chr12:120940429:C:T	1.90065e-06	-2.2364e-10	-0.545567
120940582	chr12:120940582:C:T	8.06576e-07	-2.2364e-10	-1.40272
120940663	chr12:120940663:G:A	6.50041e-07	-1.61848	-7.29212e-10
120940674	chr12:120940674:C:T	2.43193e-07	-1.61504	-0.986623
120940678	chr12:120940678:C:T	9.61398e-07	-2.2364e-10	-1.22713
120940710	chr12:120940710:G:A	3.571e-07	-1.49253	-0.724974
120941074	chr12:120941074:G:A	7.48809e-07	-1.47703	-7.29212e-10
120941460	chr12:120941460:T:C	8.65295e-07	-2.2364e-10	-1.33245
120941667	chr12:120941667:A:G	1.04692e-06	-2.2364e-10	-1.14191
120942076	chr12:120942076:G:A	8.18138e-07	-2.2364e-10	-1.38849
120942136	chr12:120942136:T:G	8.24293e-07	-1.38099	-7.29212e-10
120942503	chr12:120942503:G:A	8.28447e-07	-2.2364e-10	-1.37597
120942654	chr12:120942654:T:C	8.05773e-07	-2.2364e-10	-1.40372
120942738	chr12:120942738:G:A	6.49451e-07	-1.61939	-7.29212e-10
120942741	chr12:120942741:T:C	0.0189435	7.63731	1.02414
120942852	chr12:120942852:T:G	1.66989e-06	-0.675005	-7.29212e-10
120943476	chr12:120943476:G:A	2.09384e-06	-2.2364e-10	-0.448765
120943483	chr12:120943483:C:T	1.42727e-06	-0.017973	-0.814029
120943488	chr12:120943488:C:G	2.21007e-06	0.9774	-1.37214
120943558	chr12:120943558:T:A	1.00717e-06	-2.2364e-10	-1.18062
120943559	chr12:120943559:G:C	1.28128e-06	-2.2364e-10	-0.939907
120943726	chr12:120943726:A:G	5.1075e-06	-2.2364e-10	0.442947
120944324	chr12:120944324:T:C	1.33634e-06	-2.2364e-10	-0.897829
120944777	chr12:120944777:C:T	1.44916e-06	-2.2364e-10	-0.816776
120944866	chr12:120944866:C:T	8.84062e-07	-2.2364e-10	-1.31099
120945258	chr12:120945258:T:A	2.51885e-06	1.14075	-1.40471
120945339	chr12:120945339:C:T	6.49668e-07	-1.61906	-7.29212e-10
120945555	chr12:120945555:T:C	1.42886e-06	-2.2364e-10	-0.830887
120945859	chr12:120945859:C:T	7.1899e-07	-1.51767	-7.29212e-10
120945906	chr12:120945906:C:T	9.86099e-07	-2.2364e-10	-1.20176
120946599	chr12:120946599:C:T	7.94138e-07	-1.41826	-7.29212e-10
120946692	chr12:120946692:T:C	0.121572	9.89347	0.627026
120946863	chr12:120946863:A:C	8.06025e-07	-2.2364e-10	-1.4034
120946950	chr12:120946950:G:C	7.34406e-07	-1.49646	-7.29212e-10
120947029	chr12:120947029:C:T	6.44064e-07	-1.62772	-7.29212e-10
120947416	chr12:120947416:C:A	1.5796e-06	-2.2364e-10	-0.730589
120947621	chr12:120947621:G:T	1.7734e-06	-2.2364e-10	-0.614866
120947676	chr12:120947676:C:T	6.49468e-07	-1.61936	-7.29212e-10
120948460	chr12:120948460:C:T	3.15619e-06	-0.714202	0.675804
120948690	chr12:120948690:G:A	4.57598e-07	-1.62217	-0.347358
120948729	chr12:120948729:A:G	1.54633e-06	0.526726	-1.2786
120949677	chr12:120949677:T:C	4.24079e-06	1.658	-1.40101
120950027	chr12:120950027:C:T	8.05305e-07	-2.2364e-10	-1.4043
120950224	chr12:120950224:C:T	6.49916e-07	-1.61867	-7.29212e-10
120950322	chr12:120950322:G:A	3.55313e-07	-0.916451	-1.30607
120950343	chr12:120950343:G:T	2.57802e-06	-0.24074	-7.29212e-10
120950362	chr12:120950362:C:T	3.68691e-06	1.47639	-1.35936
120950400	chr12:120950400:C:T	8.05415e-07	-2.2364e-10	-1.40416
120950661	chr12:120950661:A:G	1.44467e-06	-2.2364e-10	-0.819885
120950693	chr12:120950693:C:A	8.1159e-07	-2.2364e-10	-1.39652
120950860	chr12:120950860:C:T	1.346e-06	-2.2364e-10	-0.890623
120950938	chr12:120950938:T:C	1.68951e-07	-1.62723	-1.33868
120950968	chr12:120950968:T:G	1.19797e-05	1.20487	0.090576
120951159	chr12:120951159:A:C	0.0671729	9.14057	0.786688
120951268	chr12:120951268:G:A	8.4413e-07	-2.2364e-10	-1.35721
120951697	chr12:120951697:C:T	3.73187e-07	-0.800487	-1.37295
120951713	chr12:120951713:T:C	1.70165e-07	-1.62949	-1.32926
120951770	chr12:120951770:G:A	7.54345e-07	-1.46967	-7.29212e-10
120951870	chr12:120951870:G:A	4.13485e-06	-2.2364e-10	0.231687
120951992	chr12:120951992:A:C	1.69781e-07	-1.62966	-1.33134
120952275	chr12:120952275:A:G	0.0502586	8.96316	0.674011
120952503	chr12:120952503:G:A	8.2699e-07	-2.2364e-10	-1.37772
120952965	chr12:120952965:A:T	1.34242e-06	-2.2364e-10	-0.893291
120953005	chr12:120953005:C:T	6.21496e-06	1.8956	-1.2564
120954237	chr12:120954237:G:A	0.00476632	7.19376	0.0878038
120954292	chr12:120954292:C:T	3.26673e-07	-0.988929	-1.31763
120954538	chr12:120954538:C:T	0.0184825	7.46844	1.16837
120954659	chr12:120954659:C:A	9.92073e-06	0.440268	0.666596
120955083	chr12:120955083:G:A	9.84378e-06	2.25656	-1.15748
120955385	chr12:120955385:C:T	9.50233e-07	-2.2364e-10	-1.23881
120955387	chr12:120955387:G:A	1.23599e-06	-2.2364e-10	-0.975889
120955540	chr12:120955540:C:T	2.14357e-06	-1.09924	0.673945
120955635	chr12:120955635:T:A	7.6333e-07	-1.45783	-7.29212e-10
120955665	chr12:120955665:T:C	1.62168e-07	-1.63008	-1.3768
120956215	chr12:120956215:G:A	2.96415e-06	0.371825	-0.472997
120956320	chr12:120956320:A:G	1.60875e-07	-1.63024	-1.38465
120956386	chr12:120956386:G:T	8.12642e-07	-2.2364e-10	-1.39523
120956461	chr12:120956461:G:A	1.60648e-06	-2.2364e-10	-0.71372
120956624	chr12:120956624:G:T	9.42518e-07	-2.2364e-10	-1.24696
120956638	chr12:120956638:C:T	2.35527e-05	0.808169	1.16331
120956821	chr12:120956821:T:C	7.00115e-07	-1.54427	-7.29212e-10
120957184	chr12:120957184:G:A	8.15885e-07	-2.2364e-10	-1.39124
120957204	chr12:120957204:T:C	8.19302e-07	-2.2364e-10	-1.38707
120957408	chr12:120957408:C:T	1.24918e-06	-2.2364e-10	-0.965277
120957667	chr12:120957667:C:T	9.16893e-06	2.13003	-1.10197
120957915	chr12:120957915:G:A	7.49578e-07	-1.47601	-7.29212e-10
120958605	chr12:120958605:C:A	1.92433e-06	-2.2364e-10	-0.533183
120958805	chr12:120958805:T:C	1.49199e-06	-2.2364e-10	-0.787652
120958843	chr12:120958843:T:C	1.35019e-06	0.226084	-1.1136
120958880	chr12:120958880:C:G	8.06644e-07	-2.2364e-10	-1.40264
120958960	chr12:120958960:G:A	2.44407e-05	-2.2364e-10	2.00849
120959043	chr12:120959043:G:A	1.42953e-06	-2.2364e-10	-0.830414
120959379	chr12:120959379:G:A	1.21352e-06	-2.2364e-10	-0.994234
120959821	chr12:120959821:A:G	2.59261e-05	-2.2364e-10	2.06749
120960072	chr12:120960072:A:G	0.080766	8.78389	1.32766
120960291	chr12:120960291:G:A	3.85568e-07	-0.834178	-1.30662
120960306	chr12:120960306:C:T	8.06673e-07	-2.2364e-10	-1.4026
120960485	chr12:120960485:G:A	1.11712e-06	-1.07701	-7.29212e-10
120960808	chr12:120960808:C:G	1.12788e-06	-2.2364e-10	-1.06743
120960851	chr12:120960851:A:C	0.0743075	8.6303	1.39791
120960854	chr12:120960854:G:T	0.0753957	8.64483	1.39791
120961607	chr12:120961607:A:G	3.51629e-06	1.45622	-1.38657
120961639	chr12:120961639:G:A	1.06491e-06	-2.2364e-10	-1.12487
120961647	chr12:120961647:G:A	7.22122e-07	-1.51332	-7.29212e-10
120961678	chr12:120961678:A:T	1.0283e-06	-2.2364e-10	-1.15985
120962129	chr12:120962129:C:T	7.1823e-07	-1.51873	-7.29212e-10
120962271	chr12:120962271:A:T	1.5143e-05	-2.2364e-10	1.52978
120962402	chr12:120962402:T:C	5.17665e-06	1.52926	-1.07287
120963091	chr12:120963091:T:C	4.26173e-06	1.61667	-1.35476
120963134	chr12:120963134:C:T	1.989e-05	-2.2364e-10	1.80245
120964608	chr12:120964608:A:G	6.82879e-07	-1.5692	-7.29212e-10
120964837	chr12:120964837:G:A	5.02912e-06	1.4763	-1.04882
120964888	chr12:120964888:C:T	4.00146e-06	0.605977	-0.40708
120965129	chr12:120965129:C:T	2.97298e-06	-0.254957	0.156758
120965189	chr12:120965189:T:C	7.08162e-07	-1.53285	-7.29212e-10
120965559	chr12:120965559:C:G	1.14648e-06	-2.2364e-10	-1.05106
120965921	chr12:120965921:G:A	0.0347625	8.14448	1.12405
120966049	chr12:120966049:C:T	1.51949e-06	0.361827	-1.13122
120966253	chr12:120966253:T:A	1.49006e-06	0.478949	-1.26789
120966428	chr12:120966428:C:T	7.01838e-07	-1.54182	-7.29212e-10
120966525	chr12:120966525:C:G	1.90416e-06	-2.2364e-10	-0.54372
120966574	chr12:120966574:A:C	1.13174e-06	-2.2364e-10	-1.064
120966781	chr12:120966781:T:C	6.25015e-05	3.2686	-0.321172
120967120	chr12:120967120:C:T	2.93179e-06	0.425863	-0.538013
120967125	chr12:120967125:T:G	1.90097e-06	-2.2364e-10	-0.545397
120967407	chr12:120967407:T:C	5.61422e-05	3.068	-0.227872
120967476	chr12:120967476:A:G	8.19229e-07	-2.2364e-10	-1.38715
120967485	chr12:120967485:G:A	2.3144e-06	0.884447	-1.23306
120967523	chr12:120967523:GCAGA:G	3.78892e-05	2.72198	-0.275078
120967841	chr12:120967841:G:A	9.86184e-07	0.20066	-1.40233
120968360	chr12:120968360:C:T	9.00559e-07	-2.2364e-10	-1.2925
120968384	chr12:120968384:T:A	1.2094e-06	-2.2364e-10	-0.997635
120968436	chr12:120968436:G:A	1.10168e-06	-2.2364e-10	-1.09093
120968490	chr12:120968490:G:A	3.66484e-05	2.18626	0.227346
120968730	chr12:120968730:C:T	2.65989e-06	0.303658	-0.513136
120968788	chr12:120968788:AG:A	1.94881e-07	-1.59877	-1.22436
120968793	chr12:120968793:A:G	7.04095e-07	-1.53861	-7.29212e-10
120969936	chr12:120969936:A:T	7.49412e-07	-1.47623	-7.29212e-10
120970408	chr12:120970408:G:T	7.31781e-07	-1.50004	-7.29212e-10
120970431	chr12:120970431:G:A	8.7202e-07	-2.2364e-10	-1.32471
120970945	chr12:120970945:G:A	2.84299e-06	-2.2364e-10	-0.142907
120971163	chr12:120971163:C:T	9.68013e-07	-2.2364e-10	-1.22027
120971170	chr12:120971170:G:C	7.30352e-07	-1.50199	-7.29212e-10
120971219	chr12:120971219:C:T	1.13658e-06	-2.2364e-10	-1.05974
120971439	chr12:120971439:G:A	2.12527e-06	0.673739	-1.10761
120971640	chr12:120971640:T:C	3.29637e-06	-2.2364e-10	0.00505906
120972095	chr12:120972095:C:T	1.66011e-06	-2.2364e-10	-0.68088
120972365	chr12:120972365:T:C	3.81405e-07	-0.762956	-1.3887
120972630	chr12:120972630:T:C	7.05481e-07	-1.53664	-7.29212e-10
120973094	chr12:120973094:G:A	1.88285e-06	-2.2364e-10	-0.554976
120973282	chr12:120973282:A:C	8.6819e-07	-2.2364e-10	-1.32911
120973329	chr12:120973329:C:T	3.55902e-06	-2.2364e-10	0.0817217
120973768	chr12:120973768:G:A	7.33704e-07	-1.49741	-7.29212e-10
120974382	chr12:120974382:T:C	2.15486e-07	-1.47975	-1.24287
120974390	chr12:120974390:C:G	2.09002e-06	-2.2364e-10	-0.45059
120974471	chr12:120974471:A:G	1.18293e-06	-2.2364e-10	-1.01976
120974596	chr12:120974596:G:C	8.62587e-07	-2.2364e-10	-1.33558
120975223	chr12:120975223:T:C	9.34138e-07	-2.2364e-10	-1.25589
120975224	chr12:120975224:G:A	0.00857752	8.73783	-0.868693
120975368	chr12:120975368:G:A	8.13592e-07	-1.39406	-7.29212e-10
120975691	chr12:120975691:G:T	3.99691e-06	-2.2364e-10	0.197758
120976345	chr12:120976345:A:G	1.28043e-06	-2.2364e-10	-0.940565
120976582	chr12:120976582:T:C	1.22819e-06	-2.2364e-10	-0.982218
120976632	chr12:120976632:C:A	2.49963e-06	0.373718	-0.645337
120976744	chr12:120976744:T:G	1.45312e-06	-2.2364e-10	-0.814047
120977033	chr12:120977033:CT:C	3.88818e-06	-2.2364e-10	0.170178
120977112	chr12:120977112:G:A	0.0295522	8.85697	0.249184
120977163	chr12:120977163:T:C	8.09566e-07	-2.2364e-10	-1.39902
120977406	chr12:120977406:G:A	1.6797e-06	-2.2364e-10	-0.66915
120978847	chr12:120978847:A:C	0.0106772	9.12691	-1.03881
120979061	chr12:120979061:C:T	6.47202e-07	-1.62286	-7.29212e-10
120979099	chr12:120979099:G:GGAGCC	0.000311335	-2.2364e-10	4.55311
120979114	chr12:120979114:C:A	9.54146e-07	-2.2364e-10	-1.2347
120979185	chr12:120979185:A:G	0.0758214	9.41204	0.63633
120979715	chr12:120979715:C:T	6.49365e-07	-1.61952	-7.29212e-10
120980354	chr12:120980354:C:T	4.70585e-06	0.361043	-7.29212e-10
120980553	chr12:120980553:T:C	1.77065e-07	-1.54969	-1.36931
120980657	chr12:120980657:C:T	8.06091e-07	-2.2364e-10	-1.40332
120981253	chr12:120981253:T:C	6.89147e-05	4.42804	-1.38293
120981286	chr12:120981286:G:A	6.45408e-07	-1.62563	-7.29212e-10
120981737	chr12:120981737:C:T	1.94672e-07	-1.56736	-1.25684
120982019	chr12:120982019:G:A	6.42349e-07	-1.63039	-7.29212e-10
120982321	chr12:120982321:C:T	9.85483e-07	-1.20239	-7.29212e-10
120982485	chr12:120982485:G:A	8.05161e-07	-2.2364e-10	-1.40448
120982627	chr12:120982627:C:T	6.49564e-07	-1.61922	-7.29212e-10
120982799	chr12:120982799:C:T	5.43588e-06	0.505259	-7.29212e-10
120983004	chr12:120983004:G:A	0.0227231	9.42505	-0.581676
120984367	chr12:120984367:A:G	1.62275e-07	-1.60135	-1.40488
120984440	chr12:120984440:G:A	6.43532e-07	-1.62855	-7.29212e-10
120984469	chr12:120984469:T:G	1.00939e-06	-2.2364e-10	-1.17842
120984647	chr12:120984647:TGACTGGCACTCAGCA:T	0.00945329	8.63241	-0.666054
120985006	chr12:120985006:C:T	6.61656e-07	-1.60077	-7.29212e-10
120985255	chr12:120985255:T:A	9.40727e-07	-2.2364e-10	-1.24887
120985364	chr12:120985364:G:A	1.76123e-07	-1.61519	-1.30915
120985573	chr12:120985573:G:A	0.00785553	8.51294	-0.731728
120985583	chr12:120985583:A:G	0.0342221	9.70125	-0.44838
120985716	chr12:120985716:G:A	6.43298e-07	-1.62891	-7.29212e-10
120985846	chr12:120985846:G:A	6.42907e-07	-1.62952	-7.29212e-10
120985856	chr12:120985856:A:G	0.00530128	8.39668	-1.00874
120985939	chr12:120985939:C:T	6.43042e-07	-1.62931	-7.29212e-10
120986153	chr12:120986153:C:T	0.00852948	8.629	-0.765481
120986195	chr12:120986195:C:A	1.61031e-07	-1.62783	-1.38609
120986269	chr12:120986269:A:C	8.78822e-07	-2.2364e-10	-1.31694
120986337	chr12:120986337:C:T	8.79793e-07	-2.2364e-10	-1.31583
120986538	chr12:120986538:T:G	8.06201e-07	-2.2364e-10	-1.40319
120986603	chr12:120986603:G:A	0.00680197	8.29717	-0.65996
120986648	chr12:120986648:C:T	7.55211e-06	0.834064	-7.29212e-10
120986687	chr12:120986687:C:T	0.0360619	9.62253	-0.317296
120986771	chr12:120986771:G:A	0.00746629	8.35712	-0.626732
120986948	chr12:120986948:G:C	7.65626e-07	-1.45482	-7.29212e-10
120987302	chr12:120987302:G:A	8.63004e-07	-2.2364e-10	-1.3351
120987595	chr12:120987595:T:A	1.0062e-05	-2.2364e-10	1.12101
120987649	chr12:120987649:C:T	8.66197e-07	-1.33141	-7.29212e-10
120988362	chr12:120988362:A:G	8.05588e-07	-2.2364e-10	-1.40395
120988675	chr12:120988675:C:T	0.0346441	10.084	-0.818863
120988742	chr12:120988742:G:A	1.73486e-07	-1.55308	-1.38634
120988791	chr12:120988791:G:A	0.0158276	9.86765	-1.38591
120989405	chr12:120989405:C:T	8.16809e-07	-2.2364e-10	-1.39011
120989507	chr12:120989507:A:G	1.72107e-07	-1.6065	-1.34091
120989687	chr12:120989687:T:C	1.91251e-07	-1.50868	-1.33325
120989850	chr12:120989850:G:C	7.93978e-07	-1.41846	-7.29212e-10
120990019	chr12:120990019:G:A	2.92382e-06	0.470057	-0.584927
120990376	chr12:120990376:G:A	1.98102e-06	-2.2364e-10	-0.504153
120990393	chr12:120990393:C:T	8.1292e-07	-2.2364e-10	-1.39489
120990459	chr12:120990459:AGCCAGGCAT:A	1.98859e-07	-1.62348	-1.17944
120990866	chr12:120990866:A:G	6.7957e-07	-1.57406	-7.29212e-10
120991011	chr12:120991011:C:T	8.48327e-07	-2.2364e-10	-1.35225
120991391	chr12:120991391:T:C	0.000363981	4.03588	0.673455
120992526	chr12:120992526:T:C	7.12623e-07	-1.52657	-7.29212e-10
120992734	chr12:120992734:C:A	1.63614e-06	0.0535113	-0.748932
120993019	chr12:120993019:C:T	2.32859e-07	-1.34489	-1.30019
120993422	chr12:120993422:G:A	0.0115816	8.65208	-0.482669
120993469	chr12:120993469:T:A	4.32223e-06	1.60505	-1.32905
120993497	chr12:120993497:C:T	0.0146233	8.83362	-0.431013
120994496	chr12:120994496:C:T	7.83536e-07	-1.4317	-7.29212e-10
120995740	chr12:120995740:A:C	1.21631e-05	-2.2364e-10	1.31065
120996041	chr12:120996041:A:G	1.92641e-07	-1.46937	-1.36532
120996499	chr12:120996499:G:T	8.027e-07	-1.40754	-7.29212e-10
120996768	chr12:120996768:C:T	2.14242e-05	-2.2364e-10	1.87676
120996794	chr12:120996794:C:T	8.04901e-07	-2.2364e-10	-1.4048
120997030	chr12:120997030:G:A	0.00490044	7.62718	-0.317863
120997539	chr12:120997539:C:T	0.0108274	9.04379	-0.941719
120997624	chr12:120997624:G:A	0.0102144	9.06901	-1.02522
120997672	chr12:120997672:G:A	0.00468104	7.63688	-0.373369
120997733	chr12:120997733:A:G	6.47532e-07	-1.62235	-7.29212e-10
120997975	chr12:120997975:C:T	6.4706e-07	-0.551189	-1.07189
120998444	chr12:120998444:C:G	8.408e-07	-2.2364e-10	-1.36116
120999418	chr12:120999418:T:C	2.23017e-07	-1.3732	-1.31507
120999579	chr12:120999579:A:G	8.98951e-07	-2.2364e-10	-1.29429
120999999	chr12:120999999:A:G	1.076e-06	-0.561528	-0.552986
121000135	chr12:121000135:G:A	4.87092e-07	-1.3134	-0.59366
121000161	chr12:121000161:T:C	6.66523e-07	-1.59344	-7.29212e-10
121000339	chr12:121000339:C:T	1.58988e-06	0.0845182	-0.808624
121000579	chr12:121000579:T:C	2.10508e-06	0.158821	-0.60223
121000906	chr12:121000906:G:GTT	1.87743e-07	-1.46459	-1.39585
121001041	chr12:121001041:T:C	0.0035629	7.25821	-0.267645
121001389	chr12:121001389:G:T	0.00397437	7.37396	-0.274107
121001795	chr12:121001795:G:A	2.42114e-07	-1.51962	-1.08649
121002460	chr12:121002460:G:A	1.5931e-06	-0.0279756	-0.694105
121002607	chr12:121002607:GCACCCA:G	7.54146e-07	-1.46993	-7.29212e-10
121002707	chr12:121002707:A:G	6.9995e-07	-1.54451	-7.29212e-10
121003062	chr12:121003062:C:T	4.36115e-07	-1.31339	-0.704225
121003075	chr12:121003075:A:G	2.04334e-06	-0.505112	0.031937
121003321	chr12:121003321:C:T	7.63495e-07	-1.45761	-7.29212e-10
121003637	chr12:121003637:T:C	8.28481e-06	0.92666	-7.29212e-10
121003665	chr12:121003665:A:T	7.54319e-07	-1.4697	-7.29212e-10
121004261	chr12:121004261:G:A	7.43909e-07	-1.4836	-7.29212e-10
121004396	chr12:121004396:T:A	5.52797e-06	1.88131	-1.35925
121004411	chr12:121004411:G:A	4.10462e-06	-0.562641	0.786991
121004438	chr12:121004438:C:T	7.01054e-07	-1.54293	-7.29212e-10
121004582	chr12:121004582:A:G	7.06661e-07	-1.53497	-7.29212e-10
121005030	chr12:121005030:C:T	8.35248e-07	-2.2364e-10	-1.36779
121005080	chr12:121005080:G:A	6.87396e-07	-1.56261	-7.29212e-10
121005691	chr12:121005691:C:T	9.79865e-07	-2.2364e-10	-1.2081
121005950	chr12:121005950:T:G	0.0193381	9.03524	-0.353169
121006009	chr12:121006009:G:A	9.47135e-07	-2.2364e-10	-1.24208
121006220	chr12:121006220:AAAG:A	6.64779e-07	-1.59606	-7.29212e-10
121006221	chr12:121006221:AAG:A	0.0156497	8.68405	-0.21361
121006638	chr12:121006638:CAT:C	0.00466837	7.63211	-0.371306
121006755	chr12:121006755:G:A	8.12827e-07	-2.2364e-10	-1.395
121006870	chr12:121006870:G:T	5.27028e-06	1.87641	-1.40209
121006897	chr12:121006897:A:G	2.42034e-06	-0.592561	0.288707
121007028	chr12:121007028:A:G	1.17566e-06	-0.55751	-0.468424
121007193	chr12:121007193:G:A	4.74286e-06	0.259416	0.109461
121007624	chr12:121007624:G:A	7.50307e-07	-1.47504	-7.29212e-10
121007757	chr12:121007757:C:T	2.5967e-06	-0.233522	-7.29212e-10
121007958	chr12:121007958:A:G	6.88096e-07	-1.56159	-7.29212e-10
121008005	chr12:121008005:T:C	0.00158919	6.41655	-0.233334
121008631	chr12:121008631:C:T	8.24294e-07	-2.2364e-10	-1.38099
121008943	chr12:121008943:C:T	4.73205e-07	-1.34233	-0.59366
121009119	chr12:121009119:A:G	1.42419e-06	0.407987	-1.24215
121009217	chr12:121009217:G:A	7.92673e-07	-1.42011	-7.29212e-10
121009556	chr12:121009556:C:T	7.03916e-06	-2.2364e-10	0.763727
121009716	chr12:121009716:A:C	2.08154e-06	0.276172	-0.730827
121010356	chr12:121010356:G:C	8.20923e-07	-2.2364e-10	-1.38509
121010358	chr12:121010358:G:A	6.97955e-07	-1.54736	-7.29212e-10
121010592	chr12:121010592:C:T	1.97179e-06	0.295446	-0.80427
121010709	chr12:121010709:T:C	2.02787e-06	-2.2364e-10	-0.480776
121011048	chr12:121011048:C:T	8.0787e-07	-2.2364e-10	-1.40112
121011276	chr12:121011276:ATATAT:A	1.31618e-06	-2.2364e-10	-0.91303
121011468	chr12:121011468:T:C	1.49485e-06	-2.2364e-10	-0.78574
121012210	chr12:121012210:G:A	7.41939e-07	-1.48625	-7.29212e-10
121012725	chr12:121012725:A:G	8.14959e-07	-2.2364e-10	-1.39238
121013078	chr12:121013078:G:A	2.56808e-06	-0.564766	0.320161
121013347	chr12:121013347:A:G	6.03376e-06	0.609607	-7.29212e-10
121013525	chr12:121013525:A:T	8.33277e-07	-2.2364e-10	-1.37015
121013622	chr12:121013622:T:C	0.000158916	3.85835	0.0222627
121014063	chr12:121014063:C:T	3.73516e-05	3.08068	-0.648064
121014107	chr12:121014107:C:T	2.21869e-05	2.58319	-0.671451
121014327	chr12:121014327:G:A	2.11464e-07	-1.55547	-1.18599
121014701	chr12:121014701:C:T	1.67784e-06	0.401277	-1.07153
121015455	chr12:121015455:A:C	6.46695e-07	-1.62364	-7.29212e-10
121015842	chr12:121015842:A:C	6.58972e-07	-1.60484	-7.29212e-10
121016345	chr12:121016345:C:T	6.6562e-07	-1.5948	-7.29212e-10
121016698	chr12:121016698:T:A	1.04194e-06	-2.2364e-10	-1.14668
121016819	chr12:121016819:C:T	0.0135403	9.03243	-0.706771
121016969	chr12:121016969:T:C	5.74925e-05	2.86389	-7.29212e-10
121017103	chr12:121017103:G:A	0.00337348	8.01425	-1.07831
121017134	chr12:121017134:A:G	3.24695e-06	-2.2364e-10	-0.0100462
121017143	chr12:121017143:A:C	3.24386e-06	-2.2364e-10	-0.0109993
121017147	chr12:121017147:A:C	2.84541e-06	-2.2364e-10	-0.142054
121017339	chr12:121017339:G:A	1.41452e-06	-0.506322	-0.334651
121017735	chr12:121017735:A:G	2.24944e-07	-1.27792	-1.40174
121017786	chr12:121017786:G:A	4.12539e-05	2.23513	0.296853
121017834	chr12:121017834:A:G	8.04955e-07	-2.2364e-10	-1.40473
121018070	chr12:121018070:C:T	0.00318549	7.8422	-0.963598
121018102	chr12:121018102:C:T	2.60451e-05	-2.2364e-10	2.07207
121018296	chr12:121018296:C:G	2.86564e-06	-0.440433	0.305461
121018497	chr12:121018497:C:G	2.33202e-06	-2.2364e-10	-0.341028
121018511	chr12:121018511:G:A	4.71439e-06	-2.2364e-10	0.362857
121018631	chr12:121018631:G:A	6.57666e-07	-1.60682	-7.29212e-10
121019221	chr12:121019221:T:C	6.70395e-07	-1.58765	-7.29212e-10
121019270	chr12:121019270:G:A	2.10603e-07	-1.62425	-1.12129
121020111	chr12:121020111:T:G	1.99652e-05	3.03326	-1.22703
121020192	chr12:121020192:G:A	2.02097e-05	3.05516	-1.23676
121020303	chr12:121020303:AT:A	1.43923e-06	-0.112972	-0.710683
121020335	chr12:121020335:G:A	2.06559e-07	-1.36633	-1.3986
121020597	chr12:121020597:C:T	2.38613e-07	-1.30441	-1.31626
121021146	chr12:121021146:C:T	1.12328e-06	-2.2364e-10	-1.07151
121021411	chr12:121021411:A:T	1.16708e-06	-2.2364e-10	-1.03325
121021541	chr12:121021541:T:C	9.37793e-07	-0.00834986	-1.24364
121021548	chr12:121021548:C:T	8.3317e-07	-1.37028	-7.29212e-10
121021637	chr12:121021637:C:G	6.99815e-06	1.8754	-1.11752
121021733	chr12:121021733:C:T	1.28139e-05	2.5333	-1.17054
121021972	chr12:121021972:G:A	4.82036e-06	-2.2364e-10	0.385086
121021999	chr12:121021999:T:C	7.1699e-07	-1.52046	-7.29212e-10
121022883	chr12:121022883:T:A	1.18133e-06	0.0425846	-1.06371
121023180	chr12:121023180:G:T	3.54732e-06	-0.229892	0.308323
121023496	chr12:121023496:GC:G	2.34004e-05	3.23133	-1.26634
121024336	chr12:121024336:G:C	3.22121e-06	1.05361	-1.07162
121024354	chr12:121024354:C:T	1.05938e-06	-0.833638	-0.296441
121024433	chr12:121024433:G:A	1.83573e-07	-1.56082	-1.32209
121024449	chr12:121024449:TC:T	1.02227e-06	-2.2364e-10	-1.16574
121025232	chr12:121025232:T:A	1.16445e-06	0.142442	-1.17796
121025337	chr12:121025337:C:T	3.75808e-06	-0.22747	0.363616
121025589	chr12:121025589:A:G	6.76167e-07	-1.57908	-7.29212e-10
121026944	chr12:121026944:G:C	6.44432e-07	-1.62715	-7.29212e-10
121027091	chr12:121027091:T:C	1.94632e-06	-0.521822	-7.29212e-10
121027305	chr12:121027305:GA:G	1.79874e-06	-0.184466	-0.41621
121028277	chr12:121028277:A:G	9.35413e-07	-2.2364e-10	-1.25453
121029846	chr12:121029846:G:A	2.74335e-07	-1.10192	-1.37925
121030258	chr12:121030258:A:G	9.09084e-05	4.49458	-1.17249
121030350	chr12:121030350:G:A	8.16844e-07	-2.2364e-10	-1.39007
121030362	chr12:121030362:G:A	8.6159e-07	-2.2364e-10	-1.33674
121030872	chr12:121030872:G:A	7.8694e-05	4.33903	-1.16123
121030880	chr12:121030880:A:G	9.78089e-07	-2.2364e-10	-1.20992
121031060	chr12:121031060:C:A	0.000102169	4.36324	-0.924371
121031821	chr12:121031821:T:G	9.91825e-07	-2.2364e-10	-1.19597
121031850	chr12:121031850:C:T	8.02106e-05	3.37948	-0.182589
121032008	chr12:121032008:TG:T	1.04682e-06	-2.2364e-10	-1.14201
121032436	chr12:121032436:G:A	1.10862e-06	-2.2364e-10	-1.08465
121032704	chr12:121032704:C:T	9.1683e-07	-1.2746	-7.29212e-10
121032705	chr12:121032705:G:A	1.40496e-06	-2.2364e-10	-0.847756
121032788	chr12:121032788:A:G	1.34348e-06	-0.892503	-7.29212e-10
121032848	chr12:121032848:T:G	4.84867e-07	-1.00223	-0.909414
121032907	chr12:121032907:ATGTTTTTTTGTT:A	1.4612e-06	-2.2364e-10	-0.808502
121033007	chr12:121033007:C:T	7.55853e-07	-1.46767	-7.29212e-10
121033175	chr12:121033175:T:C	1.19e-06	0.364662	-1.37847
121033534	chr12:121033534:G:A	0.0002103	5.50853	-1.34776
121034128	chr12:121034128:C:T	1.22104e-06	0.238374	-1.22643
121034364	chr12:121034364:G:A	2.58314e-07	-1.14046	-1.40088
121035023	chr12:121035023:CT:C	9.20374e-07	-2.2364e-10	-1.27074
121035068	chr12:121035068:A:G	4.44898e-07	-0.65753	-1.34014
121035202	chr12:121035202:A:G	2.54091e-07	-1.23388	-1.32395
121035223	chr12:121035223:T:C	1.05147e-06	-2.2364e-10	-1.13757
121035251	chr12:121035251:G:T	6.74015e-07	-1.58227	-7.29212e-10
121036302	chr12:121036302:G:C	1.54286e-06	-2.2364e-10	-0.754126
121036628	chr12:121036628:G:A	8.08538e-07	-2.2364e-10	-1.40029
121036953	chr12:121036953:T:C	9.09362e-07	-2.2364e-10	-1.28277
121037168	chr12:121037168:C:A	4.84808e-07	-1.19409	-0.717677
121037480	chr12:121037480:T:C	1.57131e-06	-2.2364e-10	-0.735854
121038076	chr12:121038076:G:C	6.14459e-07	-0.992413	-0.682363
121038321	chr12:121038321:T:C	3.00398e-07	-1.17108	-1.21933
121038353	chr12:121038353:C:T	3.31962e-06	-2.2364e-10	0.0120863
121038429	chr12:121038429:T:C	1.32366e-06	0.341347	-1.24871
121038477	chr12:121038477:T:C	1.0822e-06	-2.2364e-10	-1.10877
121038620	chr12:121038620:A:G	4.54632e-07	-1.11052	-0.865505
121038733	chr12:121038733:G:A	1.48256e-06	-2.2364e-10	-0.79399
121038989	chr12:121038989:C:T	8.97853e-07	-2.2364e-10	-1.29551
121039007	chr12:121039007:T:C	8.58887e-07	-2.2364e-10	-1.33988
121039243	chr12:121039243:A:G	1.20554e-06	0.286812	-1.28765
121039414	chr12:121039414:A:G	1.45586e-06	-2.2364e-10	-0.812167
121039461	chr12:121039461:G:T	9.67145e-07	-2.2364e-10	-1.22117
121039713	chr12:121039713:G:A	2.88275e-07	-1.23103	-1.20058
121039809	chr12:121039809:C:T	3.85943e-07	-1.0189	-1.12093
121039837	chr12:121039837:G:A	2.84954e-07	-1.2585	-1.18469
121039990	chr12:121039990:AAG:A	1.91698e-06	-2.2364e-10	-0.537012
121040109	chr12:121040109:T:C	1.32455e-06	0.486187	-1.39288
121040227	chr12:121040227:A:G	6.98439e-07	-0.312052	-1.23462
121040474	chr12:121040474:A:G	1.18149e-06	0.376174	-1.39716
121040567	chr12:121040567:G:A	9.37293e-07	0.114603	-1.36713
121041270	chr12:121041270:T:TG	1.05522e-06	-2.2364e-10	-1.13401
121041462	chr12:121041462:C:T	5.79395e-07	-1.39645	-0.337086
121041533	chr12:121041533:TG:T	7.90945e-07	-1.42229	-7.29212e-10
121041760	chr12:121041760:G:A	9.99095e-07	-2.2364e-10	-1.18867
121042734	chr12:121042734:T:C	9.91314e-07	-2.2364e-10	-1.19649
121042827	chr12:121042827:T:A	1.93607e-06	-2.2364e-10	-0.527104
121042830	chr12:121042830:A:C	3.5227e-07	-1.10528	-1.12585
121042867	chr12:121042867:G:A	9.83164e-07	-2.2364e-10	-1.20474
121043000	chr12:121043000:A:G	3.61017e-07	-1.08075	-1.12585
121043177	chr12:121043177:G:A	8.07523e-07	-2.2364e-10	-1.40155
121043370	chr12:121043370:G:T	9.13415e-07	-2.2364e-10	-1.27833
121043438	chr12:121043438:G:A	2.4123e-06	-2.2364e-10	-0.307183
121043583	chr12:121043583:A:C	6.50708e-07	-0.382602	-1.23486
121044023	chr12:121044023:A:G	9.0793e-07	-2.2364e-10	-1.28435
121044213	chr12:121044213:G:C	3.63728e-07	-1.08001	-1.11911
121044233	chr12:121044233:G:A	1.57856e-06	-0.731248	-7.29212e-10
121044458	chr12:121044458:G:A	1.03677e-06	-2.2364e-10	-1.15165
121044799	chr12:121044799:A:G	1.03266e-06	-2.2364e-10	-1.15562
121045151	chr12:121045151:A:G	2.57083e-07	-1.14518	-1.40093
121045216	chr12:121045216:T:C	1.2063e-06	-1.0002	-7.29212e-10
121045686	chr12:121045686:A:G	3.91714e-07	-1.14165	-0.983339
121045850	chr12:121045850:G:A	7.45952e-05	3.5969	-0.472586
121045902	chr12:121045902:C:T	1.49396e-05	-2.2364e-10	1.51625
121046146	chr12:121046146:T:G	6.50176e-07	-0.480136	-1.13814
121046767	chr12:121046767:C:T	1.17166e-05	-2.2364e-10	1.27325
121046907	chr12:121046907:C:A	4.47693e-07	-1.07212	-0.919291
121047278	chr12:121047278:AGTTT:A	4.01462e-06	-2.2364e-10	0.202181
121047303	chr12:121047303:G:C	3.04749e-06	0.651089	-0.724533
121047474	chr12:121047474:T:C	8.16938e-07	-2.2364e-10	-1.38996
121047533	chr12:121047533:G:A	4.16661e-05	3.43674	-0.894809
121047747	chr12:121047747:C:T	6.73342e-07	-1.58326	-7.29212e-10
121047754	chr12:121047754:G:A	8.86345e-07	-2.2364e-10	-1.30841
121047781	chr12:121047781:G:A	1.00701e-06	-2.2364e-10	-1.18078
121047816	chr12:121047816:T:G	9.60828e-07	-2.2364e-10	-1.22772
121047866	chr12:121047866:T:C	1.71274e-06	-2.2364e-10	-0.649667
121048096	chr12:121048096:A:G	1.44925e-06	-0.0655319	-0.751188
121048182	chr12:121048182:A:G	2.96972e-06	-2.2364e-10	-0.0992965
121048603	chr12:121048603:T:C	4.14469e-06	0.959107	-0.725042
121048841	chr12:121048841:C:T	6.50221e-07	-1.61821	-7.29212e-10
121048878	chr12:121048878:G:A	3.78339e-06	0.863711	-0.720853
121048905	chr12:121048905:T:A	4.05586e-07	-1.0536	-1.03658
121048930	chr12:121048930:TCTC:T	1.86967e-07	-1.61226	-1.25233
121049205	chr12:121049205:A:C	3.81159e-06	0.846346	-0.696064
121049211	chr12:121049211:C:T	3.67749e-06	0.840536	-0.726069
121049475	chr12:121049475:G:C	1.42177e-06	-0.835858	-7.29212e-10
121049558	chr12:121049558:T:C	4.93263e-06	1.0728	-0.664686
121049754	chr12:121049754:C:T	3.64769e-06	0.868345	-0.762014
121049786	chr12:121049786:C:T	3.66226e-06	0.839605	-0.729288
121049855	chr12:121049855:A:T	3.62995e-06	0.831307	-0.729851
121049860	chr12:121049860:G:T	6.77441e-07	-1.5772	-7.29212e-10
121049942	chr12:121049942:C:A	1.69663e-07	-1.59394	-1.36776
121049997	chr12:121049997:T:C	2.35177e-06	-0.978866	0.64627
121050312	chr12:121050312:G:T	1.49547e-06	-2.2364e-10	-0.785322
121050569	chr12:121050569:G:C	1.66953e-07	-1.57982	-1.39798
121050620	chr12:121050620:G:A	3.83811e-07	-1.08024	-1.06513
121050790	chr12:121050790:C:A	2.39944e-06	-0.312525	-7.29212e-10
121050880	chr12:121050880:T:A	3.11917e-06	-2.2364e-10	-0.0501972
121051389	chr12:121051389:G:A	7.65998e-07	-1.45434	-7.29212e-10
121051574	chr12:121051574:C:T	3.95359e-07	-0.9383	-1.17742
121051645	chr12:121051645:G:A	4.08046e-07	-0.902874	-1.18127
121051854	chr12:121051854:A:G	5.00158e-07	-0.766843	-1.11375
121051950	chr12:121051950:TG:T	3.2965e-07	-0.897787	-1.3997
121052695	chr12:121052695:A:T	4.14474e-07	-0.745822	-1.32269
121052964	chr12:121052964:C:A	8.59156e-07	-2.2364e-10	-1.33957
121053078	chr12:121053078:T:C	8.1707e-07	-2.2364e-10	-1.38979
121053148	chr12:121053148:C:T	9.94295e-07	-2.2364e-10	-1.19348
121053666	chr12:121053666:C:CG	1.1199e-05	2.3546	-1.12654
121053779	chr12:121053779:G:C	4.36763e-06	-2.2364e-10	0.286458
121053852	chr12:121053852:A:C	8.54068e-07	-0.736578	-0.608929
121054154	chr12:121054154:G:A	1.10602e-06	-1.2167	0.129703
121054264	chr12:121054264:T:C	1.61026e-07	-1.62493	-1.38902
121054355	chr12:121054355:G:C	1.29518e-06	-2.2364e-10	-0.929112
121054441	chr12:121054441:C:T	1.26682e-06	-2.2364e-10	-0.951255
121054753	chr12:121054753:C:T	8.33655e-07	-2.2364e-10	-1.3697
121055082	chr12:121055082:G:A	8.07089e-07	-2.2364e-10	-1.40208
121055367	chr12:121055367:T:C	1.12328e-06	0.228004	-1.29951
121055370	chr12:121055370:G:T	7.18928e-07	-0.144323	-1.37343
121055442	chr12:121055442:C:T	1.5879e-07	-1.62894	-1.399
121055520	chr12:121055520:T:C	1.50274e-06	-2.2364e-10	-0.78047
121055585	chr12:121055585:G:A	1.25196e-06	-2.2364e-10	-0.963049
121055599	chr12:121055599:GTTTA:G	2.85164e-06	0.68166	-0.821528
121055901	chr12:121055901:T:C	2.72316e-06	0.635644	-0.821613
121056060	chr12:121056060:T:C	8.04835e-07	-2.2364e-10	-1.40488
121056362	chr12:121056362:T:C	1.24486e-06	0.377117	-1.34586
121056413	chr12:121056413:T:C	1.29401e-06	0.414925	-1.34495
121056570	chr12:121056570:T:C	1.17786e-06	0.320323	-1.34439
121056714	chr12:121056714:T:C	1.44521e-06	0.477782	-1.29729
121056768	chr12:121056768:C:T	8.69568e-07	-2.2364e-10	-1.32752
121056999	chr12:121056999:C:CTA	8.05422e-07	-2.2364e-10	-1.40415
121057337	chr12:121057337:G:A	9.51738e-07	0.16329	-1.40052
121057474	chr12:121057474:T:A	8.37144e-07	-2.2364e-10	-1.36552
121057547	chr12:121057547:A:G	1.29292e-06	-2.2364e-10	-0.930859
121057629	chr12:121057629:A:G	7.59327e-07	-0.0623213	-1.40076
121058269	chr12:121058269:C:T	1.28108e-05	2.57125	-1.20873
121058704	chr12:121058704:T:C	8.49978e-07	-2.2364e-10	-1.35031
121058853	chr12:121058853:G:A	8.37881e-07	-2.2364e-10	-1.36464
121058857	chr12:121058857:G:A	1.32943e-06	-2.2364e-10	-0.903013
121059054	chr12:121059054:T:G	1.50274e-06	-2.2364e-10	-0.78047
121059146	chr12:121059146:A:C	1.14775e-06	-2.2364e-10	-1.04996
121059222	chr12:121059222:T:TCATCAG	8.19335e-07	-2.2364e-10	-1.38703
121059395	chr12:121059395:C:T	7.83923e-06	-2.2364e-10	0.871378
121059476	chr12:121059476:C:T	8.2096e-07	-2.2364e-10	-1.38504
121059504	chr12:121059504:A:C	8.24386e-07	-2.2364e-10	-1.38088
121059659	chr12:121059659:G:A	3.52202e-07	-0.826427	-1.40489
121059821	chr12:121059821:T:C	1.62039e-06	-2.2364e-10	-0.705096
121060500	chr12:121060500:C:G	1.95466e-06	-2.2364e-10	-0.517546
121060549	chr12:121060549:A:G	2.02567e-06	-2.2364e-10	-0.481861
121060665	chr12:121060665:C:T	4.49177e-06	0.314484	-7.29212e-10
121060835	chr12:121060835:C:A	2.01662e-06	-2.2364e-10	-0.486342
121061290	chr12:121061290:C:T	1.2811e-05	2.55819	-1.19565
121061387	chr12:121061387:G:T	2.43352e-06	-2.2364e-10	-0.298424
121061559	chr12:121061559:G:A	5.09471e-07	-0.463116	-1.39903
121061990	chr12:121061990:T:G	3.26578e-07	-1.38212	-0.924732
121062020	chr12:121062020:C:T	6.88732e-06	-2.2364e-10	0.741919
121062153	chr12:121062153:AG:A	7.31905e-07	-1.49987	-7.29212e-10
121063194	chr12:121063194:G:T	1.61026e-07	-1.61765	-1.3963
121063321	chr12:121063321:A:T	2.16316e-06	-2.2364e-10	-0.416193
121063438	chr12:121063438:G:A	5.20807e-07	-0.449553	-1.39059
121063658	chr12:121063658:C:A	6.58871e-07	-1.60499	-7.29212e-10
121065110	chr12:121065110:G:A	6.42465e-07	-1.63021	-7.29212e-10
121065158	chr12:121065158:T:C	9.30222e-07	-2.2364e-10	-1.26009
121065308	chr12:121065308:T:C	1.16547e-06	-2.2364e-10	-1.03464
121065364	chr12:121065364:A:G	1.15422e-06	-2.2364e-10	-1.04434
121065533	chr12:121065533:C:T	1.04876e-06	-2.2364e-10	-1.14016
121065661	chr12:121065661:T:C	8.04971e-07	-2.2364e-10	-1.40471
121066215	chr12:121066215:T:C	2.30479e-07	-1.60201	-1.05335
121066586	chr12:121066586:C:T	8.09841e-07	-2.2364e-10	-1.39868
121066693	chr12:121066693:C:T	8.93352e-07	-2.2364e-10	-1.30054
121066993	chr12:121066993:C:T	9.34678e-07	-2.2364e-10	-1.25532
121067224	chr12:121067224:C:T	1.72359e-07	-1.54405	-1.40189
121067720	chr12:121067720:C:T	9.15126e-07	-2.2364e-10	-1.27646
121068155	chr12:121068155:A:T	9.50019e-07	-2.2364e-10	-1.23904
121068238	chr12:121068238:A:T	7.54367e-07	-1.46964	-7.29212e-10
121068351	chr12:121068351:G:A	8.5898e-07	0.0277985	-1.36757
121068599	chr12:121068599:T:C	1.75761e-07	-1.58112	-1.34528
121068717	chr12:121068717:G:T	7.96142e-07	-0.0483629	-1.36738
121069090	chr12:121069090:T:G	8.10015e-07	-2.2364e-10	-1.39847
121069329	chr12:121069329:G:A	8.47314e-07	-2.2364e-10	-1.35345
121069714	chr12:121069714:G:A	8.43757e-06	-2.2364e-10	0.944932
121069956	chr12:121069956:C:T	8.46506e-07	-2.2364e-10	-1.3544
121070116	chr12:121070116:C:G	8.4663e-07	-2.2364e-10	-1.35425
121070240	chr12:121070240:G:A	8.71984e-07	-2.2364e-10	-1.32475
121070404	chr12:121070404:T:C	1.21698e-06	-2.2364e-10	-0.991391
121070514	chr12:121070514:C:T	1.5589e-05	2.91326	-1.35446
121071116	chr12:121071116:A:G	1.27765e-06	-2.2364e-10	-0.942743
121071214	chr12:121071214:C:T	3.46951e-06	-2.2364e-10	0.0562495
121071411	chr12:121071411:G:T	8.5831e-06	2.32752	-1.36548
121071435	chr12:121071435:A:G	1.81246e-06	-2.2364e-10	-0.593077
121071642	chr12:121071642:C:T	1.13589e-06	-2.2364e-10	-1.06034
121071911	chr12:121071911:C:T	3.88712e-07	-1.45706	-0.67562
121072152	chr12:121072152:A:T	1.1733e-06	-2.2364e-10	-1.02794
121072362	chr12:121072362:A:T	1.69278e-06	-2.2364e-10	-0.661391
121072816	chr12:121072816:T:C	1.07521e-06	-1.11524	-7.29212e-10
121073055	chr12:121073055:A:G	1.75699e-07	-1.62968	-1.29707
121073216	chr12:121073216:AATTCAGTGAATTTGTAG:A	9.09794e-06	2.4156	-1.39531
121073705	chr12:121073705:A:T	4.10558e-07	-0.678298	-1.3997
121074013	chr12:121074013:T:C	1.00486e-05	2.29089	-1.17122
121074057	chr12:121074057:C:T	9.42153e-07	-2.2364e-10	-1.24735
121074157	chr12:121074157:A:G	9.05171e-07	-2.2364e-10	-1.28739
121074333	chr12:121074333:T:C	1.75612e-07	-1.63039	-1.29685
121074345	chr12:121074345:G:A	3.55721e-06	1.3277	-1.24649
121074689	chr12:121074689:A:T	7.5927e-06	-2.2364e-10	0.839425
121075026	chr12:121075026:T:C	1.77868e-07	-1.62505	-1.28943
121075427	chr12:121075427:A:C	8.11478e-06	-2.2364e-10	0.905925
121075484	chr12:121075484:C:T	2.00496e-07	-1.61191	-1.18282
121075707	chr12:121075707:C:T	8.78332e-06	2.37014	-1.38505
121075775	chr12:121075775:G:A	1.22752e-06	-2.2364e-10	-0.982765
121075791	chr12:121075791:C:T	8.19435e-07	-2.2364e-10	-1.3869
121075901	chr12:121075901:G:A	1.40754e-06	-2.2364e-10	-0.84592
121075908	chr12:121075908:C:A	8.1794e-07	-2.2364e-10	-1.38873
121075942	chr12:121075942:C:G	8.88268e-06	2.14529	-1.14895
121076024	chr12:121076024:G:A	1.03837e-05	2.39999	-1.24751
121076095	chr12:121076095:C:T	6.63737e-06	2.1054	-1.40045
121076111	chr12:121076111:C:T	5.37769e-06	-2.2364e-10	0.494496
121076152	chr12:121076152:G:A	1.08703e-06	-2.2364e-10	-1.10431
121076335	chr12:121076335:C:A	3.37036e-07	-0.936951	-1.33838
121077072	chr12:121077072:C:G	8.63159e-06	2.36639	-1.39873
121077073	chr12:121077073:T:A	2.01935e-07	-1.62947	-1.1581
121077518	chr12:121077518:C:T	8.26937e-07	-2.2364e-10	-1.37779
121077559	chr12:121077559:G:A	1.02291e-06	-2.2364e-10	-1.16511
121077684	chr12:121077684:T:A	8.54531e-07	-0.287945	-1.05702
121077824	chr12:121077824:A:G	1.83564e-07	-1.61269	-1.27027
121077850	chr12:121077850:C:A	8.46652e-07	-2.2364e-10	-1.35423
121078096	chr12:121078096:C:T	2.26196e-06	-2.2364e-10	-0.371532
121078296	chr12:121078296:C:T	7.91508e-06	2.28163	-1.40062
121078491	chr12:121078491:C:T	8.05056e-07	-2.2364e-10	-1.40461
121078538	chr12:121078538:T:C	2.26138e-07	-1.59832	-1.07605
121078667	chr12:121078667:G:A	1.35941e-06	-2.2364e-10	-0.880709
121078756	chr12:121078756:A:G	2.0966e-07	-1.59423	-1.1558
121078953	chr12:121078953:A:T	8.39229e-07	-2.2364e-10	-1.36303
121079053	chr12:121079053:C:T	1.30701e-06	-2.2364e-10	-0.920018
121079155	chr12:121079155:G:A	8.36652e-07	-2.2364e-10	-1.36611
121079345	chr12:121079345:C:T	3.82164e-06	1.14091	-0.987994
121079806	chr12:121079806:C:T	6.59154e-07	-1.60456	-7.29212e-10
121080153	chr12:121080153:A:G	1.85177e-07	-1.62141	-1.25279
121080611	chr12:121080611:C:T	7.19318e-07	-0.138328	-1.37889
121080723	chr12:121080723:C:T	8.96384e-07	-2.2364e-10	-1.29715
121080912	chr12:121080912:G:A	8.90352e-07	-2.2364e-10	-1.3039
121081295	chr12:121081295:A:C	1.18643e-06	-1.03284	0.0160209
121081561	chr12:121081561:C:A	9.6274e-07	-2.2364e-10	-1.22573
121081714	chr12:121081714:A:G	8.25588e-07	-2.2364e-10	-1.37942
121082118	chr12:121082118:C:T	8.75205e-06	2.15275	-1.17122
121082138	chr12:121082138:G:A	8.46148e-07	-2.2364e-10	-1.35482
121082354	chr12:121082354:A:T	1.82501e-07	-1.62498	-1.26378
121082474	chr12:121082474:C:T	1.36256e-06	-0.878401	-7.29212e-10
121082549	chr12:121082549:A:T	5.63055e-06	-2.2364e-10	0.540444
121082609	chr12:121082609:G:A	9.39509e-07	-2.2364e-10	-1.25016
121082658	chr12:121082658:T:C	1.76983e-07	-1.57905	-1.34042
121082784	chr12:121082784:A:G	8.22466e-07	-2.2364e-10	-1.38321
121083115	chr12:121083115:A:G	9.84946e-06	2.27187	-1.17221
121083997	chr12:121083997:A:G	1.60877e-06	-2.2364e-10	-0.712295
121084406	chr12:121084406:A:C	2.6118e-06	-2.2364e-10	-0.227722
121084555	chr12:121084555:G:C	3.09623e-06	-2.2364e-10	-0.0575777
121084662	chr12:121084662:C:T	2.89027e-06	-2.2364e-10	-0.126414
121084806	chr12:121084806:C:G	1.08378e-06	-2.2364e-10	-1.10731
121084968	chr12:121084968:C:T	1.72872e-07	-1.63014	-1.31283
121085544	chr12:121085544:A:T	2.1494e-06	-2.2364e-10	-0.422572
121085590	chr12:121085590:G:A	1.57082e-06	-2.2364e-10	-0.736164
121086274	chr12:121086274:T:C	1.19917e-05	-2.2364e-10	1.29645
121087191	chr12:121087191:C:T	6.44125e-07	-1.62763	-7.29212e-10
121087290	chr12:121087290:T:G	1.83747e-06	-2.2364e-10	-0.579371
121087614	chr12:121087614:G:A	1.71297e-07	-1.61347	-1.33865
121087863	chr12:121087863:G:A	2.05545e-05	2.62661	-0.791295
121088083	chr12:121088083:G:A	2.11425e-07	-1.58834	-1.15331
121088446	chr12:121088446:A:T	6.49509e-07	-1.6193	-7.29212e-10
121088785	chr12:121088785:T:C	8.29627e-07	-2.2364e-10	-1.37454
121089211	chr12:121089211:C:T	9.43728e-07	-2.2364e-10	-1.24568
121089272	chr12:121089272:G:A	9.92267e-07	-2.2364e-10	-1.19553
121089294	chr12:121089294:C:T	1.15588e-06	-2.2364e-10	-1.04291
121089372	chr12:121089372:A:AGG	8.42716e-07	-2.2364e-10	-1.35889
121089374	chr12:121089374:A:T	8.4264e-07	-2.2364e-10	-1.35898
121089376	chr12:121089376:AG:A	8.59546e-07	-2.2364e-10	-1.33911
121089636	chr12:121089636:AAAGGTCAGTCTGGGAACTTCTGTGTGTCTGGCCTGACCTTGACAACCATCCCTGCTGAACTATGAGCCCCAGG:A	5.12896e-06	-2.2364e-10	0.44714
121089738	chr12:121089738:T:C	1.98558e-06	-2.2364e-10	-0.501854
121089813	chr12:121089813:C:T	2.4823e-06	-0.86496	0.586382
121090062	chr12:121090062:C:T	1.97805e-06	-2.2364e-10	-0.505652
121090130	chr12:121090130:C:T	1.75367e-07	-1.61569	-1.31295
121090643	chr12:121090643:T:C	3.23576e-05	3.34571	-1.05662
121090759	chr12:121090759:C:T	9.97159e-07	-2.2364e-10	-1.19061
121091068	chr12:121091068:G:T	2.06665e-07	-1.52889	-1.23552
121091326	chr12:121091326:G:A	5.33852e-06	-2.2364e-10	0.487185
121091351	chr12:121091351:T:C	5.26471e-06	-2.2364e-10	0.473263
121091408	chr12:121091408:G:A	1.92517e-07	-1.6189	-1.21643
121091424	chr12:121091424:A:G	1.85882e-07	-1.57108	-1.29933
121091473	chr12:121091473:G:A	1.55886e-06	-2.2364e-10	-0.743805
121091542	chr12:121091542:C:A	6.24692e-05	3.49246	-0.54555
121091695	chr12:121091695:T:G	9.97159e-07	-2.2364e-10	-1.19061
121091832	chr12:121091832:G:A	5.32969e-05	3.33367	-0.54555
121092158	chr12:121092158:G:C	6.91566e-05	3.51197	-0.463356
121092336	chr12:121092336:A:T	1.2262e-06	-2.2364e-10	-0.98384
121092619	chr12:121092619:T:C	8.7481e-07	-2.2364e-10	-1.32151
121092684	chr12:121092684:A:G	2.46925e-06	-0.23031	-0.0535364
121092685	chr12:121092685:G:A	1.38069e-06	-2.2364e-10	-0.86518
121092951	chr12:121092951:C:T	1.12677e-06	-2.2364e-10	-1.06841
121093091	chr12:121093091:G:A	1.04174e-06	-2.2364e-10	-1.14687
121093501	chr12:121093501:G:A	6.86759e-07	-1.56354	-7.29212e-10
121093503	chr12:121093503:G:C	1.71875e-07	-1.61402	-1.33473
121093530	chr12:121093530:C:T	6.50557e-07	-1.61769	-7.29212e-10
121093598	chr12:121093598:C:T	5.54822e-05	3.37301	-0.544706
121093716	chr12:121093716:C:G	1.11955e-06	-2.2364e-10	-1.07484
121093808	chr12:121093808:G:A	1.21872e-06	-1.36924	0.379275
121093838	chr12:121093838:C:T	1.11649e-06	-2.2364e-10	-1.07757
121093972	chr12:121093972:C:T	1.06446e-06	-2.2364e-10	-1.12529
121094241	chr12:121094241:G:A	6.5177e-07	-1.61583	-7.29212e-10
121094359	chr12:121094359:A:G	1.97858e-06	-1.37356	0.868173
121094505	chr12:121094505:A:G	8.06343e-07	-2.2364e-10	-1.40301
121094551	chr12:121094551:T:A	1.69419e-06	-1.39765	0.737092
121094591	chr12:121094591:A:G	4.89862e-07	-1.40289	-0.498506
121094644	chr12:121094644:C:T	8.33603e-07	-0.216377	-1.15338
121094669	chr12:121094669:A:C	6.52991e-07	-1.61395	-7.29212e-10
121094782	chr12:121094782:C:T	5.79167e-05	3.41994	-0.548697
121094978	chr12:121094978:C:T	1.63049e-07	-1.6171	-1.38437
121095019	chr12:121095019:G:A	8.06011e-07	-2.2364e-10	-1.40342
121095151	chr12:121095151:C:G	1.62416e-07	-1.61491	-1.39045
121095211	chr12:121095211:A:G	2.80931e-06	-0.0421308	-0.112694
121095520	chr12:121095520:G:C	5.29494e-06	0.778871	-0.299882
121095627	chr12:121095627:G:A	2.20411e-06	-2.2364e-10	-0.397437
121095642	chr12:121095642:A:T	1.63753e-07	-1.61575	-1.38141
121095653	chr12:121095653:T:C	2.97025e-05	3.60842	-1.40495
121096091	chr12:121096091:C:A	7.72667e-07	-0.46864	-0.977031
121096170	chr12:121096170:T:C	3.33973e-06	-0.0784497	0.096576
121096456	chr12:121096456:A:G	8.06199e-07	-2.2364e-10	-1.40319
121096761	chr12:121096761:T:A	7.8197e-07	-1.4337	-7.29212e-10
121096864	chr12:121096864:C:T	1.71349e-06	-0.0505388	-0.598692
121097225	chr12:121097225:C:G	1.50012e-06	-0.202928	-0.579291
121097619	chr12:121097619:C:T	1.66279e-06	-0.0930827	-0.586185
121097883	chr12:121097883:G:A	1.71788e-06	-0.0796273	-0.567043
121097918	chr12:121097918:C:T	1.68365e-06	-0.0738421	-0.592957
121098050	chr12:121098050:G:A	3.23755e-06	-0.0439035	0.0309579
121098054	chr12:121098054:G:C	1.69749e-07	-1.61997	-1.34123
121098332	chr12:121098332:C:T	2.63121e-06	-0.0383627	-0.181957
121098674	chr12:121098674:C:G	2.17407e-07	-1.50965	-1.2041
121098681	chr12:121098681:C:T	1.104e-06	-2.2364e-10	-1.08882
121099403	chr12:121099403:G:A	9.5369e-07	-2.2364e-10	-1.23518
121099614	chr12:121099614:A:T	2.69385e-06	-0.0141264	-0.182666
121099654	chr12:121099654:G:A	3.32878e-07	-0.904223	-1.38352
121099690	chr12:121099690:A:C	3.83633e-07	-1.52383	-0.622005
121099722	chr12:121099722:T:G	8.59938e-07	-2.2364e-10	-1.33866
121099880	chr12:121099880:G:A	1.20376e-06	-0.153648	-0.848662
121099906	chr12:121099906:C:A	2.57369e-06	-0.0337484	-0.208675
121099947	chr12:121099947:AC:A	7.4446e-07	-0.445441	-1.03742
121100559	chr12:121100559:A:C	8.07796e-07	-2.2364e-10	-1.40121
121100923	chr12:121100923:A:G	2.68429e-06	-0.0116455	-0.188702
121101198	chr12:121101198:A:G	4.89734e-06	-2.2364e-10	0.400928
121101526	chr12:121101526:C:T	5.28584e-05	3.44309	-0.663235
121101612	chr12:121101612:G:A	2.54316e-06	-0.0420119	-0.212343
121101774	chr12:121101774:A:G	2.83917e-06	0.0571949	-0.201446
121101837	chr12:121101837:C:T	7.96598e-07	-0.408608	-1.00656
121101846	chr12:121101846:G:A	6.70758e-05	3.67666	-0.658598
121102543	chr12:121102543:C:T	3.35482e-06	0.252496	-0.229862
121102564	chr12:121102564:T:G	9.41961e-07	-0.168376	-1.07918
121102728	chr12:121102728:G:A	7.29506e-07	-0.413253	-1.0899
121103081	chr12:121103081:CA:C	1.94502e-07	-1.44442	-1.38066
121103357	chr12:121103357:A:G	1.31918e-06	0.0482683	-0.959018
121103359	chr12:121103359:A:G	9.07832e-07	-0.236234	-1.04822
121103568	chr12:121103568:G:A	9.4704e-07	-2.2364e-10	-1.24218
121103594	chr12:121103594:T:C	2.44361e-07	-1.46334	-1.13353
121103722	chr12:121103722:G:A	1.15067e-06	-2.2364e-10	-1.04742
121103885	chr12:121103885:A:G	4.78253e-06	-2.2364e-10	0.377207
121103964	chr12:121103964:C:A	1.5475e-06	-2.2364e-10	-0.751119
121104028	chr12:121104028:C:T	1.71421e-07	-1.61267	-1.33872
121104224	chr12:121104224:C:T	1.43619e-06	-0.825768	-7.29212e-10
121104280	chr12:121104280:G:A	8.68621e-07	-2.2364e-10	-1.32861
121104325	chr12:121104325:A:C	6.48014e-07	-1.62161	-7.29212e-10
121104398	chr12:121104398:C:T	1.2324e-06	-0.0217358	-0.957065
121104519	chr12:121104519:T:C	8.96748e-07	-2.2364e-10	-1.29674
121105057	chr12:121105057:C:T	8.11534e-07	-2.2364e-10	-1.39659
121105064	chr12:121105064:T:G	1.08744e-06	-2.2364e-10	-1.10394
121105170	chr12:121105170:A:G	2.25717e-07	-1.46037	-1.21586
121105208	chr12:121105208:C:T	1.60699e-05	2.99227	-1.40309
121105805	chr12:121105805:C:G	8.15671e-07	-2.2364e-10	-1.39151
121105842	chr12:121105842:G:C	9.04546e-07	-2.2364e-10	-1.28808
121105855	chr12:121105855:C:T	2.18658e-06	-2.2364e-10	-0.405426
121106019	chr12:121106019:G:A	2.46938e-07	-1.48264	-1.10374
121106176	chr12:121106176:G:A	7.10861e-07	-1.38646	-0.142585
121106221	chr12:121106221:T:G	8.62567e-07	-2.2364e-10	-1.3356
121106254	chr12:121106254:T:C	2.23461e-07	-1.39099	-1.29529
121106259	chr12:121106259:C:T	8.14344e-07	-2.2364e-10	-1.39314
121106366	chr12:121106366:G:A	0.00011116	4.09187	-0.568668
121107037	chr12:121107037:G:A	2.30574e-07	-1.36794	-1.287
121107219	chr12:121107219:T:C	3.84567e-06	-2.2364e-10	0.159184
121107238	chr12:121107238:T:C	9.51269e-07	-2.2364e-10	-1.23772
121107336	chr12:121107336:G:A	1.38274e-06	-0.863699	-7.29212e-10
121107855	chr12:121107855:G:A	2.19364e-06	-2.2364e-10	-0.4022
121107941	chr12:121107941:G:C	8.10226e-07	-2.2364e-10	-1.39821
121108271	chr12:121108271:G:C	8.98354e-07	-2.2364e-10	-1.29495
121108326	chr12:121108326:C:T	6.44505e-07	-1.62704	-7.29212e-10
121108546	chr12:121108546:G:A	2.20551e-07	-1.3756	-1.32379
121108852	chr12:121108852:T:A	8.47669e-07	-2.2364e-10	-1.35303
121108978	chr12:121108978:C:T	1.86301e-07	-1.57771	-1.29044
121109628	chr12:121109628:A:G	6.49207e-07	-1.61977	-7.29212e-10
121109652	chr12:121109652:G:A	3.32663e-07	-1.38133	-0.907056
121110801	chr12:121110801:A:T	3.54186e-07	-1.3934	-0.832293
121110892	chr12:121110892:G:T	8.49754e-07	-0.275257	-1.07531
121110972	chr12:121110972:A:C	9.25712e-07	-2.2364e-10	-1.26496
121111081	chr12:121111081:A:G	1.97019e-06	-2.2364e-10	-0.509634
121111119	chr12:121111119:T:C	3.36153e-07	-1.41076	-0.867197
121111141	chr12:121111141:T:C	3.49867e-07	-1.4269	-0.811068
121111654	chr12:121111654:C:T	1.0701e-06	-1.12001	-7.29212e-10
121111680	chr12:121111680:C:T	3.04671e-07	-1.45882	-0.917462
121111812	chr12:121111812:G:T	1.0227e-06	-2.2364e-10	-1.16532
121111820	chr12:121111820:C:T	1.82121e-06	-0.0971139	-0.491148
121111859	chr12:121111859:A:G	3.49175e-07	-1.49105	-0.748895
121111915	chr12:121111915:A:C	3.50167e-07	-1.39684	-0.840271
121112011	chr12:121112011:C:T	3.41466e-07	-1.39678	-0.865492
121112102	chr12:121112102:T:C	7.29752e-07	-0.256677	-1.24614
121112393	chr12:121112393:T:C	1.58542e-06	-2.2364e-10	-0.726912
121112616	chr12:121112616:T:A	1.9695e-06	-2.2364e-10	-0.509983
121112626	chr12:121112626:C:T	1.04465e-06	-2.2364e-10	-1.14408
121112756	chr12:121112756:T:C	8.65239e-07	-0.241391	-1.09112
121113032	chr12:121113032:G:A	1.04561e-06	-2.2364e-10	-1.14317
121113064	chr12:121113064:C:T	1.41802e-06	0.156026	-0.994527
121113290	chr12:121113290:G:A	9.20765e-07	-2.2364e-10	-1.27031
121113484	chr12:121113484:A:C	2.15739e-06	0.739342	-1.15821
121113600	chr12:121113600:G:A	1.91989e-07	-1.56649	-1.27159
121113780	chr12:121113780:C:T	9.12317e-07	-2.2364e-10	-1.27953
121113783	chr12:121113783:G:C	9.77473e-07	-2.2364e-10	-1.21055
121113789	chr12:121113789:T:C	1.04651e-06	-2.2364e-10	-1.1423
121114221	chr12:121114221:C:T	9.5539e-07	-1.2334	-7.29212e-10
121114289	chr12:121114289:A:G	2.29524e-07	-1.61611	-1.0434
121114298	chr12:121114298:A:C	1.1375e-06	-1.05893	-7.29212e-10
121114530	chr12:121114530:G:A	2.20921e-06	-2.2364e-10	-0.395127
121114559	chr12:121114559:TG:T	1.83597e-07	-1.56222	-1.32055
121114618	chr12:121114618:G:A	2.45514e-07	-1.62901	-0.963151
121114706	chr12:121114706:T:C	2.49503e-07	-1.62872	-0.947328
121114809	chr12:121114809:C:T	2.53349e-07	-1.62919	-0.931563
121114861	chr12:121114861:G:A	1.09097e-06	-2.2364e-10	-1.1007
121114875	chr12:121114875:T:C	1.14084e-06	-2.2364e-10	-1.056
121114904	chr12:121114904:G:A	2.54554e-07	-1.63038	-0.925621
121114945	chr12:121114945:C:T	2.49807e-07	-1.6275	-0.947328
121114946	chr12:121114946:C:G	2.50008e-07	-1.6267	-0.947328
121115512	chr12:121115512:C:T	2.37444e-07	-1.62956	-0.996028
121115627	chr12:121115627:C:T	2.43611e-07	-1.6288	-0.97114
121115719	chr12:121115719:C:G	9.17915e-07	-2.2364e-10	-1.27341
121116031	chr12:121116031:T:C	2.49207e-07	-1.6299	-0.947328
121116076	chr12:121116076:A:G	2.49358e-07	-1.6293	-0.947328
121116244	chr12:121116244:C:A	0.00011694	4.14138	-0.567488
121116375	chr12:121116375:G:A	1.62286e-07	-1.62862	-1.37754
121116620	chr12:121116620:G:A	3.97414e-07	-1.61602	-0.494518
121116665	chr12:121116665:A:G	9.07844e-07	-2.2364e-10	-1.28445
121116865	chr12:121116865:A:C	3.14729e-07	-0.938875	-1.40493
121116962	chr12:121116962:G:C	8.06832e-07	-2.2364e-10	-1.4024
121116969	chr12:121116969:A:G	8.06832e-07	-2.2364e-10	-1.4024
121117304	chr12:121117304:A:T	4.79156e-05	4.00336	-1.32168
121117526	chr12:121117526:G:A	1.83637e-06	-2.2364e-10	-0.57997
121117690	chr12:121117690:G:T	4.87973e-06	1.7107	-1.31337
121117694	chr12:121117694:T:G	4.52659e-06	1.63838	-1.31617
121117710	chr12:121117710:T:C	4.90544e-06	1.71408	-1.31149
121117737	chr12:121117737:G:A	2.33498e-06	-2.2364e-10	-0.339759
121117757	chr12:121117757:C:T	1.97981e-06	-2.2364e-10	-0.504761
121117949	chr12:121117949:A:C	1.97688e-06	-2.2364e-10	-0.506245
121117963	chr12:121117963:C:T	6.51924e-07	-1.61559	-7.29212e-10
121118056	chr12:121118056:C:T	6.53188e-07	-1.61365	-7.29212e-10
121118719	chr12:121118719:G:T	1.81614e-07	-1.58779	-1.30584
121118808	chr12:121118808:T:C	7.07318e-05	3.99319	-0.922062
121119051	chr12:121119051:A:C	2.01283e-07	-1.58928	-1.20153
121119237	chr12:121119237:C:A	4.7427e-06	1.68989	-1.32105
121119458	chr12:121119458:A:G	4.62235e-06	1.66368	-1.32054
121119466	chr12:121119466:G:C	8.90924e-07	-0.244533	-1.05873
121119578	chr12:121119578:A:G	4.05949e-06	1.37434	-1.16105
121119995	chr12:121119995:A:G	1.96285e-06	-2.2364e-10	-0.513363
121120038	chr12:121120038:G:T	0.00154132	6.15263	-7.29212e-10
121120212	chr12:121120212:A:G	8.87183e-07	-0.269372	-1.0381
121120392	chr12:121120392:T:C	2.57836e-07	-1.62809	-0.915101
121120532	chr12:121120532:G:A	1.42576e-06	-2.2364e-10	-0.83306
121120609	chr12:121120609:T:C	9.28602e-07	-2.2364e-10	-1.26184
121120620	chr12:121120620:T:C	1.74077e-07	-1.53118	-1.40484
121120621	chr12:121120621:G:A	8.06855e-07	-2.2364e-10	-1.40237
121121061	chr12:121121061:T:C	9.19561e-07	-0.246343	-1.02528
121121205	chr12:121121205:A:T	3.39428e-06	0.0343287	-7.29212e-10
121121430	chr12:121121430:C:T	2.53969e-06	-1.44614	1.19042
121121506	chr12:121121506:G:A	1.90513e-07	-1.55835	-1.28745
121121607	chr12:121121607:G:A	6.58708e-07	-1.60524	-7.29212e-10
121122078	chr12:121122078:T:A	1.15802e-06	-2.2364e-10	-1.04105
121122449	chr12:121122449:G:T	2.45124e-06	-2.2364e-10	-0.291167
121122848	chr12:121122848:G:A	9.47262e-07	-2.2364e-10	-1.24194
121122861	chr12:121122861:G:A	1.91128e-06	0.162124	-0.702114
121122889	chr12:121122889:C:T	4.96165e-06	-2.2364e-10	0.413976
121122921	chr12:121122921:T:A	1.85074e-06	0.133793	-0.70597
121123032	chr12:121123032:G:A	2.29185e-06	-0.358402	-7.29212e-10
121123168	chr12:121123168:T:C	1.8218e-07	-1.59714	-1.29338
121123249	chr12:121123249:C:T	9.40825e-07	-0.144258	-1.1045
121123418	chr12:121123418:C:T	3.78359e-06	-1.32899	1.4719
121123603	chr12:121123603:C:T	7.06758e-07	-1.53483	-7.29212e-10
121123617	chr12:121123617:T:C	1.22756e-06	-2.2364e-10	-0.982737
121123903	chr12:121123903:C:T	2.46011e-06	-2.2364e-10	-0.287558
121124006	chr12:121124006:AG:A	1.78549e-06	0.0820971	-0.690169
121124039	chr12:121124039:CA:C	9.55244e-07	-1.23355	-7.29212e-10
121124065	chr12:121124065:A:C	6.51278e-07	-1.61658	-7.29212e-10
121124118	chr12:121124118:C:T	3.10838e-06	-1.3891	1.33544
121124134	chr12:121124134:T:C	9.17915e-07	-2.2364e-10	-1.27341
121124233	chr12:121124233:T:C	1.88518e-07	-1.58357	-1.27276
121124301	chr12:121124301:G:A	1.76275e-06	0.12301	-0.743895
121124332	chr12:121124332:G:A	1.81599e-06	0.114839	-0.70597
121124679	chr12:121124679:A:G	6.99888e-07	-1.50046	-0.0441333
121124787	chr12:121124787:CCT:C	3.35621e-05	3.25595	-0.930316
121125213	chr12:121125213:C:T	6.75636e-07	-0.450458	-1.12941
121125366	chr12:121125366:G:A	1.15687e-06	-1.04205	-7.29212e-10
121125490	chr12:121125490:C:T	5.03815e-07	-1.45505	-0.418263
121125583	chr12:121125583:A:T	5.23927e-07	-1.38561	-0.448554
121125678	chr12:121125678:C:T	1.8427e-07	-1.57156	-1.30756
121125862	chr12:121125862:G:A	1.8209e-06	-2.2364e-10	-0.588429
121125906	chr12:121125906:G:A	3.66688e-07	-1.44464	-0.746362
121125991	chr12:121125991:G:C	6.51361e-07	-1.61645	-7.29212e-10
121126019	chr12:121126019:G:A	8.6586e-07	-2.2364e-10	-1.33179
121126120	chr12:121126120:G:A	3.73601e-07	-1.40683	-0.7655
121126151	chr12:121126151:A:G	9.44894e-07	-2.2364e-10	-1.24445
121126314	chr12:121126314:A:G	7.05888e-05	3.68125	-0.612145
121126522	chr12:121126522:T:A	9.17915e-07	-2.2364e-10	-1.27341
121126588	chr12:121126588:C:T	8.68631e-07	-1.39879	0.0701866
121126595	chr12:121126595:T:C	3.82849e-07	-1.39297	-0.754903
121126660	chr12:121126660:C:T	8.0697e-07	-1.42913	0.0268952
121126812	chr12:121126812:C:A	8.33679e-07	-1.41318	0.0435146
121126862	chr12:121126862:G:A	7.45211e-07	-1.48185	-7.29212e-10
121127114	chr12:121127114:T:C	2.13745e-07	-1.40034	-1.33039
121127146	chr12:121127146:C:T	7.96936e-07	-1.41474	-7.29212e-10
121127333	chr12:121127333:T:C	1.19116e-06	-2.2364e-10	-1.01283
121128067	chr12:121128067:C:T	8.43581e-07	-1.42932	0.0714559
121128147	chr12:121128147:G:T	1.01975e-06	-1.16821	-7.29212e-10
121128204	chr12:121128204:A:C	1.25777e-06	-2.2364e-10	-0.958423
121128401	chr12:121128401:C:T	8.41438e-07	-1.33856	-0.0218439
121128742	chr12:121128742:G:A	9.02494e-07	-2.2364e-10	-1.29036
121129287	chr12:121129287:A:C	1.25829e-06	-2.2364e-10	-0.958007
121129382	chr12:121129382:C:T	2.04652e-07	-1.39518	-1.37902
121129567	chr12:121129567:G:A	8.15619e-07	-2.2364e-10	-1.39157
121129928	chr12:121129928:T:G	2.85596e-05	3.14459	-0.980359
121130068	chr12:121130068:G:A	9.09536e-07	-2.2364e-10	-1.28258
121130109	chr12:121130109:C:T	5.06229e-06	1.34185	-0.907793
121130112	chr12:121130112:G:C	6.44146e-07	-1.62759	-7.29212e-10
121130188	chr12:121130188:T:A	2.05544e-06	-2.2364e-10	-0.467275
121130398	chr12:121130398:T:C	6.2773e-05	3.94427	-0.992508
121130948	chr12:121130948:A:G	8.08089e-07	-2.2364e-10	-1.40085
121131071	chr12:121131071:G:A	1.66005e-07	-1.63008	-1.35342
121131079	chr12:121131079:G:C	1.36085e-06	-2.2364e-10	-0.879656
121131093	chr12:121131093:A:G	6.4349e-07	-1.62861	-7.29212e-10
121131102	chr12:121131102:C:T	1.39879e-06	-2.2364e-10	-0.852156
121131142	chr12:121131142:C:G	1.92257e-07	-1.53149	-1.30519
121131322	chr12:121131322:C:T	1.78492e-05	0.764518	0.929677
121131652	chr12:121131652:T:C	2.69396e-06	-2.2364e-10	-0.19675
121131831	chr12:121131831:T:C	1.72346e-07	-1.62913	-1.31689
121132133	chr12:121132133:A:C	1.67855e-07	-1.63011	-1.34231
121132143	chr12:121132143:GT:G	9.12356e-07	-2.2364e-10	-1.27949
121132344	chr12:121132344:A:G	6.44177e-07	-1.62754	-7.29212e-10
121132540	chr12:121132540:A:G	1.76902e-07	-1.54665	-1.37327
121132673	chr12:121132673:A:G	8.0033e-07	-0.145512	-1.26498
121133653	chr12:121133653:C:A	1.65148e-06	-2.2364e-10	-0.686092
121133662	chr12:121133662:C:A	1.13499e-06	0.00792012	-1.06906
121133843	chr12:121133843:C:T	6.42785e-07	-1.62971	-7.29212e-10
121133976	chr12:121133976:G:A	1.61428e-07	-1.60927	-1.40219
121134333	chr12:121134333:A:G	9.39289e-07	-2.2364e-10	-1.2504
121134542	chr12:121134542:T:C	1.50434e-06	-2.2364e-10	-0.779409
121134783	chr12:121134783:CT:C	1.67647e-06	-2.2364e-10	-0.67107
121135106	chr12:121135106:C:T	1.74553e-06	-2.2364e-10	-0.630704
121135107	chr12:121135107:A:G	9.42567e-07	-2.2364e-10	-1.24691
121135286	chr12:121135286:C:T	1.0357e-06	-2.2364e-10	-1.15269
121135287	chr12:121135287:A:G	9.67581e-07	-2.2364e-10	-1.22072
121135818	chr12:121135818:C:T	6.41568e-07	-1.46262	-0.168985
121135833	chr12:121135833:A:G	1.08607e-06	0.14469	-1.24989
121136532	chr12:121136532:G:A	1.17251e-06	-2.2364e-10	-1.02862
121136607	chr12:121136607:C:T	2.23063e-07	-1.54844	-1.13962
121136669	chr12:121136669:T:A	4.94204e-06	-2.2364e-10	0.410015
121137179	chr12:121137179:G:A	8.05636e-07	-2.2364e-10	-1.40389
121137801	chr12:121137801:C:T	8.168e-07	-2.2364e-10	-1.39012
121138121	chr12:121138121:G:A	3.6267e-05	3.78396	-1.38081
121138184	chr12:121138184:G:A	2.92507e-05	3.53595	-1.34781
121138503	chr12:121138503:G:A	8.05104e-07	-2.2364e-10	-1.40455
121138641	chr12:121138641:G:A	3.79758e-06	-2.2364e-10	0.1466
121138849	chr12:121138849:C:A	7.67917e-07	-0.0581584	-1.39368
121139090	chr12:121139090:T:C	2.22173e-06	-2.2364e-10	-0.389479
121139509	chr12:121139509:G:A	8.7431e-07	-2.2364e-10	-1.32208
121139809	chr12:121139809:A:G	1.64546e-07	-1.59897	-1.39336
121139831	chr12:121139831:T:C	2.08839e-06	-2.2364e-10	-0.451369
121139900	chr12:121139900:G:T	1.59527e-06	-2.2364e-10	-0.720722
121139975	chr12:121139975:G:A	1.41199e-06	0.0321574	-0.874917
121140044	chr12:121140044:T:C	1.84732e-07	-1.57072	-1.3059
121140089	chr12:121140089:C:T	1.91517e-07	-1.49158	-1.34897
121140184	chr12:121140184:T:C	1.98047e-07	-1.48844	-1.31857
121140318	chr12:121140318:C:T	3.787e-06	-2.2364e-10	0.143812
121140548	chr12:121140548:T:C	6.42407e-07	-1.6303	-7.29212e-10
121140584	chr12:121140584:T:C	1.84965e-07	-1.60186	-1.27349
121140647	chr12:121140647:G:A	6.42838e-07	-1.62963	-7.29212e-10
121140919	chr12:121140919:C:A	1.86815e-07	-1.59392	-1.27148
121140922	chr12:121140922:C:A	1.86184e-07	-1.5979	-1.27089
121141221	chr12:121141221:T:G	2.78553e-07	-1.0676	-1.39831
121141275	chr12:121141275:A:G	1.85373e-07	-1.60157	-1.27157
121141337	chr12:121141337:G:A	1.39426e-06	-0.855399	-7.29212e-10
121141487	chr12:121141487:G:C	3.87332e-05	3.87352	-1.40459
121141609	chr12:121141609:T:C	6.61943e-05	4.38092	-1.37608
121141870	chr12:121141870:C:T	1.85985e-07	-1.59208	-1.27777
121142152	chr12:121142152:G:A	1.80452e-07	-1.63022	-1.26984
121142307	chr12:121142307:A:G	8.05649e-07	-2.2364e-10	-1.40387
121142592	chr12:121142592:T:C	1.03418e-06	-2.2364e-10	-1.15416
121142772	chr12:121142772:C:A	8.0513e-07	-2.2364e-10	-1.40451
121142950	chr12:121142950:G:A	1.67138e-07	-1.62899	-1.34771
121143182	chr12:121143182:G:A	1.88623e-07	-1.62278	-1.23299
121143424	chr12:121143424:C:T	1.06854e-06	-2.2364e-10	-1.12147
121143590	chr12:121143590:C:G	8.97599e-07	-2.2364e-10	-1.29579
121143815	chr12:121143815:G:A	4.23968e-06	0.256724	-7.29212e-10
121143878	chr12:121143878:T:C	7.08604e-07	-1.53222	-7.29212e-10
121143935	chr12:121143935:T:C	1.91512e-07	-1.60262	-1.23795
121144179	chr12:121144179:G:T	1.81695e-07	-1.56671	-1.32647
121144180	chr12:121144180:C:T	1.8247e-07	-1.56602	-1.32291
121144245	chr12:121144245:T:C	1.83762e-07	-1.57762	-1.30426
121144437	chr12:121144437:G:A	1.1647e-06	-0.184906	-0.850396
121145546	chr12:121145546:G:A	3.58924e-06	-2.2364e-10	0.0901767
121146025	chr12:121146025:G:A	4.44819e-05	3.47517	-0.867851
121146134	chr12:121146134:A:G	6.64515e-07	-1.59646	-7.29212e-10
121146190	chr12:121146190:C:T	5.26981e-05	3.88597	-1.10915
121146357	chr12:121146357:A:G	1.65799e-07	-1.63035	-1.3544
121146571	chr12:121146571:G:A	1.78044e-06	-2.2364e-10	-0.610902
121146595	chr12:121146595:C:T	1.99931e-06	-2.2364e-10	-0.494962
121146718	chr12:121146718:G:A	8.31332e-07	-2.2364e-10	-1.37249
121147187	chr12:121147187:G:A	6.74355e-07	-1.58176	-7.29212e-10
121147313	chr12:121147313:A:AG	8.38286e-07	-2.2364e-10	-1.36416
121147425	chr12:121147425:A:C	3.58446e-05	3.79415	-1.40272
121147661	chr12:121147661:A:G	8.81406e-07	-2.2364e-10	-1.314
121148592	chr12:121148592:A:G	5.1262e-07	-1.28194	-0.574047
121149024	chr12:121149024:G:A	2.19773e-06	-2.2364e-10	-0.400337
121149097	chr12:121149097:C:T	1.07117e-06	-2.2364e-10	-1.11901
121149231	chr12:121149231:C:T	6.5475e-07	-1.61126	-7.29212e-10
121149550	chr12:121149550:T:C	2.88223e-06	0.408984	-0.538181
121150285	chr12:121150285:G:C	1.70508e-07	-1.61981	-1.33693
121150322	chr12:121150322:C:T	8.74871e-05	4.68214	-1.39841
121150453	chr12:121150453:T:C	2.01451e-06	-0.487388	-7.29212e-10
121150498	chr12:121150498:G:A	8.42538e-07	-2.2364e-10	-1.3591
121150742	chr12:121150742:T:C	2.93011e-06	0.380424	-0.493148
121150903	chr12:121150903:C:T	9.00714e-07	-2.2364e-10	-1.29233
121151600	chr12:121151600:TA:T	2.04036e-07	-1.59769	-1.17953
121151659	chr12:121151659:A:G	4.02053e-07	-1.35283	-0.746103
121151712	chr12:121151712:C:G	8.0557e-07	-2.2364e-10	-1.40397
121151917	chr12:121151917:G:T	6.47658e-07	-1.62216	-7.29212e-10
121152551	chr12:121152551:T:C	2.34746e-06	0.168307	-0.502734
121153008	chr12:121153008:T:C	1.87563e-07	-1.52668	-1.33473
121153139	chr12:121153139:A:T	1.32424e-06	-2.2364e-10	-0.906927
121153146	chr12:121153146:C:T	1.59592e-07	-1.62529	-1.39761
121153829	chr12:121153829:G:A	2.00214e-07	-1.60217	-1.19396
121153945	chr12:121153945:C:G	5.3916e-05	2.79967	-7.29212e-10
121154289	chr12:121154289:T:TC	1.07372e-06	-2.2364e-10	-1.11663
121154463	chr12:121154463:G:A	8.27837e-07	-2.2364e-10	-1.3767
121154774	chr12:121154774:C:T	3.22172e-06	-2.2364e-10	-0.0178464
121154886	chr12:121154886:T:C	2.0739e-07	-1.6303	-1.13062
121155216	chr12:121155216:C:T	2.33801e-07	-1.53059	-1.11046
121155259	chr12:121155259:G:A	1.42628e-06	-2.2364e-10	-0.832692
121155544	chr12:121155544:G:A	3.03787e-06	-2.2364e-10	-0.0766073
121155552	chr12:121155552:C:A	1.5829e-07	-1.62739	-1.40369
121156253	chr12:121156253:G:A	2.74554e-06	0.065194	-0.242977
121156367	chr12:121156367:G:A	2.13105e-05	1.84776	0.0236798
121157189	chr12:121157189:G:A	9.36459e-07	-2.2364e-10	-1.25341
121157383	chr12:121157383:A:G	6.71372e-07	-1.58619	-7.29212e-10
121157650	chr12:121157650:T:C	6.52577e-07	-1.61459	-7.29212e-10
121158336	chr12:121158336:G:A	6.44408e-07	-1.62719	-7.29212e-10
121158388	chr12:121158388:A:G	3.26771e-07	-1.27853	-1.02773
121158609	chr12:121158609:C:T	8.59769e-07	-2.2364e-10	-1.33885
121158734	chr12:121158734:A:T	9.36583e-07	-2.2364e-10	-1.25328
121158841	chr12:121158841:A:G	3.6158e-07	-1.19747	-1.00757
121158983	chr12:121158983:C:T	2.09975e-05	1.95564	-0.0990031
121159080	chr12:121159080:AC:A	2.02852e-06	-2.2364e-10	-0.480456
121159603	chr12:121159603:A:T	8.049e-07	-2.2364e-10	-1.4048
121159610	chr12:121159610:G:A	6.06243e-06	1.88747	-1.27312
121159895	chr12:121159895:C:T	1.58885e-06	-2.2364e-10	-0.724752
121160090	chr12:121160090:CTTCT:C	1.03741e-06	-2.2364e-10	-1.15103
121160439	chr12:121160439:G:A	8.61471e-07	-2.2364e-10	-1.33688
121160684	chr12:121160684:C:A	6.47218e-07	-1.62283	-7.29212e-10
121160849	chr12:121160849:G:A	1.60958e-07	-1.62957	-1.3848
121160988	chr12:121160988:C:A	9.32586e-07	-2.2364e-10	-1.25756
121161697	chr12:121161697:C:T	8.76145e-07	-2.2364e-10	-1.31999
121161834	chr12:121161834:AT:A	1.85228e-06	-2.2364e-10	-0.571345
121162023	chr12:121162023:C:T	8.32083e-07	-2.2364e-10	-1.37159
121162026	chr12:121162026:G:C	6.54632e-07	-1.61144	-7.29212e-10
121162337	chr12:121162337:G:A	1.5695e-06	-0.737005	-7.29212e-10
121162377	chr12:121162377:C:T	1.43097e-06	0.248907	-1.07832
121162449	chr12:121162449:G:A	1.07593e-06	-2.2364e-10	-1.11458
121162450	chr12:121162450:T:C	9.82057e-06	2.45046	-1.35374
121162491	chr12:121162491:C:T	6.45032e-07	-1.62622	-7.29212e-10
121162559	chr12:121162559:G:A	1.42584e-06	-2.2364e-10	-0.833003
121162578	chr12:121162578:G:C	8.05238e-07	-2.2364e-10	-1.40438
121162662	chr12:121162662:T:G	1.02044e-06	-1.16753	-7.29212e-10
121162887	chr12:121162887:A:G	9.55487e-06	-2.2364e-10	1.06929
121162889	chr12:121162889:G:A	6.42383e-07	-1.63033	-7.29212e-10
121162928	chr12:121162928:A:G	1.51158e-06	-2.2364e-10	-0.774608
121162935	chr12:121162935:A:G	1.73994e-07	-1.57131	-1.36519
121162999	chr12:121162999:G:A	3.10514e-07	-1.48512	-0.872173
121163150	chr12:121163150:G:A	3.57534e-07	-1.1743	-1.04199
121163218	chr12:121163218:C:T	2.98824e-06	-0.0930776	-7.29212e-10
121163496	chr12:121163496:A:G	6.42407e-07	-1.6303	-7.29212e-10
121163652	chr12:121163652:T:C	1.75495e-07	-1.61276	-1.31514
121163945	chr12:121163945:C:T	2.5768e-06	-0.241216	-7.29212e-10
121164026	chr12:121164026:GTCACAGAA:G	2.30795e-07	-1.57851	-1.07548
121164090	chr12:121164090:A:C	3.46353e-07	-1.59383	-0.654227
121164224	chr12:121164224:C:T	8.37314e-07	-2.2364e-10	-1.36532
121164332	chr12:121164332:C:A	1.6089e-07	-1.6283	-1.38649
121164435	chr12:121164435:G:A	2.22611e-07	-1.5904	-1.0997
121164578	chr12:121164578:C:T	2.18328e-07	-1.59812	-1.1114
121164617	chr12:121164617:C:T	2.23225e-07	-1.59625	-1.09108
121164666	chr12:121164666:C:T	8.83319e-07	-0.293391	-1.01844
121164712	chr12:121164712:G:A	9.11e-07	-0.322052	-0.958923
121164731	chr12:121164731:A:G	2.17045e-07	-1.5872	-1.12822
121164825	chr12:121164825:T:C	8.76307e-07	-0.324539	-0.995263
121164957	chr12:121164957:G:A	2.37161e-07	-1.31414	-1.31264
121165022	chr12:121165022:A:G	2.25825e-07	-1.59128	-1.08448
121165319	chr12:121165319:C:A	2.16814e-07	-1.59936	-1.11711
121165491	chr12:121165491:T:C	2.6386e-06	-0.217515	-7.29212e-10
121165666	chr12:121165666:A:C	2.08542e-07	-1.59207	-1.16331
121165915	chr12:121165915:C:T	3.41764e-06	-2.2364e-10	0.0411888
121166053	chr12:121166053:C:G	2.14544e-07	-1.59757	-1.12944
121166319	chr12:121166319:C:T	1.53513e-06	-0.75915	-7.29212e-10
121166323	chr12:121166323:A:G	2.13752e-07	-1.59498	-1.13573
121166332	chr12:121166332:A:T	2.13379e-07	-1.58928	-1.14317
121166344	chr12:121166344:A:C	2.1155e-07	-1.5908	-1.15026
121166449	chr12:121166449:A:G	2.47792e-06	-0.280344	-7.29212e-10
121166522	chr12:121166522:C:T	1.0226e-06	-0.300249	-0.86517
121166921	chr12:121166921:A:G	6.14998e-07	-0.780632	-0.893268
121166923	chr12:121166923:G:A	1.63069e-06	-0.698761	-7.29212e-10
121167292	chr12:121167292:G:A	9.53827e-07	-2.2364e-10	-1.23504
121167386	chr12:121167386:C:T	3.6774e-07	-1.19327	-0.994871
121167551	chr12:121167551:C:T	2.55404e-06	-2.2364e-10	-0.250088
121167552	chr12:121167552:G:A	2.27893e-07	-1.53032	-1.13632
121167570	chr12:121167570:G:A	1.16111e-06	-1.03839	-7.29212e-10
121167705	chr12:121167705:A:G	3.12191e-06	-0.0493183	-7.29212e-10
121167787	chr12:121167787:A:G	1.64005e-06	-2.2364e-10	-0.693038
121167796	chr12:121167796:C:T	2.5732e-06	-1.3964	1.15379
121167806	chr12:121167806:A:AT	8.5155e-07	-2.2364e-10	-1.34846
121167899	chr12:121167899:G:A	1.72509e-06	-2.2364e-10	-0.642484
121167953	chr12:121167953:T:C	1.40637e-06	-1.43175	0.584993
121168023	chr12:121168023:A:G	1.14205e-06	-1.05494	-7.29212e-10
121168064	chr12:121168064:C:T	1.70474e-06	-2.2364e-10	-0.654349
121168116	chr12:121168116:A:C	2.21392e-07	-1.52437	-1.17121
121168151	chr12:121168151:G:A	1.4575e-06	-1.39908	0.588036
121168202	chr12:121168202:T:C	9.56581e-07	-2.2364e-10	-1.23215
121168256	chr12:121168256:C:A	1.63804e-06	-1.38812	0.693853
121168516	chr12:121168516:G:A	1.49476e-06	-1.39855	0.612751
121168547	chr12:121168547:G:T	1.5039e-06	-1.39175	0.61205
121168844	chr12:121168844:A:C	8.25433e-07	-2.2364e-10	-1.37961
121168957	chr12:121168957:A:G	1.44555e-06	-1.37715	0.55787
121169087	chr12:121169087:T:C	8.46986e-07	-2.2364e-10	-1.35383
121169249	chr12:121169249:A:G	1.56453e-06	-1.36733	0.627151
121169253	chr12:121169253:C:T	5.25958e-07	-1.29806	-0.532237
121169541	chr12:121169541:A:G	1.54931e-06	-1.36275	0.612803
121169844	chr12:121169844:G:T	1.61251e-07	-1.62256	-1.39
121169992	chr12:121169992:A:G	1.52118e-06	-1.36282	0.594543
121170058	chr12:121170058:G:A	1.46074e-06	-1.36649	0.557673
121170184	chr12:121170184:G:A	1.4487e-06	-1.3645	0.5474
121170470	chr12:121170470:C:T	1.51721e-06	-1.3836	0.612709
121170513	chr12:121170513:G:A	8.27569e-07	-2.2364e-10	-1.37703
121170514	chr12:121170514:C:G	1.53075e-06	-2.2364e-10	-0.762006
121170639	chr12:121170639:G:A	7.93005e-06	2.23019	-1.3473
121170782	chr12:121170782:A:T	7.55455e-07	-0.837227	-0.630972
121171053	chr12:121171053:C:T	5.0501e-07	-1.29729	-0.573652
121171105	chr12:121171105:G:A	5.20027e-07	-1.28417	-0.557471
121171320	chr12:121171320:C:T	1.81943e-06	-2.2364e-10	-0.589237
121171585	chr12:121171585:T:G	1.84965e-06	-2.2364e-10	-0.572765
121171691	chr12:121171691:C:T	7.63552e-07	-0.807184	-0.650353
121171805	chr12:121171805:A:G	5.37631e-07	-1.24084	-0.567508
121171930	chr12:121171930:C:T	7.81395e-07	-1.43444	-7.29212e-10
121172010	chr12:121172010:C:T	4.9681e-07	-1.32607	-0.561246
121172141	chr12:121172141:G:A	2.86906e-07	-1.33473	-1.10163
121172232	chr12:121172232:G:C	1.75515e-06	-2.2364e-10	-0.625207
121172358	chr12:121172358:G:A	1.76951e-06	-0.617062	-7.29212e-10
121172489	chr12:121172489:G:A	1.1737e-05	-2.2364e-10	1.27498
121172686	chr12:121172686:A:G	5.57642e-07	-1.24854	-0.523257
121172952	chr12:121172952:CA:C	5.63338e-07	-1.2517	-0.509934
121173081	chr12:121173081:T:C	1.74517e-06	-2.2364e-10	-0.630912
121173398	chr12:121173398:T:C	2.39253e-07	-1.44686	-1.17113
121173478	chr12:121173478:A:G	1.61119e-06	-1.38094	0.670142
121173688	chr12:121173688:G:A	8.08855e-07	-2.2364e-10	-1.3999
121173832	chr12:121173832:A:G	1.56585e-06	-1.36792	0.628578
121174111	chr12:121174111:G:A	1.61376e-06	-2.2364e-10	-0.709194
121174126	chr12:121174126:T:C	2.34971e-06	-1.30026	0.966787
121174344	chr12:121174344:G:A	8.64878e-07	-2.2364e-10	-1.33293
121174561	chr12:121174561:T:A	1.71732e-07	-1.63018	-1.3194
121174640	chr12:121174640:C:A	2.68608e-06	-2.2364e-10	-0.19968
121174794	chr12:121174794:T:C	5.13939e-06	-2.2364e-10	0.449172
121174843	chr12:121174843:G:T	9.0824e-07	-2.2364e-10	-1.28401
121175172	chr12:121175172:ACGG:A	1.70303e-06	-2.2364e-10	-0.655353
121175243	chr12:121175243:C:T	3.36159e-07	-1.13464	-1.1433
121175426	chr12:121175426:G:A	1.39089e-06	-0.857821	-7.29212e-10
121175465	chr12:121175465:T:C	1.19065e-06	-2.2364e-10	-1.01327
121175686	chr12:121175686:C:A	1.15421e-06	-2.2364e-10	-1.04434
121175800	chr12:121175800:A:T	1.71396e-07	-1.62808	-1.32346
121175802	chr12:121175802:A:G	9.11706e-07	-2.2364e-10	-1.2802
121175892	chr12:121175892:T:C	1.62618e-06	-1.36348	0.661955
121176445	chr12:121176445:C:T	2.15259e-07	-1.55858	-1.1651
121176481	chr12:121176481:G:A	1.40548e-06	-0.847387	-7.29212e-10
121176521	chr12:121176521:G:A	2.17014e-07	-1.54619	-1.16937
121176534	chr12:121176534:T:C	1.66869e-06	-1.35602	0.680293
121176535	chr12:121176535:G:A	5.06767e-07	-1.28866	-0.578809
121176581	chr12:121176581:T:A	1.78849e-06	-2.2364e-10	-0.60639
121176731	chr12:121176731:A:G	2.38491e-06	-1.3186	0.999996
121176733	chr12:121176733:G:A	6.56871e-07	-1.54188	-0.0661468
121176874	chr12:121176874:G:T	7.67632e-07	-1.45221	-7.29212e-10
121177131	chr12:121177131:C:T	2.49786e-07	-1.62988	-0.945039
121177328	chr12:121177328:C:G	2.01055e-07	-1.62704	-1.1649
121177480	chr12:121177480:T:C	5.35728e-07	-1.32182	-0.490074
121177566	chr12:121177566:T:C	4.86444e-07	-1.34792	-0.560478
121177826	chr12:121177826:C:G	2.01432e-07	-1.58773	-1.20234
121177838	chr12:121177838:C:T	4.43676e-07	-0.67817	-1.32225
121177983	chr12:121177983:G:C	5.32815e-07	-1.33174	-0.485604
121178661	chr12:121178661:G:A	5.0303e-07	-0.471947	-1.40292
121178664	chr12:121178664:T:C	5.18453e-07	-1.35817	-0.486497
121179457	chr12:121179457:G:A	5.29715e-07	-1.31929	-0.50389
121179469	chr12:121179469:C:T	5.80934e-07	-1.33377	-0.397108
121179575	chr12:121179575:C:G	6.7987e-07	-0.899426	-0.674191
121179583	chr12:121179583:T:C	5.26456e-07	-1.32498	-0.504375
121179904	chr12:121179904:C:T	5.2474e-07	-1.37735	-0.455265
121180107	chr12:121180107:C:T	9.79444e-07	-2.2364e-10	-1.20853
121180187	chr12:121180187:A:G	1.05856e-06	-1.13086	-7.29212e-10
121180200	chr12:121180200:C:T	8.67372e-07	-2.2364e-10	-1.33005
121180338	chr12:121180338:A:C	9.26509e-07	-2.2364e-10	-1.26409
121180527	chr12:121180527:C:T	5.1392e-06	-2.2364e-10	0.449135
121180588	chr12:121180588:A:G	3.0708e-06	-0.0658243	-7.29212e-10
121180635	chr12:121180635:C:T	5.19251e-07	-1.35667	-0.486466
121180761	chr12:121180761:G:A	1.35247e-06	-2.2364e-10	-0.885831
121180765	chr12:121180765:C:G	4.41911e-06	1.6826	-1.38443
121180819	chr12:121180819:C:T	5.30967e-06	-2.2364e-10	0.481766
121180862	chr12:121180862:G:A	5.34993e-07	-1.33271	-0.480558
121180912	chr12:121180912:C:T	1.09942e-06	-1.09298	-7.29212e-10
121180959	chr12:121180959:A:G	4.96367e-07	-1.34288	-0.545325
121181717	chr12:121181717:C:T	8.06301e-07	-2.2364e-10	-1.40306
121181718	chr12:121181718:A:G	5.41916e-07	-1.31703	-0.48338
121181726	chr12:121181726:G:A	8.25148e-07	-2.2364e-10	-1.37996
121182031	chr12:121182031:T:C	4.74673e-07	-0.528123	-1.40477
121182342	chr12:121182342:C:T	7.0326e-07	-0.780021	-0.75977
121182503	chr12:121182503:C:T	6.41402e-06	0.670724	-7.29212e-10
121182963	chr12:121182963:A:G	5.8486e-07	-1.3286	-0.395543
121183726	chr12:121183726:C:T	8.59336e-07	-2.2364e-10	-1.33936
121183865	chr12:121183865:C:G	8.59644e-07	-2.2364e-10	-1.339
121183866	chr12:121183866:C:A	8.59644e-07	-2.2364e-10	-1.339
121183896	chr12:121183896:C:T	1.05194e-06	-1.13713	-7.29212e-10
121183934	chr12:121183934:A:G	5.58485e-07	-1.31822	-0.452071
121184014	chr12:121184014:A:G	1.34681e-06	-1.31052	0.420493
121184204	chr12:121184204:A:G	5.12349e-07	-0.716771	-1.13974
121184220	chr12:121184220:C:T	2.94771e-07	-1.39654	-1.01278
121184221	chr12:121184221:G:A	2.50118e-07	-1.20021	-1.37338
121184312	chr12:121184312:C:T	1.27733e-06	-2.2364e-10	-0.942989
121184393	chr12:121184393:A:G	4.20246e-07	-1.58757	-0.467104
121184436	chr12:121184436:C:T	2.11435e-07	-1.61551	-1.12609
121184501	chr12:121184501:A:C	2.82797e-07	-1.0513	-1.39949
121184578	chr12:121184578:G:A	1.16187e-06	-2.2364e-10	-1.03773
121184616	chr12:121184616:G:T	2.29279e-07	-1.59669	-1.06389
121184717	chr12:121184717:T:A	6.45838e-07	-1.62497	-7.29212e-10
121184872	chr12:121184872:G:A	8.89978e-07	-2.2364e-10	-1.30432
121185084	chr12:121185084:A:C	7.71144e-07	-0.851213	-0.596429
121186305	chr12:121186305:C:G	4.18302e-07	-0.985711	-1.0736
121186552	chr12:121186552:A:G	8.37481e-07	-2.2364e-10	-1.36512
121186777	chr12:121186777:G:A	3.13753e-06	-0.0443265	-7.29212e-10
121187288	chr12:121187288:G:A	3.64634e-07	-1.37225	-0.824374
121187645	chr12:121187645:TG:T	8.93168e-07	-1.30074	-7.29212e-10
121187712	chr12:121187712:G:A	8.15295e-07	-2.2364e-10	-1.39197
121188418	chr12:121188418:G:A	2.06599e-07	-1.52526	-1.23948
121189242	chr12:121189242:C:T	6.51656e-06	-2.2364e-10	0.686584
121189265	chr12:121189265:C:T	1.19049e-06	-1.01339	-7.29212e-10
121189357	chr12:121189357:T:C	1.06894e-06	-2.2364e-10	-1.12109
121189465	chr12:121189465:A:G	2.90695e-07	-1.03952	-1.38372
121189639	chr12:121189639:AC:A	4.0677e-06	0.215314	-7.29212e-10
121189655	chr12:121189655:A:G	2.24815e-07	-1.28753	-1.3927
121189661	chr12:121189661:T:A	1.90398e-07	-1.6283	-1.2181
121189945	chr12:121189945:C:G	2.58513e-07	-1.55734	-0.983238
121190069	chr12:121190069:G:A	1.09585e-06	-1.09624	-7.29212e-10
121190202	chr12:121190202:T:TG	1.96593e-06	-2.2364e-10	-0.511795
121190224	chr12:121190224:T:C	8.09885e-07	-0.983334	-0.415293
121190377	chr12:121190377:A:G	1.24863e-06	-2.2364e-10	-0.965717
121190464	chr12:121190464:C:T	1.117e-06	-1.07712	-7.29212e-10
121190485	chr12:121190485:C:T	9.15583e-07	-1.27596	-7.29212e-10
121190906	chr12:121190906:G:T	2.01536e-07	-1.58018	-1.20937
121191229	chr12:121191229:G:A	3.40306e-07	-1.25484	-1.01083
121191316	chr12:121191316:G:A	2.00861e-07	-1.60693	-1.18597
121191404	chr12:121191404:A:G	3.75637e-06	-2.2364e-10	0.13569
121192536	chr12:121192536:G:A	7.82738e-06	0.869865	-7.29212e-10
121192545	chr12:121192545:A:G	2.56425e-07	-1.59058	-0.9581
121192635	chr12:121192635:A:G	2.94897e-07	-1.1935	-1.21539
121192759	chr12:121192759:G:A	1.37011e-06	-0.872869	-7.29212e-10
121192960	chr12:121192960:A:G	7.90851e-07	-1.42241	-7.29212e-10
121192968	chr12:121192968:A:G	8.16802e-07	-1.39012	-7.29212e-10
121192980	chr12:121192980:T:A	8.11826e-07	-1.39623	-7.29212e-10
121193300	chr12:121193300:T:G	8.10814e-07	-2.2364e-10	-1.39748
121194166	chr12:121194166:T:G	1.79233e-07	-1.62983	-1.277
121194269	chr12:121194269:G:A	1.60112e-06	-2.2364e-10	-0.717062
121194425	chr12:121194425:T:C	9.48046e-07	-2.2364e-10	-1.24111
121195479	chr12:121195479:C:T	2.00616e-07	-1.45757	-1.33656
121195634	chr12:121195634:A:G	4.01668e-07	-0.827661	-1.27223
121195754	chr12:121195754:C:G	6.59848e-06	-2.2364e-10	0.699077
121195820	chr12:121195820:C:T	9.26808e-07	-2.2364e-10	-1.26377
121196483	chr12:121196483:A:G	3.00363e-06	-2.2364e-10	-0.0879427
121196593	chr12:121196593:G:A	8.05113e-07	-2.2364e-10	-1.40454
121196608	chr12:121196608:G:A	7.54071e-07	-1.47003	-7.29212e-10
121197126	chr12:121197126:C:G	1.38035e-06	-2.2364e-10	-0.865426
121197162	chr12:121197162:T:C	2.91977e-07	-1.01403	-1.40481
121197394	chr12:121197394:C:T	1.61047e-07	-1.6243	-1.38952
121197702	chr12:121197702:T:C	2.94734e-07	-1.0057	-1.40374
121198078	chr12:121198078:A:G	7.50516e-07	-1.47476	-7.29212e-10
121198092	chr12:121198092:A:G	2.00307e-07	-1.4577	-1.33797
121198301	chr12:121198301:T:C	3.15592e-07	-1.07073	-1.27033
121198387	chr12:121198387:C:T	3.04607e-07	-0.971946	-1.40455
121198789	chr12:121198789:G:C	1.9434e-07	-1.4856	-1.34031
121198924	chr12:121198924:C:T	8.99467e-07	-2.2364e-10	-1.29372
121199238	chr12:121199238:G:A	9.54438e-07	-1.2344	-7.29212e-10
121199254	chr12:121199254:G:C	4.02802e-07	-0.967207	-1.12986
121199260	chr12:121199260:T:C	1.06678e-06	-2.2364e-10	-1.12312
121199330	chr12:121199330:C:T	2.24229e-07	-1.28032	-1.40253
121199430	chr12:121199430:A:G	4.58905e-07	-0.930953	-1.03572
121200089	chr12:121200089:T:C	1.797e-06	-2.2364e-10	-0.601645
121200159	chr12:121200159:C:T	1.20123e-06	-2.2364e-10	-1.00442
121200583	chr12:121200583:C:T	3.74488e-07	-0.980806	-1.18915
121200618	chr12:121200618:C:A	8.26855e-07	-2.2364e-10	-1.37789
121200752	chr12:121200752:T:C	1.72881e-06	-2.2364e-10	-0.640329
121200754	chr12:121200754:G:T	1.29867e-06	-2.2364e-10	-0.926423
121200788	chr12:121200788:T:C	1.64619e-06	-2.2364e-10	-0.6893
121200922	chr12:121200922:T:C	1.68828e-06	-2.2364e-10	-0.66405
121201046	chr12:121201046:A:G	6.42666e-07	-1.62989	-7.29212e-10
121201145	chr12:121201145:T:C	3.6769e-06	-2.2364e-10	0.114308
121201399	chr12:121201399:TC:T	4.56674e-07	-1.61817	-0.353383
121201419	chr12:121201419:A:G	7.32405e-07	-1.49918	-7.29212e-10
121201723	chr12:121201723:T:A	1.98191e-07	-1.46293	-1.34336
121201796	chr12:121201796:C:T	3.85105e-07	-0.77177	-1.37023
121201854	chr12:121201854:C:T	8.24322e-07	-0.49591	-0.885047
121201895	chr12:121201895:GAAAC:G	8.28645e-06	-2.2364e-10	0.926859
121202112	chr12:121202112:G:A	3.94479e-07	-0.770386	-1.34757
121202705	chr12:121202705:G:T	2.44876e-06	-2.2364e-10	-0.292183
121202747	chr12:121202747:A:G	4.1049e-06	-2.2364e-10	0.224418
121203072	chr12:121203072:C:T	1.54475e-06	-2.2364e-10	-0.752902
121203231	chr12:121203231:C:T	3.06931e-07	-0.96497	-1.40392
121203515	chr12:121203515:C:T	4.33227e-07	-0.712281	-1.31198
121203685	chr12:121203685:T:C	7.24623e-07	-1.50987	-7.29212e-10
121203706	chr12:121203706:A:G	4.95888e-07	-1.04676	-0.842404
121203822	chr12:121203822:G:A	2.7141e-07	-1.09569	-1.3962
121203865	chr12:121203865:G:A	1.66628e-07	-1.60056	-1.37919
121204396	chr12:121204396:C:T	8.24956e-07	-2.2364e-10	-1.38019
121204740	chr12:121204740:A:C	3.02826e-07	-0.977457	-1.4049
121205058	chr12:121205058:A:G	9.06619e-06	-2.2364e-10	1.01679
121205214	chr12:121205214:CAT:C	9.76446e-07	-2.2364e-10	-1.2116
121205479	chr12:121205479:C:T	6.47398e-07	-1.62256	-7.29212e-10
121205595	chr12:121205595:C:T	9.71478e-07	-2.2364e-10	-1.2167
121206046	chr12:121206046:T:C	1.42855e-06	-2.2364e-10	-0.831102
121206053	chr12:121206053:C:T	1.78397e-07	-1.58459	-1.32692
121206799	chr12:121206799:G:A	2.13083e-07	-1.47414	-1.2597
121207101	chr12:121207101:A:C	7.15211e-07	-1.52294	-7.29212e-10
121207564	chr12:121207564:G:C	1.36182e-06	-2.2364e-10	-0.878938
121207802	chr12:121207802:G:A	2.48244e-06	-2.2364e-10	-0.278519
121207917	chr12:121207917:C:T	3.77823e-06	-2.2364e-10	0.141494
121208213	chr12:121208213:G:A	4.2545e-07	-0.721298	-1.32107
121208604	chr12:121208604:C:T	8.59075e-07	-2.2364e-10	-1.33966
121208977	chr12:121208977:T:G	1.62073e-06	-2.2364e-10	-0.704888
121209176	chr12:121209176:C:T	1.53579e-06	-2.2364e-10	-0.75872
121209437	chr12:121209437:T:G	2.79671e-06	-2.2364e-10	-0.159318
121209461	chr12:121209461:A:G	4.14345e-06	-2.2364e-10	0.233766
121209632	chr12:121209632:A:G	2.16543e-07	-1.32926	-1.38847
121210067	chr12:121210067:G:T	3.66365e-07	-0.884745	-1.30714
121210487	chr12:121210487:A:G	3.45785e-07	-1.06624	-1.18346
121210552	chr12:121210552:G:A	4.05998e-06	-2.2364e-10	0.213416
121211067	chr12:121211067:C:G	2.80537e-07	-1.14488	-1.31393
121211085	chr12:121211085:G:T	1.43534e-06	-2.2364e-10	-0.826361
121212281	chr12:121212281:C:A	2.86505e-06	-2.2364e-10	-0.135178
121212659	chr12:121212659:A:G	5.12712e-07	-1.0911	-0.764702
121213000	chr12:121213000:G:A	6.94337e-06	-2.2364e-10	0.750024
121213388	chr12:121213388:A:G	3.68792e-06	-2.2364e-10	0.1173
121213456	chr12:121213456:A:T	4.21755e-07	-1.16167	-0.889427
121214017	chr12:121214017:G:A	5.52198e-07	-1.15297	-0.628645
121214238	chr12:121214238:G:T	5.90692e-07	-1.15022	-0.564008
121214474	chr12:121214474:G:A	5.43933e-07	-1.1494	-0.64729
121214670	chr12:121214670:A:T	3.4594e-07	-1.08809	-1.16117
121214701	chr12:121214701:G:C	6.82121e-07	-1.57031	-7.29212e-10
121214738	chr12:121214738:G:A	2.24079e-07	-1.61397	-1.06955
121214909	chr12:121214909:C:T	3.48183e-06	-2.2364e-10	0.0597943
121215575	chr12:121215575:C:A	3.15061e-06	-2.2364e-10	-0.0401662
121215960	chr12:121215960:G:A	2.74106e-06	-2.2364e-10	-0.179417
121216057	chr12:121216057:T:G	8.33562e-07	-2.2364e-10	-1.36981
121216086	chr12:121216086:G:A	2.58698e-06	-2.2364e-10	-0.237273
121216208	chr12:121216208:A:G	9.35139e-07	-0.995997	-0.258826
121216231	chr12:121216231:G:C	8.88184e-07	-2.2364e-10	-1.30634
121216433	chr12:121216433:G:C	2.1904e-06	-2.2364e-10	-0.403679
121216581	chr12:121216581:G:A	2.92288e-06	-2.2364e-10	-0.115192
121216586	chr12:121216586:C:T	2.36754e-06	-2.2364e-10	-0.32591
121216917	chr12:121216917:C:T	1.72482e-06	-0.642643	-7.29212e-10
121217260	chr12:121217260:G:A	7.85795e-07	-1.42882	-7.29212e-10
121217861	chr12:121217861:C:T	8.10464e-07	-2.2364e-10	-1.39791
121218000	chr12:121218000:C:T	6.88429e-07	-1.56111	-7.29212e-10
121218086	chr12:121218086:A:G	2.28934e-06	-2.2364e-10	-0.3595
121218167	chr12:121218167:A:T	3.11075e-07	-1.12272	-1.23276
121218242	chr12:121218242:C:T	4.05912e-07	-0.704361	-1.38502
121218601	chr12:121218601:G:A	3.14119e-07	-0.967454	-1.37829
121218811	chr12:121218811:G:T	7.202e-07	-1.51599	-7.29212e-10
121219311	chr12:121219311:G:A	6.45528e-07	-1.62545	-7.29212e-10
121219354	chr12:121219354:C:T	6.43111e-07	-1.6292	-7.29212e-10
121219457	chr12:121219457:G:A	2.07013e-06	-2.2364e-10	-0.460152
121219559	chr12:121219559:A:ATCTTGAT	3.29631e-06	-2.2364e-10	0.00504168
121219952	chr12:121219952:T:C	2.2006e-06	-2.2364e-10	-0.399033
121220179	chr12:121220179:G:C	8.88184e-07	-2.2364e-10	-1.30634
121220495	chr12:121220495:G:T	2.00694e-06	-2.2364e-10	-0.491153
121221092	chr12:121221092:C:T	6.51485e-07	-1.09024	-0.526029
121221172	chr12:121221172:G:T	1.13107e-06	-1.0646	-7.29212e-10
121221486	chr12:121221486:C:T	7.93098e-07	-1.41957	-7.29212e-10
121221575	chr12:121221575:G:A	8.10539e-07	-2.2364e-10	-1.39782
121221586	chr12:121221586:G:A	1.24554e-06	-2.2364e-10	-0.968194
121221625	chr12:121221625:C:T	5.01895e-06	-2.2364e-10	0.425458
121221640	chr12:121221640:G:A	2.60267e-06	-2.2364e-10	-0.231225
121222030	chr12:121222030:C:T	8.06181e-07	-2.2364e-10	-1.40321
121222062	chr12:121222062:G:A	8.5274e-07	-2.2364e-10	-1.34706
121222114	chr12:121222114:G:A	6.73252e-07	-1.5834	-7.29212e-10
121222183	chr12:121222183:T:C	7.1493e-07	-1.59918	0.0758437
121222196	chr12:121222196:G:A	7.56339e-07	-1.03162	-0.435411
121222318	chr12:121222318:C:T	8.11541e-07	-2.2364e-10	-1.39658
121222376	chr12:121222376:G:T	2.72804e-07	-1.36274	-1.12402
121222458	chr12:121222458:A:G	5.36919e-07	-1.57117	-0.238498
121222469	chr12:121222469:A:C	5.3534e-07	-1.56738	-0.245238
121222474	chr12:121222474:A:G	5.38744e-07	-1.58682	-0.219456
121222499	chr12:121222499:A:C	5.2909e-07	-1.58034	-0.244017
121222705	chr12:121222705:C:A	8.19757e-07	-1.38651	-7.29212e-10
121222984	chr12:121222984:T:C	4.02701e-07	-1.14145	-0.955876
121223260	chr12:121223260:G:A	1.28214e-06	-2.2364e-10	-0.939235
121223439	chr12:121223439:T:C	1.7877e-06	-2.2364e-10	-0.606832
121223465	chr12:121223465:G:T	3.50664e-06	-2.2364e-10	0.0668967
121223562	chr12:121223562:C:G	1.85251e-07	-1.55059	-1.32321
121223841	chr12:121223841:G:A	4.63894e-06	-2.2364e-10	0.346722
121223897	chr12:121223897:A:G	3.54165e-07	-0.851018	-1.37474
121223901	chr12:121223901:A:T	8.56606e-07	-1.34254	-7.29212e-10
121224163	chr12:121224163:G:A	3.37126e-07	-1.61373	-0.661328
121224378	chr12:121224378:C:T	4.63023e-05	-2.2364e-10	2.64743
121224379	chr12:121224379:G:A	4.63599e-07	-0.570027	-1.38647
121224474	chr12:121224474:T:C	8.38628e-07	-1.08801	-0.275745
121224551	chr12:121224551:G:A	4.62554e-06	-2.2364e-10	0.34383
121224567	chr12:121224567:A:C	3.61088e-07	-0.811563	-1.39483
121224624	chr12:121224624:T:A	5.76124e-07	-1.59065	-0.148542
121224804	chr12:121224804:C:T	1.08136e-06	-2.2364e-10	-1.10954
121225141	chr12:121225141:T:C	1.02975e-06	-0.722035	-0.436415
121225308	chr12:121225308:A:G	3.60403e-07	-0.850836	-1.35746
121225468	chr12:121225468:T:C	8.05714e-07	-2.2364e-10	-1.40379
121225497	chr12:121225497:G:A	6.79528e-07	-1.57412	-7.29212e-10
121226023	chr12:121226023:C:T	6.74996e-07	-1.58081	-7.29212e-10
121226314	chr12:121226314:C:T	1.72015e-07	-1.62176	-1.32618
121226508	chr12:121226508:G:A	1.1052e-06	-1.08774	-7.29212e-10
121227208	chr12:121227208:A:G	8.0958e-07	-0.893372	-0.505631
121227281	chr12:121227281:C:A	1.20832e-06	0.364679	-1.36321
121227531	chr12:121227531:C:T	6.74397e-07	-1.00537	-0.576325
121227550	chr12:121227550:G:A	3.48897e-07	-1.62166	-0.619078
121227917	chr12:121227917:G:C	1.32098e-06	-1.52905	0.619665
121227941	chr12:121227941:T:A	1.5819e-06	-0.729139	-7.29212e-10
121228095	chr12:121228095:A:G	6.69672e-07	-1.52439	-0.0643396
121228210	chr12:121228210:T:C	1.05134e-06	-2.2364e-10	-1.1377
121228457	chr12:121228457:A:G	1.64914e-07	-1.6284	-1.36169
121228843	chr12:121228843:A:G	5.14349e-07	-1.58457	-0.268045
121229358	chr12:121229358:C:G	3.11272e-06	-2.2364e-10	-0.0522653
121229624	chr12:121229624:C:T	5.0594e-07	-1.5584	-0.310705
121229848	chr12:121229848:T:C	3.59607e-07	-1.59025	-0.620255
121230210	chr12:121230210:T:C	2.79655e-07	-1.40584	-1.05612
121230451	chr12:121230451:T:C	2.27875e-06	-1.13605	0.771921
121230492	chr12:121230492:G:T	2.01418e-06	-2.2364e-10	-0.487551
121230671	chr12:121230671:A:C	5.11889e-07	-1.08479	-0.772621
121230911	chr12:121230911:CTCATA:C	8.14663e-07	-2.2364e-10	-1.39274
121231120	chr12:121231120:TG:T	7.091e-07	-1.53152	-7.29212e-10
121231122	chr12:121231122:G:C	7.09699e-07	-1.53068	-7.29212e-10
121231136	chr12:121231136:C:T	6.8051e-07	-1.57268	-7.29212e-10
121231342	chr12:121231342:A:G	4.06738e-07	-0.751229	-1.33612
121231379	chr12:121231379:C:T	1.53393e-06	-1.50721	0.747281
121231550	chr12:121231550:C:T	2.98506e-07	-1.59355	-0.803179
121231808	chr12:121231808:A:G	1.65212e-07	-1.58339	-1.4049
121231828	chr12:121231828:A:G	4.0622e-07	-0.690128	-1.39849
121232034	chr12:121232034:T:G	2.38724e-06	-2.2364e-10	-0.317624
121232037	chr12:121232037:T:C	9.16152e-07	-2.2364e-10	-1.27534
121232198	chr12:121232198:G:A	8.97449e-07	-1.29596	-7.29212e-10
121232261	chr12:121232261:C:T	9.77863e-07	-1.55855	0.348398
121232296	chr12:121232296:G:A	2.4381e-06	-2.2364e-10	-0.296545
121232473	chr12:121232473:A:G	7.86688e-07	-1.42769	-7.29212e-10
121232987	chr12:121232987:C:G	2.12933e-06	-2.2364e-10	-0.431955
121232989	chr12:121232989:A:G	6.56791e-07	-1.60815	-7.29212e-10
121233190	chr12:121233190:C:G	6.64671e-07	-1.59623	-7.29212e-10
121233222	chr12:121233222:C:T	1.10911e-06	-1.0842	-7.29212e-10
121233310	chr12:121233310:G:A	8.73772e-07	-2.2364e-10	-1.3227
121233330	chr12:121233330:T:A	3.0205e-07	-1.57829	-0.806637
121233467	chr12:121233467:C:T	1.7088e-07	-1.56303	-1.39152
121233709	chr12:121233709:T:C	6.44678e-07	-1.62677	-7.29212e-10
121234286	chr12:121234286:G:C	2.10319e-07	-1.60977	-1.13712
121234420	chr12:121234420:C:T	2.84806e-06	-2.2364e-10	-0.141124
121234508	chr12:121234508:T:C	5.18781e-07	-1.49536	-0.348678
121234648	chr12:121234648:C:T	1.59293e-06	-2.2364e-10	-0.722189
121234880	chr12:121234880:C:CTGTT	2.30331e-06	-2.2364e-10	-0.353415
121234943	chr12:121234943:T:C	6.5332e-07	-1.61345	-7.29212e-10
121235109	chr12:121235109:C:T	7.05852e-07	-1.53611	-7.29212e-10
121235239	chr12:121235239:G:A	8.264e-07	-2.2364e-10	-1.37844
121235518	chr12:121235518:A:T	2.5987e-06	-2.2364e-10	-0.232752
121235574	chr12:121235574:C:T	8.76499e-07	-2.2364e-10	-1.31958
121235608	chr12:121235608:C:T	8.72268e-07	-2.2364e-10	-1.32442
121235697	chr12:121235697:G:A	2.24705e-07	-1.61183	-1.0689
121235851	chr12:121235851:G:GTGA	6.53209e-07	-1.61362	-7.29212e-10
121235939	chr12:121235939:G:A	8.80389e-07	-2.2364e-10	-1.31515
121235958	chr12:121235958:C:T	2.20975e-07	-1.62856	-1.0689
121236274	chr12:121236274:G:A	4.84409e-06	-2.2364e-10	0.389996
121236367	chr12:121236367:G:C	2.98656e-07	-1.58037	-0.815853
121236384	chr12:121236384:G:A	8.71968e-07	-2.2364e-10	-1.32477
121236589	chr12:121236589:G:A	4.44737e-06	-2.2364e-10	0.304551
121236795	chr12:121236795:G:A	8.15691e-07	-2.2364e-10	-1.39148
121237098	chr12:121237098:A:G	1.68222e-07	-1.62259	-1.34764
121237465	chr12:121237465:G:A	3.13858e-07	-1.19986	-1.14672
121237504	chr12:121237504:G:A	5.25008e-07	-1.56102	-0.271084
121237676	chr12:121237676:C:T	2.72051e-06	-2.2364e-10	-0.186942
121237772	chr12:121237772:G:T	1.68186e-07	-1.62311	-1.34734
121237911	chr12:121237911:A:G	2.16644e-07	-1.62836	-1.08891
121238429	chr12:121238429:A:G	2.18716e-07	-1.62918	-1.07856
121238718	chr12:121238718:AG:A	8.63682e-07	-1.33431	-7.29212e-10
121239210	chr12:121239210:G:A	6.98445e-07	-1.54666	-7.29212e-10
121239659	chr12:121239659:C:T	1.38301e-06	-2.2364e-10	-0.863503
121239735	chr12:121239735:C:T	2.21143e-07	-1.63016	-1.06655
121239863	chr12:121239863:C:T	6.94317e-07	-1.55259	-7.29212e-10
121239907	chr12:121239907:C:T	3.76297e-06	-2.2364e-10	0.137445
121239969	chr12:121239969:G:A	2.16748e-07	-1.62877	-1.08802
121240495	chr12:121240495:G:A	7.02239e-07	-1.54124	-7.29212e-10
121240961	chr12:121240961:A:G	6.78209e-07	-1.57606	-7.29212e-10
121241034	chr12:121241034:C:T	1.76166e-06	-2.2364e-10	-0.621507
121241522	chr12:121241522:G:A	1.87102e-06	-2.2364e-10	-0.561277
121241525	chr12:121241525:G:A	3.28753e-07	-1.62082	-0.679395
121241784	chr12:121241784:T:C	1.30899e-06	-2.2364e-10	-0.918504
121242058	chr12:121242058:A:G	1.76776e-06	0.691781	-1.30983
121242115	chr12:121242115:C:T	2.55933e-07	-1.62961	-0.920991
121242148	chr12:121242148:A:G	2.52486e-07	-1.6302	-0.933964
121242657	chr12:121242657:G:C	3.80861e-07	-0.754294	-1.39879
121242984	chr12:121242984:C:T	4.98682e-07	-0.577439	-1.30611
121243007	chr12:121243007:G:A	1.7252e-06	-2.2364e-10	-0.642419
121243222	chr12:121243222:G:A	4.29227e-06	-2.2364e-10	0.269052
121243335	chr12:121243335:A:G	4.42144e-06	1.16519	-0.866487
121243372	chr12:121243372:CT:C	2.96276e-06	1.24322	-1.34486
121243485	chr12:121243485:C:A	1.59564e-07	-1.63038	-1.3927
121243733	chr12:121243733:C:T	2.62027e-06	1.04816	-1.27265
121243884	chr12:121243884:T:C	2.29059e-06	0.940876	-1.29983
121244135	chr12:121244135:C:T	1.87592e-06	-2.2364e-10	-0.558665
121244404	chr12:121244404:G:A	3.25682e-07	-1.62372	-0.685876
121244490	chr12:121244490:G:A	1.36814e-06	-2.2364e-10	-0.874313
121244677	chr12:121244677:C:A	4.12782e-06	-2.2364e-10	0.229986
121244897	chr12:121244897:C:A	2.25806e-06	-2.2364e-10	-0.373257
121244916	chr12:121244916:T:C	1.61984e-07	-1.61561	-1.39242
121245417	chr12:121245417:G:T	1.5896e-06	-2.2364e-10	-0.724284
121245446	chr12:121245446:A:G	2.75171e-07	-1.16342	-1.31471
121245710	chr12:121245710:T:C	2.64021e-06	-2.2364e-10	-0.216903
121245956	chr12:121245956:C:T	6.61223e-07	-1.60143	-7.29212e-10
121246117	chr12:121246117:C:T	4.18952e-07	-0.815388	-1.24237
121246325	chr12:121246325:C:A	6.55729e-07	-1.60977	-7.29212e-10
121246750	chr12:121246750:C:A	6.76871e-07	-1.57804	-7.29212e-10
121246782	chr12:121246782:C:T	4.09348e-06	-2.2364e-10	0.221633
121247110	chr12:121247110:ACCCAGTGTGTTAGCC:A	8.73791e-07	-2.2364e-10	-1.32268
121247130	chr12:121247130:C:T	6.70962e-07	-1.58681	-7.29212e-10
121247385	chr12:121247385:T:A	2.09267e-05	0.981973	0.871291
121247519	chr12:121247519:C:T	4.45825e-06	-2.2364e-10	0.306993
121247591	chr12:121247591:G:A	5.12614e-07	-1.50682	-0.349171
121247611	chr12:121247611:C:A	1.19856e-06	-2.2364e-10	-1.00664
121247981	chr12:121247981:T:C	3.96009e-07	-1.51175	-0.602334
121248275	chr12:121248275:C:T	4.93641e-07	-0.607845	-1.28586
121248305	chr12:121248305:G:A	1.02914e-06	0.136061	-1.2951
121248782	chr12:121248782:G:A	2.023e-06	-2.2364e-10	-0.483182
121248802	chr12:121248802:G:A	2.41778e-06	-2.2364e-10	-0.304912
121249126	chr12:121249126:G:A	2.82533e-07	-1.1424	-1.30932
121249212	chr12:121249212:T:C	1.866e-07	-1.50612	-1.36044
121249371	chr12:121249371:A:G	2.88396e-06	-2.2364e-10	-0.128597
121249466	chr12:121249466:G:A	6.39168e-07	-1.51597	-0.119383
121249512	chr12:121249512:C:T	1.91382e-07	-1.4709	-1.37035
121249609	chr12:121249609:T:C	1.83613e-07	-1.50538	-1.37731
121249671	chr12:121249671:G:A	6.63035e-07	-1.59869	-7.29212e-10
121249761	chr12:121249761:C:T	1.24551e-05	-2.2364e-10	1.33437
121249958	chr12:121249958:C:T	2.97102e-06	-2.2364e-10	-0.0988562
121250223	chr12:121250223:G:A	2.39262e-07	-1.41023	-1.20773
121250264	chr12:121250264:CT:C	7.33097e-07	-1.49824	-7.29212e-10
121250441	chr12:121250441:T:A	3.0388e-07	-1.02325	-1.35564
121250444	chr12:121250444:C:T	8.04825e-07	-2.2364e-10	-1.40489
121250620	chr12:121250620:G:A	3.10299e-07	-1.01222	-1.34576
121250637	chr12:121250637:T:TC	9.30595e-07	-2.2364e-10	-1.25969
121251169	chr12:121251169:C:G	3.28406e-07	-1.01825	-1.28302
121251227	chr12:121251227:C:G	7.3207e-06	-2.2364e-10	0.802943
121251298	chr12:121251298:T:C	4.63378e-07	-1.52626	-0.430712
121251306	chr12:121251306:T:C	1.95728e-07	-1.52533	-1.29346
121251397	chr12:121251397:G:C	6.43461e-07	-1.62866	-7.29212e-10
121251533	chr12:121251533:C:T	2.87683e-06	-2.2364e-10	-0.131075
121251995	chr12:121251995:C:T	1.79881e-07	-1.51045	-1.39277
121252109	chr12:121252109:TA:T	1.78752e-07	-1.55146	-1.35806
121252589	chr12:121252589:TC:T	3.15811e-06	-2.2364e-10	-0.0377885
121252651	chr12:121252651:G:A	2.60494e-06	-2.2364e-10	-0.230354
121252745	chr12:121252745:T:C	1.14384e-06	-0.0406382	-1.01273
121252752	chr12:121252752:T:C	1.13018e-06	-0.0526547	-1.01273
121252784	chr12:121252784:G:A	4.43077e-07	-1.55406	-0.447711
121252997	chr12:121252997:C:T	1.14591e-06	-2.2364e-10	-1.05156
121253098	chr12:121253098:C:T	1.29194e-06	-2.2364e-10	-0.931621
121253285	chr12:121253285:G:T	6.6552e-07	-1.59495	-7.29212e-10
121253293	chr12:121253293:G:A	5.44918e-07	-1.50732	-0.28756
121253327	chr12:121253327:G:A	3.16235e-06	-2.2364e-10	-0.0364471
121253876	chr12:121253876:T:C	9.79357e-07	-2.2364e-10	-1.20862
121254049	chr12:121254049:C:A	1.17318e-06	-2.2364e-10	-1.02805
121254168	chr12:121254168:T:G	4.61453e-07	-1.5498	-0.411341
121254414	chr12:121254414:C:T	2.69165e-06	-2.2364e-10	-0.19761
121254415	chr12:121254415:G:A	8.05563e-07	-2.2364e-10	-1.40398
121254578	chr12:121254578:T:C	5.05131e-06	-2.2364e-10	0.431884
121255038	chr12:121255038:T:A	2.2936e-07	-1.31857	-1.34166
121255749	chr12:121255749:T:C	3.5001e-06	-2.2364e-10	0.0650297
121255963	chr12:121255963:G:A	5.42024e-06	-2.2364e-10	0.502378
121256074	chr12:121256074:G:A	5.5789e-07	-1.59958	-0.171777
121256145	chr12:121256145:G:A	9.60549e-07	-2.2364e-10	-1.22801
121256222	chr12:121256222:T:C	3.29384e-06	-2.2364e-10	0.00429088
121256316	chr12:121256316:T:C	3.38313e-06	-2.2364e-10	0.0310388
121256336	chr12:121256336:A:G	1.77199e-07	-1.62349	-1.29475
121258094	chr12:121258094:G:A	5.0586e-07	-1.55236	-0.316899
121258347	chr12:121258347:T:C	2.35872e-06	-2.2364e-10	-0.329644
121258883	chr12:121258883:C:T	5.12482e-07	-0.577113	-1.27914
121258904	chr12:121258904:G:A	5.44079e-06	-2.2364e-10	0.506161
121259307	chr12:121259307:G:A	1.00713e-06	-2.2364e-10	-1.18066
121259441	chr12:121259441:G:A	8.0772e-07	-2.2364e-10	-1.4013
121259603	chr12:121259603:C:T	5.58299e-06	-2.2364e-10	0.531961
121259616	chr12:121259616:C:A	1.47679e-06	-2.2364e-10	-0.797895
121259666	chr12:121259666:AT:A	8.08722e-07	-2.2364e-10	-1.40006
121259679	chr12:121259679:G:A	8.05114e-07	-2.2364e-10	-1.40453
121260034	chr12:121260034:G:A	2.02425e-07	-1.58516	-1.19999
121260548	chr12:121260548:G:A	1.69759e-06	-2.2364e-10	-0.658555
121260591	chr12:121260591:C:T	9.77021e-07	-2.2364e-10	-1.21101
121260982	chr12:121260982:C:T	6.80941e-07	-1.18974	-0.382303
121261039	chr12:121261039:ACTCCACGAAGC:A	1.08664e-06	-1.10467	-7.29212e-10
121261381	chr12:121261381:A:T	3.3139e-06	-2.2364e-10	0.0103634
121261382	chr12:121261382:G:C	3.31704e-06	-2.2364e-10	0.0113085
121261418	chr12:121261418:G:A	9.72091e-07	-2.2364e-10	-1.21607
121261426	chr12:121261426:T:C	1.11319e-06	-0.404854	-0.675678
121261875	chr12:121261875:T:G	1.72123e-06	-2.2364e-10	-0.644722
121261971	chr12:121261971:A:C	8.29438e-07	-0.754014	-0.620756
121262196	chr12:121262196:T:C	8.11164e-07	-2.2364e-10	-1.39705
121262302	chr12:121262302:G:C	1.94832e-07	-1.54894	-1.27444
121262316	chr12:121262316:T:G	1.11987e-06	-2.2364e-10	-1.07455
121262415	chr12:121262415:C:T	1.35771e-06	-2.2364e-10	-0.881966
121262703	chr12:121262703:C:T	8.52187e-07	-2.2364e-10	-1.34771
121262739	chr12:121262739:T:C	8.87692e-07	-2.2364e-10	-1.30689
121263020	chr12:121263020:A:G	5.9904e-07	-0.306198	-1.39399
121263055	chr12:121263055:G:A	4.31633e-06	0.36475	-0.0901061
121263193	chr12:121263193:C:T	8.41856e-07	-1.35991	-7.29212e-10
121263234	chr12:121263234:G:C	9.71269e-07	-2.2364e-10	-1.21692
121263630	chr12:121263630:G:A	2.52046e-06	-0.263323	-7.29212e-10
121263634	chr12:121263634:A:G	8.07223e-07	-2.2364e-10	-1.40192
121263790	chr12:121263790:G:A	9.84746e-07	-2.2364e-10	-1.20313
121263797	chr12:121263797:C:G	4.76733e-06	-2.2364e-10	0.374025
121263878	chr12:121263878:G:A	1.99355e-07	-1.50522	-1.29521
121264322	chr12:121264322:C:T	2.89199e-07	-1.51476	-0.913645
121264480	chr12:121264480:C:T	3.9123e-07	-1.53714	-0.589082
121264544	chr12:121264544:A:G	2.06039e-07	-1.50207	-1.26538
121264557	chr12:121264557:A:G	1.91896e-07	-1.55433	-1.28424
121264599	chr12:121264599:A:C	1.97116e-07	-1.48478	-1.32695
121264833	chr12:121264833:T:A	9.21128e-07	-2.2364e-10	-1.26992
121265117	chr12:121265117:A:G	1.29797e-06	-2.2364e-10	-0.926962
121265336	chr12:121265336:G:A	8.0476e-07	-2.2364e-10	-1.40497
121265396	chr12:121265396:G:A	9.67695e-07	-1.2206	-7.29212e-10
121265730	chr12:121265730:C:T	8.09647e-07	-2.2364e-10	-1.39892
121265798	chr12:121265798:CA:C	4.99225e-07	-0.878893	-1.00357
121265815	chr12:121265815:A:G	6.0096e-07	-1.49974	-0.197253
121265832	chr12:121265832:T:C	8.09589e-07	-2.2364e-10	-1.39899
121265842	chr12:121265842:G:A	3.43099e-07	-1.19403	-1.06347
121266169	chr12:121266169:G:A	8.2452e-07	-2.2364e-10	-1.38072
121266347	chr12:121266347:G:A	1.43993e-06	-0.109924	-0.713248
121266348	chr12:121266348:TAAG:T	1.46844e-06	-2.2364e-10	-0.803561
121266410	chr12:121266410:G:A	8.28978e-06	-2.2364e-10	0.92726
121266432	chr12:121266432:G:A	8.40849e-06	-2.2364e-10	0.941479
121266636	chr12:121266636:C:T	8.09742e-07	-2.2364e-10	-1.3988
121266711	chr12:121266711:C:T	8.09572e-07	-2.2364e-10	-1.39901
121266857	chr12:121266857:A:G	1.01667e-06	-2.2364e-10	-1.17123
121266881	chr12:121266881:T:C	3.30032e-07	-1.23869	-1.05764
121266882	chr12:121266882:A:G	6.8329e-07	-0.380741	-1.18786
121267202	chr12:121267202:T:C	2.76482e-07	-1.13262	-1.34075
121267219	chr12:121267219:C:G	8.89871e-07	-2.2364e-10	-1.30444
121267677	chr12:121267677:A:G	2.05348e-07	-1.43402	-1.33679
121267721	chr12:121267721:T:C	4.52843e-06	-2.2364e-10	0.322612
121268439	chr12:121268439:G:C	7.99249e-07	-1.41185	-7.29212e-10
121268730	chr12:121268730:T:G	2.07815e-07	-1.40705	-1.35182
121268929	chr12:121268929:C:A	8.54686e-07	-2.2364e-10	-1.34478
121268930	chr12:121268930:G:A	2.264e-07	-1.59101	-1.0822
121268989	chr12:121268989:C:T	6.6076e-07	-1.60213	-7.29212e-10
121269233	chr12:121269233:C:T	6.72066e-07	-1.49544	-0.0897218
121269665	chr12:121269665:G:A	8.53766e-07	-2.2364e-10	-1.34586
121269685	chr12:121269685:T:A	8.62641e-07	-1.33552	-7.29212e-10
121270359	chr12:121270359:C:G	1.97093e-06	-2.2364e-10	-0.509259
121270402	chr12:121270402:A:C	1.98629e-06	-2.2364e-10	-0.501497
121270468	chr12:121270468:T:C	1.96019e-07	-1.43591	-1.3814
121270617	chr12:121270617:C:T	1.9343e-06	-2.2364e-10	-0.528016
121270685	chr12:121270685:G:A	1.01322e-06	-1.17463	-7.29212e-10
121271018	chr12:121271018:A:G	1.98811e-06	-2.2364e-10	-0.500577
121271104	chr12:121271104:A:G	1.87369e-06	-2.2364e-10	-0.559855
121271328	chr12:121271328:T:C	1.4789e-06	-2.2364e-10	-0.796462
121271446	chr12:121271446:T:C	2.58863e-06	-2.2364e-10	-0.236634
121271497	chr12:121271497:A:AT	3.64719e-07	-0.920687	-1.2757
121271552	chr12:121271552:T:C	1.9323e-06	-2.2364e-10	-0.529051
121271627	chr12:121271627:C:T	8.72278e-07	-1.32441	-7.29212e-10
121271967	chr12:121271967:C:T	2.24041e-07	-1.46101	-1.22267
121271969	chr12:121271969:C:T	9.28951e-07	-2.2364e-10	-1.26146
121272088	chr12:121272088:G:A	8.19048e-07	-2.2364e-10	-1.38738
121272121	chr12:121272121:A:G	1.85534e-06	-2.2364e-10	-0.569696
121272181	chr12:121272181:C:T	1.85038e-06	-2.2364e-10	-0.57237
121272575	chr12:121272575:C:T	8.20843e-07	-2.2364e-10	-1.38519
121272887	chr12:121272887:A:C	2.00605e-06	-2.2364e-10	-0.491597
121273065	chr12:121273065:G:C	9.82772e-07	-2.2364e-10	-1.20514
121273118	chr12:121273118:T:G	1.80418e-06	-2.2364e-10	-0.597656
121273123	chr12:121273123:T:C	1.4324e-06	-2.2364e-10	-0.828412
121273178	chr12:121273178:G:A	6.72335e-07	-1.58476	-7.29212e-10
121273264	chr12:121273264:A:G	1.82804e-06	-2.2364e-10	-0.58452
121273712	chr12:121273712:T:C	1.59881e-06	-0.67149	-0.0470142
121273855	chr12:121273855:T:C	1.03122e-06	-2.2364e-10	-1.15702
121274128	chr12:121274128:G:A	9.45979e-07	-2.2364e-10	-1.2433
121274173	chr12:121274173:G:A	8.05368e-07	-2.2364e-10	-1.40422
121274274	chr12:121274274:T:A	1.49977e-06	-0.816403	0.0339502
121274461	chr12:121274461:G:A	9.19337e-07	-2.2364e-10	-1.27187
121274498	chr12:121274498:C:T	6.86057e-07	-1.56456	-7.29212e-10
121274589	chr12:121274589:C:A	8.07375e-07	-2.2364e-10	-1.40173
121274647	chr12:121274647:C:T	3.31581e-07	-1.27874	-1.0129
121274656	chr12:121274656:T:C	8.52877e-07	-2.2364e-10	-1.3469
121274932	chr12:121274932:C:T	8.21774e-07	-2.2364e-10	-1.38405
121275156	chr12:121275156:CCTGA:C	8.06456e-07	-2.2364e-10	-1.40287
121275270	chr12:121275270:A:G	1.91833e-07	-1.50764	-1.33126
121275301	chr12:121275301:T:C	8.55861e-07	-1.34341	-7.29212e-10
121275302	chr12:121275302:G:A	9.8189e-07	-2.2364e-10	-1.20604
121275933	chr12:121275933:G:A	8.46983e-07	-2.2364e-10	-1.35384
121276091	chr12:121276091:C:T	1.81638e-06	-0.908149	0.317229
121276240	chr12:121276240:G:C	8.0476e-07	-2.2364e-10	-1.40497
121276355	chr12:121276355:C:G	8.33337e-07	-2.2364e-10	-1.37008
121276763	chr12:121276763:A:G	9.3158e-06	-2.2364e-10	1.04395
121277078	chr12:121277078:G:A	8.10931e-07	-2.2364e-10	-1.39733
121277592	chr12:121277592:G:A	1.97026e-06	-0.576825	0.0672299
121277726	chr12:121277726:G:C	1.99709e-06	-2.2364e-10	-0.49607
121277769	chr12:121277769:T:C	2.44599e-07	-1.25676	-1.33914
121277953	chr12:121277953:C:A	9.38438e-07	-2.2364e-10	-1.2513
121278188	chr12:121278188:A:G	1.24019e-06	0.413727	-1.38622
121278551	chr12:121278551:G:A	2.28744e-06	-2.2364e-10	-0.360329
121278554	chr12:121278554:G:A	6.89234e-07	-1.55994	-7.29212e-10
121279183	chr12:121279183:T:A	3.48479e-07	-0.837413	-1.40453
121279762	chr12:121279762:A:G	8.28714e-07	-2.2364e-10	-1.37564
121280021	chr12:121280021:CACA:C	8.21081e-07	-2.2364e-10	-1.3849
121280153	chr12:121280153:C:T	3.66519e-07	-0.822982	-1.36849
121280308	chr12:121280308:G:A	6.26434e-07	-0.886343	-0.769132
121280572	chr12:121280572:A:T	2.70478e-06	-2.2364e-10	-0.192742
121280808	chr12:121280808:C:T	2.66799e-06	-2.2364e-10	-0.206436
121280875	chr12:121280875:A:T	8.51496e-07	-2.2364e-10	-1.34852
121280994	chr12:121280994:A:G	3.70822e-06	0.122789	-7.29212e-10
121281091	chr12:121281091:C:T	8.2678e-07	-2.2364e-10	-1.37798
121281102	chr12:121281102:A:C	8.05204e-07	-2.2364e-10	-1.40442
121281274	chr12:121281274:G:A	8.05344e-07	-2.2364e-10	-1.40425
121281819	chr12:121281819:G:A	1.16046e-06	-2.2364e-10	-1.03894
121281863	chr12:121281863:T:C	8.05285e-07	-2.2364e-10	-1.40432
121281882	chr12:121281882:G:A	8.97475e-07	-2.2364e-10	-1.29593
121282057	chr12:121282057:G:A	8.04789e-07	-2.2364e-10	-1.40494
121282117	chr12:121282117:T:C	7.06761e-06	-2.2364e-10	0.767759
121282192	chr12:121282192:G:A	9.50958e-07	-2.2364e-10	-1.23805
121282237	chr12:121282237:G:A	2.89292e-07	-1.39014	-1.03794
121282304	chr12:121282304:T:C	8.30361e-07	-2.2364e-10	-1.37366
121282340	chr12:121282340:T:G	2.53083e-06	-2.2364e-10	-0.259217
121282424	chr12:121282424:C:T	8.16049e-07	-2.2364e-10	-1.39104
121282738	chr12:121282738:C:G	1.15152e-06	-2.2364e-10	-1.04668
121282978	chr12:121282978:C:G	2.22738e-06	-2.2364e-10	-0.386935
121283082	chr12:121283082:G:T	2.26757e-06	-2.2364e-10	-0.369056
121283152	chr12:121283152:A:G	1.04295e-06	-2.2364e-10	-1.14571
121283657	chr12:121283657:A:T	8.05191e-07	-2.2364e-10	-1.40444
121284028	chr12:121284028:G:A	1.00154e-06	-0.302516	-0.883709
121284069	chr12:121284069:G:A	2.97783e-06	-2.2364e-10	-0.0965667
121284260	chr12:121284260:C:T	8.12051e-07	-2.2364e-10	-1.39596
121285101	chr12:121285101:T:C	6.6421e-07	-1.59692	-7.29212e-10
121285229	chr12:121285229:G:A	2.27658e-07	-1.39546	-1.27221
121285465	chr12:121285465:T:C	1.46803e-06	-2.2364e-10	-0.80384
121285626	chr12:121285626:T:C	2.43358e-07	-1.21226	-1.38872
121286168	chr12:121286168:C:G	8.57785e-07	-2.2364e-10	-1.34116
121286184	chr12:121286184:C:T	3.15123e-07	-1.30626	-1.0363
121286690	chr12:121286690:C:T	8.03075e-07	-1.40707	-7.29212e-10
121287246	chr12:121287246:A:T	7.52942e-06	-2.2364e-10	0.831055
121287430	chr12:121287430:A:C	8.12526e-07	-2.2364e-10	-1.39537
121288247	chr12:121288247:T:C	7.10638e-07	-1.52936	-7.29212e-10
121288392	chr12:121288392:CAAG:C	8.20785e-07	-2.2364e-10	-1.38526
121288603	chr12:121288603:T:C	1.9378e-07	-1.62976	-1.19904
121288662	chr12:121288662:C:T	2.93555e-07	-1.36699	-1.04647
121289754	chr12:121289754:G:A	1.28623e-06	-2.2364e-10	-0.936046
121289812	chr12:121289812:G:A	8.02343e-07	-0.526662	-0.88132
121289815	chr12:121289815:C:T	9.21906e-07	-2.2364e-10	-1.26907
121290120	chr12:121290120:C:T	1.1172e-06	-2.2364e-10	-1.07694
121290121	chr12:121290121:G:A	2.00148e-07	-1.4825	-1.31396
121290571	chr12:121290571:G:T	1.60788e-06	-2.2364e-10	-0.712845
121290671	chr12:121290671:G:C	1.20109e-06	0.257244	-1.26178
121290739	chr12:121290739:C:T	1.73898e-06	-2.2364e-10	-0.634463
121290871	chr12:121290871:T:G	6.23357e-07	-0.756644	-0.903755
121291021	chr12:121291021:C:T	3.53917e-07	-1.13566	-1.0908
121291063	chr12:121291063:AC:A	5.10653e-07	-0.711278	-1.14855
121291188	chr12:121291188:G:A	1.2615e-06	-2.2364e-10	-0.955458
121291310	chr12:121291310:G:A	5.06336e-07	-0.721353	-1.14696
121291322	chr12:121291322:C:T	4.01651e-06	0.202651	-7.29212e-10
121291440	chr12:121291440:G:A	2.96086e-06	-2.2364e-10	-0.102284
121291706	chr12:121291706:G:A	7.90249e-07	-1.42317	-7.29212e-10
121291839	chr12:121291839:T:C	2.35412e-07	-1.22974	-1.40444
121292164	chr12:121292164:C:T	6.3027e-06	-2.2364e-10	0.653215
121292253	chr12:121292253:G:A	2.73773e-06	-2.2364e-10	-0.180635
121292443	chr12:121292443:T:A	2.27259e-06	-2.2364e-10	-0.366841
121292444	chr12:121292444:A:G	4.34686e-07	-0.822473	-1.19842
121292686	chr12:121292686:T:C	9.78027e-07	-2.2364e-10	-1.20998
121292754	chr12:121292754:G:C	9.31265e-07	-2.2364e-10	-1.25897
121292802	chr12:121292802:T:C	1.16976e-06	-2.2364e-10	-1.03097
121292803	chr12:121292803:A:G	1.3454e-06	-2.2364e-10	-0.891074
121293042	chr12:121293042:G:A	9.23773e-07	-2.2364e-10	-1.26705
121293416	chr12:121293416:G:A	8.26157e-07	-2.2364e-10	-1.37873
121293425	chr12:121293425:GGAA:G	3.48686e-06	0.0612383	-7.29212e-10
121293488	chr12:121293488:G:GC	3.61314e-07	-0.940505	-1.26527
121293489	chr12:121293489:G:C	3.60376e-07	-0.939515	-1.26886
121293846	chr12:121293846:G:A	6.52002e-07	-1.61547	-7.29212e-10
121294284	chr12:121294284:T:C	6.32384e-06	-2.2364e-10	0.656564
121294823	chr12:121294823:G:T	8.23522e-07	-2.2364e-10	-1.38193
121294868	chr12:121294868:C:T	1.16373e-06	-2.2364e-10	-1.03613
121295013	chr12:121295013:T:C	4.06815e-07	-1.04959	-1.03757
121295017	chr12:121295017:G:A	8.18475e-07	-2.2364e-10	-1.38808
121295060	chr12:121295060:C:T	6.46429e-07	-1.62405	-7.29212e-10
121295452	chr12:121295452:T:C	7.40697e-07	-1.48793	-7.29212e-10
121295935	chr12:121295935:AATGCTGAGAGGGGCT:A	2.54274e-07	-1.31372	-1.24338
121296496	chr12:121296496:C:G	2.38729e-06	-2.2364e-10	-0.317606
121296804	chr12:121296804:C:T	3.32902e-07	-1.16353	-1.12414
121296856	chr12:121296856:C:G	7.57135e-06	-2.2364e-10	0.836608
121297397	chr12:121297397:G:A	9.55845e-07	-2.2364e-10	-1.23292
121297604	chr12:121297604:A:G	5.0317e-07	-1.30053	-0.574061
121297794	chr12:121297794:T:G	7.04799e-07	-0.349685	-1.18792
121298111	chr12:121298111:G:T	2.82758e-06	-2.2364e-10	-0.14834
121298538	chr12:121298538:G:A	6.18208e-07	-0.524721	-1.14397
121299178	chr12:121299178:C:A	3.38774e-07	-1.01374	-1.25644
121299312	chr12:121299312:A:G	8.30451e-07	-1.37355	-7.29212e-10
121299624	chr12:121299624:T:C	2.77987e-06	-2.2364e-10	-0.165358
121300379	chr12:121300379:A:G	8.38305e-07	-2.2364e-10	-1.36414
121300438	chr12:121300438:A:G	3.49421e-07	-0.928375	-1.31087
121301716	chr12:121301716:C:T	6.49047e-07	-1.62001	-7.29212e-10
121301843	chr12:121301843:T:C	2.22671e-07	-1.48814	-1.20169
121301955	chr12:121301955:T:C	1.26378e-06	-2.2364e-10	-0.953657
121302185	chr12:121302185:A:G	8.66934e-07	-2.2364e-10	-1.33055
121302718	chr12:121302718:A:G	8.17574e-07	-2.2364e-10	-1.38918
121302761	chr12:121302761:G:A	7.14157e-07	-1.52441	-7.29212e-10
121302903	chr12:121302903:AAAAAAAAAAAAAT:A	9.25995e-07	-2.2364e-10	-1.26465
121302998	chr12:121302998:A:G	5.21492e-07	-0.979525	-0.859299
121303212	chr12:121303212:G:A	8.32359e-07	-2.2364e-10	-1.37125
121303250	chr12:121303250:G:A	3.64686e-06	-2.2364e-10	0.106104
121303610	chr12:121303610:G:A	8.57974e-07	-2.2364e-10	-1.34094
121303621	chr12:121303621:A:C	8.07963e-07	-2.2364e-10	-1.401
121304050	chr12:121304050:C:A	1.8435e-06	-2.2364e-10	-0.576098
121304138	chr12:121304138:T:C	1.03358e-06	-0.161256	-0.993479
121304916	chr12:121304916:G:A	1.83934e-06	-2.2364e-10	-0.578358
121305024	chr12:121305024:G:A	1.49431e-06	-2.2364e-10	-0.786101
121305182	chr12:121305182:T:C	8.13676e-07	-2.2364e-10	-1.39396
121305210	chr12:121305210:G:A	1.82741e-06	-2.2364e-10	-0.584863
121305314	chr12:121305314:A:T	1.92022e-07	-1.62637	-1.21154
121305339	chr12:121305339:C:A	1.21626e-06	-2.2364e-10	-0.991981
121305527	chr12:121305527:TCTG:T	1.96801e-07	-1.41017	-1.40316
121305755	chr12:121305755:T:C	9.14926e-07	-0.290099	-0.986575
121305807	chr12:121305807:G:A	9.43829e-07	-0.87936	-0.366213
121305850	chr12:121305850:C:A	1.73736e-07	-1.60391	-1.33407
121305879	chr12:121305879:C:T	3.98922e-07	-1.34832	-0.758431
121306217	chr12:121306217:T:C	8.12661e-07	-2.2364e-10	-1.3952
121306413	chr12:121306413:G:A	7.37859e-07	-1.49177	-7.29212e-10
121306599	chr12:121306599:T:C	3.38255e-07	-1.1011	-1.17062
121306811	chr12:121306811:A:G	1.96762e-07	-1.48674	-1.32678
121306984	chr12:121306984:C:T	8.04772e-07	-2.2364e-10	-1.40496
121307129	chr12:121307129:T:C	1.20688e-06	-2.2364e-10	-0.999722
121307362	chr12:121307362:A:C	8.45042e-07	-2.2364e-10	-1.35613
121307493	chr12:121307493:C:T	7.24962e-07	-0.249455	-1.25994
121307516	chr12:121307516:G:A	1.18226e-06	-2.2364e-10	-1.02034
121307687	chr12:121307687:G:A	8.51475e-07	-2.2364e-10	-1.34855
121307748	chr12:121307748:G:A	8.05668e-07	-2.2364e-10	-1.40385
121308612	chr12:121308612:G:A	2.0266e-06	-2.2364e-10	-0.481403
121308739	chr12:121308739:G:A	6.98413e-07	-1.54671	-7.29212e-10
121310070	chr12:121310070:G:A	8.09705e-07	-2.2364e-10	-1.39885
121310548	chr12:121310548:G:A	1.3262e-06	-2.2364e-10	-0.905447
121310602	chr12:121310602:G:A	1.12149e-06	-2.2364e-10	-1.07311
121310900	chr12:121310900:C:T	2.57805e-06	-2.2364e-10	-0.24073
121311496	chr12:121311496:T:C	5.01142e-07	-0.564094	-1.31453
121311758	chr12:121311758:A:G	1.13317e-06	0.0665815	-1.12932
121312115	chr12:121312115:A:C	3.64686e-06	-2.2364e-10	0.106104
121312263	chr12:121312263:T:C	1.09295e-06	-2.2364e-10	-1.09888
121312285	chr12:121312285:T:C	7.24738e-07	-1.50971	-7.29212e-10
121313186	chr12:121313186:C:T	1.87736e-06	-2.2364e-10	-0.557898
121314620	chr12:121314620:T:C	2.1832e-06	-2.2364e-10	-0.406971
121315274	chr12:121315274:T:G	4.25557e-07	-0.993721	-1.0484
121315910	chr12:121315910:T:C	1.04603e-06	-0.0890309	-1.05373
121316088	chr12:121316088:T:G	8.31037e-07	-2.2364e-10	-1.37284
121316140	chr12:121316140:T:C	1.02193e-05	-2.2364e-10	1.13651
121316452	chr12:121316452:C:G	4.70051e-07	-0.618657	-1.32402
121316608	chr12:121316608:C:T	8.33912e-07	-2.2364e-10	-1.36939
121316686	chr12:121316686:T:C	1.23503e-06	-2.2364e-10	-0.976667
121316914	chr12:121316914:C:G	1.1506e-06	-1.47167	0.424194
121317323	chr12:121317323:G:A	1.10807e-06	-2.2364e-10	-1.08514
121317473	chr12:121317473:T:C	8.88211e-07	-1.30631	-7.29212e-10
121317549	chr12:121317549:G:A	8.33674e-07	-2.2364e-10	-1.36968
121317718	chr12:121317718:T:C	1.40371e-06	-2.2364e-10	-0.848646
121317758	chr12:121317758:A:G	9.54385e-07	-0.062324	-1.17213
121318164	chr12:121318164:C:T	1.20542e-06	-2.2364e-10	-1.00094
121318255	chr12:121318255:A:G	6.4235e-07	-1.63038	-7.29212e-10
121318747	chr12:121318747:G:A	1.83861e-07	-1.62729	-1.25405
121318839	chr12:121318839:G:T	9.27117e-07	-0.0489809	-1.21446
121318881	chr12:121318881:G:A	3.3366e-07	-1.1147	-1.17069
121319297	chr12:121319297:A:C	1.23197e-06	-2.2364e-10	-0.979145
121319857	chr12:121319857:G:A	9.65065e-07	-0.0256992	-1.19762
121319954	chr12:121319954:T:A	9.5128e-07	-0.0763942	-1.16132
121320403	chr12:121320403:A:T	1.044e-06	-2.2364e-10	-1.14471
121320479	chr12:121320479:T:C	1.81873e-06	-2.2364e-10	-0.589627
121320559	chr12:121320559:G:C	8.20323e-07	-2.2364e-10	-1.38582
121320662	chr12:121320662:G:T	6.43398e-07	-1.62876	-7.29212e-10
121320710	chr12:121320710:C:T	1.1046e-06	-2.2364e-10	-1.08828
121320752	chr12:121320752:G:A	1.10218e-06	-2.2364e-10	-1.09048
121320810	chr12:121320810:A:C	1.1181e-06	-2.2364e-10	-1.07613
121321047	chr12:121321047:C:T	5.59309e-07	-0.638283	-1.13053
121321261	chr12:121321261:T:A	8.54265e-07	-2.2364e-10	-1.34528
121321269	chr12:121321269:T:A	6.53539e-07	-1.61312	-7.29212e-10
121321853	chr12:121321853:G:A	1.76016e-07	-1.62467	-1.30027
121322048	chr12:121322048:G:T	4.83489e-07	-0.590195	-1.32429
121322585	chr12:121322585:C:T	6.48136e-07	-1.62142	-7.29212e-10
121322647	chr12:121322647:ATT:A	3.61666e-07	-1.0344	-1.1704
121322671	chr12:121322671:A:G	1.65223e-07	-1.61551	-1.37272
121322848	chr12:121322848:C:A	1.66447e-07	-1.607	-1.37384
121323054	chr12:121323054:A:G	1.88942e-06	-2.2364e-10	-0.551491
121323973	chr12:121323973:G:A	5.13585e-07	-0.700198	-1.1539
121324124	chr12:121324124:C:T	1.18787e-06	-2.2364e-10	-1.0156
121324327	chr12:121324327:G:T	1.63556e-06	-2.2364e-10	-0.695779
121324811	chr12:121324811:G:GTT	8.52733e-07	-2.2364e-10	-1.34707
121325190	chr12:121325190:C:T	1.04169e-06	-2.2364e-10	-1.14691
121325441	chr12:121325441:TGACA:T	1.13245e-06	-2.2364e-10	-1.06338
121325810	chr12:121325810:T:G	1.6078e-07	-1.61326	-1.40222
121325978	chr12:121325978:C:T	8.92762e-07	-2.2364e-10	-1.3012
121326361	chr12:121326361:T:C	8.67613e-07	0.0640787	-1.39385
121327472	chr12:121327472:G:A	8.49062e-07	-2.2364e-10	-1.35139
121327952	chr12:121327952:C:A	9.67412e-07	-2.2364e-10	-1.22089
121329465	chr12:121329465:A:C	2.03596e-07	-1.54629	-1.23308
121329685	chr12:121329685:G:A	8.58229e-07	-1.34065	-7.29212e-10
121329687	chr12:121329687:C:T	8.46665e-07	-2.2364e-10	-1.35421
121330445	chr12:121330445:C:T	1.31205e-06	0.430834	-1.34701
121331462	chr12:121331462:T:C	1.12855e-06	-1.06683	-7.29212e-10
121331945	chr12:121331945:G:A	9.81927e-07	-2.2364e-10	-1.206
121332201	chr12:121332201:G:A	3.25977e-07	-1.00925	-1.29944
121332621	chr12:121332621:T:C	4.08376e-07	-0.713501	-1.36983
121332724	chr12:121332724:C:T	8.12088e-07	-2.2364e-10	-1.39591
121332967	chr12:121332967:G:C	7.42808e-07	-1.48508	-7.29212e-10
121332996	chr12:121332996:T:C	8.56666e-07	-2.2364e-10	-1.34247
121333129	chr12:121333129:G:A	3.44871e-07	-1.08248	-1.16986
121333411	chr12:121333411:C:G	1.48846e-06	-2.2364e-10	-0.790018
121333544	chr12:121333544:T:C	1.36866e-06	-2.2364e-10	-0.873933
121333829	chr12:121333829:T:C	2.88987e-07	-1.59555	-0.833582
121334219	chr12:121334219:C:T	6.73355e-07	-1.58325	-7.29212e-10
121334507	chr12:121334507:A:G	8.96717e-07	-2.2364e-10	-1.29678
121334568	chr12:121334568:T:C	8.91961e-07	-2.2364e-10	-1.3021
121334986	chr12:121334986:TC:T	1.79365e-07	-1.59257	-1.31353
121335078	chr12:121335078:T:A	3.20925e-07	-1.13156	-1.19275
121335413	chr12:121335413:G:A	9.73312e-07	-2.2364e-10	-1.21481
121335685	chr12:121335685:A:G	9.81052e-07	-2.2364e-10	-1.20689
121335749	chr12:121335749:T:C	1.05964e-06	0.0345545	-1.16439
121336015	chr12:121336015:T:G	4.59971e-07	-1.15984	-0.804509
121336709	chr12:121336709:G:C	3.03182e-07	-1.21846	-1.16272
121337208	chr12:121337208:C:T	1.06841e-06	-2.2364e-10	-1.12159
121337209	chr12:121337209:T:G	2.17239e-06	-2.2364e-10	-0.411934
121337218	chr12:121337218:A:C	7.60564e-07	-1.46146	-7.29212e-10
121337581	chr12:121337581:C:A	8.56934e-07	-2.2364e-10	-1.34216
121337693	chr12:121337693:T:C	8.13289e-07	-2.2364e-10	-1.39443
121338017	chr12:121338017:C:T	8.22229e-07	-2.2364e-10	-1.3835
121338130	chr12:121338130:T:C	1.84795e-07	-1.54101	-1.33526
121338160	chr12:121338160:G:A	8.58415e-07	-2.2364e-10	-1.34043
121338512	chr12:121338512:T:C	3.03209e-07	-1.20664	-1.17446
121338654	chr12:121338654:T:C	3.04126e-07	-1.23226	-1.14582
121338739	chr12:121338739:G:GTATATTATAAAGTA	8.18499e-07	-2.2364e-10	-1.38805
121338945	chr12:121338945:A:G	7.24908e-07	-1.50947	-7.29212e-10
121339312	chr12:121339312:A:C	8.13133e-07	-2.2364e-10	-1.39462
121339513	chr12:121339513:CA:C	1.76337e-07	-1.60559	-1.31754
121339560	chr12:121339560:T:C	3.12731e-07	-1.18643	-1.16374
121339619	chr12:121339619:T:C	2.95777e-07	-1.24051	-1.16541
121339657	chr12:121339657:C:T	3.33538e-07	-1.08979	-1.19597
121339749	chr12:121339749:A:G	5.60648e-07	-0.431754	-1.33467
121340445	chr12:121340445:G:A	2.17811e-06	-2.2364e-10	-0.409304
121340637	chr12:121340637:C:T	3.43551e-07	-1.06869	-1.18749
121340997	chr12:121340997:T:G	3.16283e-07	-1.17159	-1.1673
121341102	chr12:121341102:T:G	3.03555e-07	-1.07368	-1.30627
121341198	chr12:121341198:G:A	1.59621e-07	-1.61793	-1.40479
121341625	chr12:121341625:A:C	8.12332e-07	-2.2364e-10	-1.39561
121341857	chr12:121341857:G:A	8.11591e-07	-2.2364e-10	-1.39652
121342157	chr12:121342157:G:A	8.11591e-07	-2.2364e-10	-1.39652
121342196	chr12:121342196:G:T	1.2939e-06	-2.2364e-10	-0.930102
121342790	chr12:121342790:T:C	2.72859e-07	-1.36083	-1.12574
121342808	chr12:121342808:A:G	2.83759e-07	-1.31315	-1.13424
121342816	chr12:121342816:G:A	8.04897e-07	-2.2364e-10	-1.4048
121342979	chr12:121342979:A:G	8.24933e-07	-2.2364e-10	-1.38022
121343210	chr12:121343210:A:T	4.50399e-07	-0.717718	-1.26767
121343267	chr12:121343267:A:G	1.00846e-06	-2.2364e-10	-1.17934
121343389	chr12:121343389:T:C	8.66129e-07	-2.2364e-10	-1.33148
121343722	chr12:121343722:T:C	9.44931e-07	-2.2364e-10	-1.24441
121343998	chr12:121343998:G:A	8.19019e-07	-2.2364e-10	-1.38741
121344184	chr12:121344184:A:G	8.50314e-07	-2.2364e-10	-1.34991
121344626	chr12:121344626:C:T	2.95481e-06	-2.2364e-10	-0.104327
121344905	chr12:121344905:G:C	8.18577e-07	-2.2364e-10	-1.38795
121344980	chr12:121344980:T:C	1.54647e-06	-2.2364e-10	-0.751785
121345150	chr12:121345150:G:A	4.51118e-05	-2.2364e-10	2.62138
121345418	chr12:121345418:A:C	3.18636e-07	-1.38639	-0.945085
121346171	chr12:121346171:C:T	1.03439e-06	-2.2364e-10	-1.15396
121347094	chr12:121347094:A:T	9.11336e-07	-2.2364e-10	-1.28061
121347170	chr12:121347170:G:A	1.27531e-06	-2.2364e-10	-0.944576
121347373	chr12:121347373:T:C	1.14466e-06	-2.2364e-10	-1.05266
121348370	chr12:121348370:G:A	2.89416e-07	-1.39788	-1.02977
121348669	chr12:121348669:A:T	1.27972e-06	-0.583776	-0.357345
121348684	chr12:121348684:C:T	4.04985e-06	-2.2364e-10	0.210916
121348936	chr12:121348936:C:T	7.43883e-07	-1.48363	-7.29212e-10
121348980	chr12:121348980:T:C	3.05089e-06	-0.911329	0.838999
121349039	chr12:121349039:C:T	1.09962e-06	-0.621711	-0.471089
121349040	chr12:121349040:A:G	4.22439e-06	-0.481948	0.73506
121349165	chr12:121349165:A:C	7.40295e-07	-0.86171	-0.62676
121349273	chr12:121349273:G:A	9.88818e-07	-2.2364e-10	-1.19901
121349565	chr12:121349565:C:G	1.72306e-06	-2.2364e-10	-0.643661
121349576	chr12:121349576:A:T	1.60928e-06	0.637009	-1.34899
121349768	chr12:121349768:T:A	2.62836e-06	-2.2364e-10	-0.221403
121349852	chr12:121349852:G:A	8.11686e-07	-2.2364e-10	-1.3964
121349988	chr12:121349988:G:A	1.74115e-06	-2.2364e-10	-0.633217
121349993	chr12:121349993:G:A	1.06718e-06	-2.2364e-10	-1.12274
121350005	chr12:121350005:C:A	3.01091e-07	-1.36034	-1.02777
121350210	chr12:121350210:A:T	8.05054e-07	-2.2364e-10	-1.40461
121350299	chr12:121350299:A:G	3.19035e-06	-0.902143	0.87451
121350310	chr12:121350310:G:A	1.34564e-06	-0.966358	0.0754619
121350405	chr12:121350405:G:C	8.05416e-07	-2.2364e-10	-1.40416
121350419	chr12:121350419:T:C	7.20269e-07	-1.00357	-0.512323
121350488	chr12:121350488:C:T	4.82243e-07	-1.17582	-0.741251
121350663	chr12:121350663:G:A	8.26684e-07	-1.07862	-0.299477
121351757	chr12:121351757:C:A	1.62479e-06	-0.505188	-0.197194
121352084	chr12:121352084:T:A	1.69598e-06	-0.471081	-0.188422
121352124	chr12:121352124:C:A	1.87241e-07	-1.62993	-1.23319
121352455	chr12:121352455:A:T	8.31783e-07	-2.2364e-10	-1.37195
121354101	chr12:121354101:G:A	1.89332e-07	-1.54346	-1.30855
121354262	chr12:121354262:T:G	6.8457e-07	-1.56673	-7.29212e-10
121355666	chr12:121355666:C:T	8.14614e-07	-2.2364e-10	-1.3928
121355680	chr12:121355680:T:C	8.34956e-07	-2.2364e-10	-1.36814
121355688	chr12:121355688:T:C	1.56397e-06	-0.656251	-0.0842879
121355884	chr12:121355884:T:C	1.81851e-07	-1.54406	-1.34827
121356311	chr12:121356311:G:A	3.11999e-07	-1.33564	-1.01688
121356932	chr12:121356932:C:T	3.06254e-07	-1.34007	-1.03103
121356945	chr12:121356945:A:G	7.29493e-07	-0.901253	-0.601917
121356951	chr12:121356951:G:T	1.09363e-06	-2.2364e-10	-1.09826
121356974	chr12:121356974:T:C	6.28577e-07	-0.896885	-0.755175
121357023	chr12:121357023:G:C	8.48401e-07	-2.2364e-10	-1.35216
121357264	chr12:121357264:G:A	8.1145e-07	-2.2364e-10	-1.39669
121357542	chr12:121357542:GAGAA:G	1.04855e-06	-2.2364e-10	-1.14036
121358560	chr12:121358560:G:A	3.14491e-06	-2.2364e-10	-0.0419772
121358725	chr12:121358725:G:A	1.03126e-06	-0.459916	-0.697067
121359173	chr12:121359173:T:G	8.38754e-07	-2.2364e-10	-1.3636
121359375	chr12:121359375:G:A	1.09419e-06	-2.2364e-10	-1.09775
121360102	chr12:121360102:G:A	2.15834e-07	-1.62698	-1.09402
121360180	chr12:121360180:G:A	3.29874e-07	-1.27988	-1.01693
121360251	chr12:121360251:AC:A	3.03231e-06	-2.2364e-10	-0.0784373
121360651	chr12:121360651:G:A	1.32319e-06	-2.2364e-10	-0.90772
121361241	chr12:121361241:A:G	1.02231e-06	-2.2364e-10	-1.16569
121361922	chr12:121361922:G:C	1.48433e-06	-2.2364e-10	-0.792797
121362385	chr12:121362385:A:G	7.16008e-07	-1.10221	-0.419616
121362456	chr12:121362456:G:A	6.43839e-07	-1.62807	-7.29212e-10
121362732	chr12:121362732:C:T	1.44482e-06	-2.2364e-10	-0.819779
121362828	chr12:121362828:A:T	3.24579e-07	-1.2806	-1.03239
121363114	chr12:121363114:G:C	3.06725e-07	-1.49251	-0.877055
121363124	chr12:121363124:A:C	4.0954e-07	-1.62059	-0.459895
121363158	chr12:121363158:T:C	2.14375e-06	-2.2364e-10	-0.425208
121363253	chr12:121363253:T:C	8.97981e-07	-2.2364e-10	-1.29537
121363295	chr12:121363295:T:C	5.34328e-07	-1.14914	-0.665364
121363507	chr12:121363507:C:T	1.64049e-06	-2.2364e-10	-0.692771
121363574	chr12:121363574:G:A	8.08175e-07	-2.2364e-10	-1.40074
121363587	chr12:121363587:G:A	8.60354e-07	-2.2364e-10	-1.33817
121363623	chr12:121363623:A:G	1.26329e-06	-2.2364e-10	-0.954041
121363702	chr12:121363702:T:C	8.05277e-07	-2.2364e-10	-1.40433
121363709	chr12:121363709:A:G	2.00157e-06	-2.2364e-10	-0.493831
121363785	chr12:121363785:C:T	8.97115e-07	-1.29633	-7.29212e-10
121364177	chr12:121364177:G:A	1.46064e-06	-2.2364e-10	-0.808887
121364241	chr12:121364241:T:C	1.26895e-06	-1.1258	0.176228
121364759	chr12:121364759:C:T	1.20747e-06	-2.2364e-10	-0.999237
121364852	chr12:121364852:G:A	8.12335e-07	-2.2364e-10	-1.39561
121365190	chr12:121365190:CT:C	8.79246e-07	-2.2364e-10	-1.31645
121366747	chr12:121366747:A:G	1.59282e-06	-2.2364e-10	-0.722256
121366869	chr12:121366869:G:A	3.28977e-07	-1.26736	-1.03217
121367227	chr12:121367227:G:A	2.14558e-07	-1.61549	-1.11144
121367263	chr12:121367263:A:G	8.09222e-07	-2.2364e-10	-1.39944
121368161	chr12:121368161:T:C	2.01787e-06	-0.353224	-0.132498
121368381	chr12:121368381:C:T	1.01644e-06	-2.2364e-10	-1.17145
121368448	chr12:121368448:C:T	8.37293e-07	-2.2364e-10	-1.36534
121368681	chr12:121368681:C:T	3.30891e-07	-1.2627	-1.03103
121369241	chr12:121369241:A:T	3.28443e-06	-0.325638	0.327068
121369622	chr12:121369622:C:T	1.09363e-06	-2.2364e-10	-1.09826
121369627	chr12:121369627:G:T	3.01814e-06	-0.375093	0.291971
121369940	chr12:121369940:C:G	3.07653e-06	-2.2364e-10	-0.0639613
121370042	chr12:121370042:A:G	8.07866e-07	-2.2364e-10	-1.40112
121370751	chr12:121370751:G:A	1.43589e-06	-2.2364e-10	-0.825977
121370842	chr12:121370842:A:C	1.67835e-07	-1.59887	-1.37367
121371009	chr12:121371009:G:A	1.78553e-06	-2.2364e-10	-0.608047
121371095	chr12:121371095:C:T	8.59355e-07	-2.2364e-10	-1.33934
121371264	chr12:121371264:C:T	8.74369e-07	-2.2364e-10	-1.32202
121371275	chr12:121371275:C:T	8.38072e-07	-1.36441	-7.29212e-10
121371316	chr12:121371316:T:C	1.64741e-07	-1.61145	-1.37969
121371351	chr12:121371351:A:G	4.28888e-07	-0.630543	-1.40378
121372189	chr12:121372189:G:A	8.35903e-07	-2.2364e-10	-1.36701
121372391	chr12:121372391:C:T	6.4095e-07	-0.553345	-1.07922
121372429	chr12:121372429:A:C	5.24414e-07	-0.755927	-1.07731
121372686	chr12:121372686:T:C	1.15756e-06	-2.2364e-10	-1.04145
121372704	chr12:121372704:A:T	3.84242e-07	-1.62945	-0.514796
121373068	chr12:121373068:G:A	9.68753e-07	-2.2364e-10	-1.21951
121373433	chr12:121373433:C:T	5.40698e-07	-0.725011	-1.07765
121373641	chr12:121373641:C:T	6.61944e-07	-0.675634	-0.924703
121373898	chr12:121373898:TGTGACCCATCAAGTGTCTCCAGCCTGCTTTAACAGTTGTCGGCATGG:CGTGACCCATCAAGTGTCTCCAGCCTGCTTTAACAGTTGTCGGCATGG	2.08217e-07	-1.46766	-1.28928
121373983	chr12:121373983:G:A	8.23953e-07	-2.2364e-10	-1.3814
121374050	chr12:121374050:T:C	1.64621e-07	-1.61326	-1.37861
121374320	chr12:121374320:A:G	6.61535e-07	-0.918796	-0.68216
121374330	chr12:121374330:G:A	8.84104e-07	-1.62941	0.318469
121374332	chr12:121374332:C:T	8.56956e-07	-2.2364e-10	-1.34213
121374350	chr12:121374350:A:G	6.65125e-07	-0.932779	-0.662763
121374352	chr12:121374352:C:T	3.07653e-06	-2.2364e-10	-0.0639613
121374389	chr12:121374389:G:A	8.10151e-07	-2.2364e-10	-1.3983
121374427	chr12:121374427:C:T	1.14997e-06	-2.2364e-10	-1.04803
121374434	chr12:121374434:G:A	8.97848e-07	-2.2364e-10	-1.29552
121374471	chr12:121374471:C:T	1.69041e-07	-1.56136	-1.40402
121374483	chr12:121374483:A:C	5.32127e-07	-1.17662	-0.642016
121374513	chr12:121374513:T:C	1.69459e-07	-1.56049	-1.40242
121374574	chr12:121374574:G:A	1.93492e-06	-1.62519	1.0975
121374581	chr12:121374581:T:C	5.06829e-07	-1.171	-0.696346
121374821	chr12:121374821:C:T	8.39757e-07	-2.2364e-10	-1.36241
121375001	chr12:121375001:G:A	1.23012e-06	-2.2364e-10	-0.980648
121375409	chr12:121375409:C:T	1.85298e-07	-1.47159	-1.40196
121375446	chr12:121375446:G:A	1.56272e-06	-1.15206	0.410722
121375514	chr12:121375514:G:A	8.20914e-07	-2.2364e-10	-1.3851
121375864	chr12:121375864:C:T	3.49808e-07	-1.02022	-1.21792
121375899	chr12:121375899:G:A	1.72909e-06	-2.2364e-10	-0.640166
121376008	chr12:121376008:G:C	2.12894e-06	-0.872811	0.440673
121376030	chr12:121376030:T:G	3.30315e-07	-1.08721	-1.20826
121376109	chr12:121376109:C:T	8.58534e-07	-2.2364e-10	-1.34029
121377463	chr12:121377463:T:G	5.91793e-07	-1.2671	-0.445261
121378246	chr12:121378246:A:G	8.04805e-07	-2.2364e-10	-1.40492
121378459	chr12:121378459:A:G	2.82173e-06	-0.150412	-7.29212e-10
121378891	chr12:121378891:A:T	6.52297e-07	-1.17081	-0.444204
121379383	chr12:121379383:G:T	1.17215e-06	-1.63039	0.601459
121379696	chr12:121379696:A:G	9.37368e-07	-1.20372	-0.0487264
121379722	chr12:121379722:T:C	1.22758e-06	-0.787902	-0.194816
121379836	chr12:121379836:A:T	1.45269e-06	-0.814346	-7.29212e-10
121379875	chr12:121379875:T:G	2.57985e-06	0.646364	-0.886395
121380039	chr12:121380039:C:CTG	2.77402e-06	0.706104	-0.873569
121380042	chr12:121380042:G:T	2.71566e-06	0.674936	-0.863663
121380043	chr12:121380043:A:ATC	2.67288e-06	0.661814	-0.866419
121380224	chr12:121380224:A:G	2.68324e-06	0.671136	-0.871876
121380372	chr12:121380372:G:A	8.44916e-07	-2.2364e-10	-1.35628
121380470	chr12:121380470:C:T	3.00936e-06	0.798294	-0.884329
121380475	chr12:121380475:G:A	8.25481e-07	-2.2364e-10	-1.37955
121380903	chr12:121380903:G:A	3.0485e-06	0.740681	-0.813795
121381033	chr12:121381033:G:A	1.74484e-06	-2.2364e-10	-0.631098
121381034	chr12:121381034:G:C	8.6712e-07	-2.2364e-10	-1.33034
121381365	chr12:121381365:G:A	1.21649e-06	-2.2364e-10	-0.991797
121381465	chr12:121381465:C:T	6.43119e-07	-1.62919	-7.29212e-10
121381510	chr12:121381510:C:T	2.33308e-06	-1.61123	1.27065
121381647	chr12:121381647:T:A	8.67227e-07	-0.908844	-0.421373
121381796	chr12:121381796:A:G	1.84158e-06	-0.506009	-0.0711276
121381801	chr12:121381801:T:C	1.95358e-06	-0.402029	-0.116068
121382048	chr12:121382048:T:C	2.71843e-06	0.740811	-0.928519
121382071	chr12:121382071:T:C	2.75807e-06	0.76202	-0.935251
121382265	chr12:121382265:T:C	3.25707e-06	0.835318	-0.842252
121382307	chr12:121382307:C:T	3.19461e-06	0.811732	-0.83803
121382517	chr12:121382517:G:A	9.6478e-07	-2.2364e-10	-1.22362
121382520	chr12:121382520:C:T	8.86679e-07	-2.2364e-10	-1.30803
121382568	chr12:121382568:A:G	1.71398e-07	-1.62201	-1.32952
121382616	chr12:121382616:C:T	8.41117e-07	-2.2364e-10	-1.36079
121382977	chr12:121382977:A:G	1.77274e-05	-1.4372	3.12456
121383000	chr12:121383000:C:T	1.06831e-06	-2.2364e-10	-1.12168
121383173	chr12:121383173:C:T	4.71904e-06	1.06682	-0.702975
121383506	chr12:121383506:A:G	9.18288e-07	-2.2364e-10	-1.27301
121383758	chr12:121383758:T:C	5.2761e-06	-2.2364e-10	0.475424
121383851	chr12:121383851:G:A	4.2405e-06	1.06857	-0.811652
121384064	chr12:121384064:A:G	1.93932e-07	-1.61118	-1.21683
121384113	chr12:121384113:G:T	1.45806e-06	-0.903527	0.0928733
121384292	chr12:121384292:G:A	3.92374e-06	1.0064	-0.827116
121384621	chr12:121384621:A:G	6.65244e-07	-1.59536	-7.29212e-10
121384878	chr12:121384878:A:G	8.497e-07	-2.2364e-10	-1.35064
121384889	chr12:121384889:G:C	4.58451e-06	1.11088	-0.775963
121385166	chr12:121385166:C:T	8.09405e-07	-2.2364e-10	-1.39922
121385167	chr12:121385167:G:A	5.64516e-07	-0.502604	-1.25695
121385711	chr12:121385711:C:A	8.03407e-06	0.895928	-7.29212e-10
121385891	chr12:121385891:A:AT	1.62122e-07	-1.60222	-1.40495
121386206	chr12:121386206:T:C	2.80528e-07	-1.07224	-1.38661
121386663	chr12:121386663:T:C	9.13028e-07	-2.2364e-10	-1.27875
121386712	chr12:121386712:C:T	1.09323e-06	-2.2364e-10	-1.09862
121386808	chr12:121386808:A:G	1.57859e-06	0.552974	-1.2842
121386999	chr12:121386999:T:C	8.08072e-07	-2.2364e-10	-1.40087
121387033	chr12:121387033:G:A	1.07131e-06	-2.2364e-10	-1.11888
121387222	chr12:121387222:A:C	1.99375e-06	0.853476	-1.35122
121387644	chr12:121387644:G:A	1.65e-07	-1.58655	-1.40302
121388145	chr12:121388145:C:T	1.44269e-06	-2.2364e-10	-0.821256
121388212	chr12:121388212:A:G	2.14579e-06	0.919876	-1.34413
121388259	chr12:121388259:T:C	2.08463e-06	0.891047	-1.34422
121389171	chr12:121389171:G:A	4.97398e-06	0.416457	-7.29212e-10
121389516	chr12:121389516:A:G	1.59233e-07	-1.62542	-1.39974
121389518	chr12:121389518:C:T	1.38905e-06	0.480712	-1.33986
121389626	chr12:121389626:G:A	1.52493e-06	0.581458	-1.34727
121389671	chr12:121389671:T:A	3.30293e-07	-0.964085	-1.33145
121389998	chr12:121389998:A:T	4.76716e-06	0.373987	-7.29212e-10
121390390	chr12:121390390:C:G	8.50507e-07	-1.34969	-7.29212e-10
121390845	chr12:121390845:C:G	1.417e-06	0.493269	-1.33249
121390935	chr12:121390935:C:T	1.8931e-06	-0.549545	-7.29212e-10
121390967	chr12:121390967:G:A	3.4804e-07	-0.875963	-1.36724
121391330	chr12:121391330:A:G	1.35406e-06	0.432789	-1.31745
121391338	chr12:121391338:A:G	1.39111e-06	0.464489	-1.32215
121391347	chr12:121391347:G:A	1.41927e-06	0.506494	-1.34411
121391398	chr12:121391398:C:G	1.15971e-06	-1.03959	-7.29212e-10
121391404	chr12:121391404:C:T	3.36954e-07	-0.940618	-1.33495
121391586	chr12:121391586:A:G	1.2407e-06	0.349888	-1.32197
121391749	chr12:121391749:G:A	8.54681e-07	-2.2364e-10	-1.34479
121392140	chr12:121392140:C:T	1.5811e-07	-1.63037	-1.40185
121392169	chr12:121392169:T:C	1.66969e-07	-1.57273	-1.40498
121392726	chr12:121392726:T:G	1.49655e-06	0.555046	-1.33965
121392956	chr12:121392956:A:G	1.58907e-07	-1.62775	-1.39945
121393173	chr12:121393173:C:T	5.51529e-07	-1.26035	-0.522472
121393208	chr12:121393208:C:T	1.58073e-06	-2.2364e-10	-0.729879
121393281	chr12:121393281:C:T	2.35376e-06	-2.2364e-10	-0.331748
121393342	chr12:121393342:GA:G	9.04244e-07	-2.2364e-10	-1.28842
121393622	chr12:121393622:C:T	8.46139e-07	-2.2364e-10	-1.35483
121393720	chr12:121393720:A:T	1.36144e-06	0.469014	-1.34823
121393873	chr12:121393873:G:A	5.87287e-06	-0.0152952	0.597876
121394124	chr12:121394124:C:T	8.41678e-07	-2.2364e-10	-1.36012
121394725	chr12:121394725:G:T	1.35445e-06	0.462918	-1.34728
121394865	chr12:121394865:G:A	1.34659e-06	0.456451	-1.34664
121394877	chr12:121394877:C:T	8.6551e-07	-2.2364e-10	-1.3322
121395099	chr12:121395099:G:T	1.0444e-06	-2.2364e-10	-1.14432
121395254	chr12:121395254:G:A	1.10263e-06	-2.2364e-10	-1.09006
121395414	chr12:121395414:A:G	1.28072e-06	0.458687	-1.39902
121395714	chr12:121395714:T:A	1.44375e-06	0.507821	-1.32834
121396172	chr12:121396172:A:G	1.58328e-07	-1.63033	-1.40052
121396217	chr12:121396217:T:A	8.1494e-07	-2.2364e-10	-1.3924
121396274	chr12:121396274:C:T	4.19085e-06	-0.0782217	0.323363
121396771	chr12:121396771:C:T	1.34315e-06	0.413136	-1.30588
121397075	chr12:121397075:C:A	8.35687e-07	-2.2364e-10	-1.36726
121397104	chr12:121397104:G:A	1.4053e-06	0.539093	-1.3866
121397123	chr12:121397123:C:T	8.06553e-07	-2.2364e-10	-1.40275
121397969	chr12:121397969:T:C	3.26918e-06	-2.2364e-10	-0.00322278
121398176	chr12:121398176:A:G	3.45236e-07	-0.896054	-1.35523
121398223	chr12:121398223:C:T	1.58215e-07	-1.63003	-1.40153
121398302	chr12:121398302:A:G	1.63198e-07	-1.60115	-1.3994
121398377	chr12:121398377:AAAAAAAATT:A	8.09935e-07	-2.2364e-10	-1.39856
121398486	chr12:121398486:T:C	1.32777e-06	0.480598	-1.38486
121398658	chr12:121398658:C:T	8.86808e-07	-2.2364e-10	-1.30789
121398838	chr12:121398838:T:C	8.05619e-07	-2.2364e-10	-1.40391
121399306	chr12:121399306:A:T	3.24746e-06	-2.2364e-10	-0.00989102
121399338	chr12:121399338:G:A	1.44e-06	0.563288	-1.38641
121399643	chr12:121399643:AC:A	2.12906e-05	-2.2364e-10	1.8705
121399908	chr12:121399908:G:T	8.32026e-07	-2.2364e-10	-1.37165
121400120	chr12:121400120:TCAC:T	1.69286e-05	1.64124	-7.29212e-10
121400757	chr12:121400757:A:C	1.28317e-06	0.454113	-1.39254
121400818	chr12:121400818:C:T	2.28185e-06	-2.2364e-10	-0.362775
121400932	chr12:121400932:C:G	1.83049e-06	-0.583177	-7.29212e-10
121401153	chr12:121401153:A:G	1.24652e-06	0.426464	-1.39387
121401157	chr12:121401157:G:A	3.28201e-06	-2.2364e-10	0.000692208
121402001	chr12:121402001:T:C	1.2427e-06	0.417873	-1.38835
121402254	chr12:121402254:A:G	9.23395e-07	-2.2364e-10	-1.26746
121402831	chr12:121402831:T:C	1.27182e-06	0.432297	-1.37961
121402927	chr12:121402927:A:G	8.08987e-07	-2.2364e-10	-1.39974
121402983	chr12:121402983:C:T	8.81627e-07	-1.31375	-7.29212e-10
121403123	chr12:121403123:G:A	9.72632e-07	-2.2364e-10	-1.21551
121403128	chr12:121403128:G:A	1.06562e-06	-2.2364e-10	-1.12421
121403297	chr12:121403297:G:A	8.45041e-07	-2.2364e-10	-1.35613
121403321	chr12:121403321:G:A	8.08656e-07	-2.2364e-10	-1.40014
121403345	chr12:121403345:A:G	9.0087e-07	0.107818	-1.39997
121403600	chr12:121403600:C:T	1.29346e-06	0.458995	-1.38944
121403614	chr12:121403614:G:C	8.3257e-07	-2.2364e-10	-1.371
121404249	chr12:121404249:C:T	3.2705e-06	-2.2364e-10	-0.00282003
121404590	chr12:121404590:C:T	8.15057e-07	-2.2364e-10	-1.39226
121404784	chr12:121404784:T:G	1.25706e-06	0.429743	-1.38873
121405109	chr12:121405109:T:G	8.27858e-07	-2.2364e-10	-1.37668
121405405	chr12:121405405:C:CTTG	1.2667e-06	0.432895	-1.38424
121405506	chr12:121405506:C:A	1.99627e-06	-2.2364e-10	-0.496483
121405588	chr12:121405588:G:A	1.24869e-06	0.423435	-1.38911
121405956	chr12:121405956:G:A	8.24215e-07	-2.2364e-10	-1.38109
121405973	chr12:121405973:T:C	8.04838e-07	-2.2364e-10	-1.40488
121406348	chr12:121406348:C:T	8.05007e-07	-2.2364e-10	-1.40467
121406453	chr12:121406453:A:AT	1.95495e-06	-2.2364e-10	-0.517396
121406489	chr12:121406489:G:A	3.97788e-07	-0.768349	-1.34125
121407031	chr12:121407031:T:G	1.2387e-06	-0.973697	-7.29212e-10
121407309	chr12:121407309:A:G	1.65221e-05	-2.2364e-10	1.61693
121408127	chr12:121408127:A:G	1.29878e-06	0.459515	-1.38585
121408206	chr12:121408206:T:C	1.28894e-06	0.450427	-1.38437
121408814	chr12:121408814:G:A	3.38006e-06	-2.2364e-10	0.03013
121409219	chr12:121409219:A:G	8.30113e-07	-1.37396	-7.29212e-10
121409332	chr12:121409332:A:G	1.62164e-07	-1.60197	-1.40494
121409477	chr12:121409477:C:T	9.13449e-07	0.121674	-1.39997
121409567	chr12:121409567:C:A	1.29895e-06	0.45913	-1.38534
121409776	chr12:121409776:A:G	3.58928e-07	-0.833793	-1.3786
121409918	chr12:121409918:A:G	1.30877e-06	0.460761	-1.37944
121410253	chr12:121410253:C:G	1.19597e-06	0.378867	-1.38767
121410445	chr12:121410445:G:A	3.78375e-06	-2.2364e-10	0.142954
121410687	chr12:121410687:G:A	1.29706e-06	0.457556	-1.38522
121411512	chr12:121411512:A:T	3.60621e-07	-0.832944	-1.37475
121411756	chr12:121411756:A:G	1.2403e-06	0.414632	-1.38704
121412270	chr12:121412270:C:T	9.21431e-07	-2.2364e-10	-1.26959
121412388	chr12:121412388:C:T	1.23565e-06	0.346545	-1.32271
121412645	chr12:121412645:A:C	1.32116e-06	0.353588	-1.26284
121412850	chr12:121412850:A:G	1.35253e-06	0.518492	-1.40428
121413112	chr12:121413112:G:A	1.20328e-06	0.387915	-1.39063
121413136	chr12:121413136:CT:C	1.28437e-06	0.446742	-1.38424
121413224	chr12:121413224:G:A	1.12813e-06	-2.2364e-10	-1.0672
121413466	chr12:121413466:C:T	1.04493e-06	-1.14381	-7.29212e-10
121413702	chr12:121413702:C:T	3.73817e-06	-2.2364e-10	0.130834
121414102	chr12:121414102:G:T	6.46908e-07	-1.62331	-7.29212e-10
121414270	chr12:121414270:A:C	1.1633e-06	-1.0365	-7.29212e-10
121414327	chr12:121414327:G:A	1.22454e-06	0.404337	-1.38954
121414821	chr12:121414821:C:T	1.41498e-06	-2.2364e-10	-0.840647
121415083	chr12:121415083:T:A	3.46951e-07	-0.860304	-1.38603
121415089	chr12:121415089:T:TC	3.09632e-07	-0.98153	-1.3786
121415361	chr12:121415361:T:C	3.9495e-07	-0.732242	-1.38452
121415367	chr12:121415367:T:C	8.0591e-07	-2.2364e-10	-1.40355
121415412	chr12:121415412:C:T	8.11152e-07	-2.2364e-10	-1.39706
121415570	chr12:121415570:T:C	1.65423e-07	-1.58401	-1.403
121416797	chr12:121416797:C:A	1.32777e-06	0.492978	-1.39724
121418115	chr12:121418115:G:A	1.34996e-06	-0.887685	-7.29212e-10
121418456	chr12:121418456:T:C	8.08987e-07	-2.2364e-10	-1.39974
121418897	chr12:121418897:G:T	8.32884e-07	-2.2364e-10	-1.37062
121418926	chr12:121418926:C:T	1.0745e-06	-2.2364e-10	-1.11591
121419018	chr12:121419018:A:G	1.19464e-06	0.380032	-1.38995
121419085	chr12:121419085:CTAA:C	4.12455e-06	-2.2364e-10	0.229194
121419336	chr12:121419336:G:A	1.19595e-06	-2.2364e-10	-1.00882
121419610	chr12:121419610:G:C	4.29371e-06	-0.266864	0.536252
121420405	chr12:121420405:A:T	1.16732e-06	0.355566	-1.38862
121421197	chr12:121421197:A:G	4.14887e-06	-0.151328	0.386401
121421488	chr12:121421488:G:A	2.01244e-06	-0.488416	-7.29212e-10
121422041	chr12:121422041:A:C	3.55473e-07	-0.850183	-1.37189
121422074	chr12:121422074:T:C	3.37419e-06	-2.2364e-10	0.0283928
121422116	chr12:121422116:C:T	1.19426e-06	0.383635	-1.39387
121422454	chr12:121422454:C:T	1.15929e-06	-1.03996	-7.29212e-10
121422518	chr12:121422518:G:A	1.03475e-06	-2.2364e-10	-1.1536
121422544	chr12:121422544:C:T	1.11391e-06	-2.2364e-10	-1.07988
121423621	chr12:121423621:C:A	1.08591e-06	0.285746	-1.39109
121424268	chr12:121424268:T:C	1.2355e-06	0.416759	-1.39305
121424434	chr12:121424434:A:G	1.27523e-06	-2.2364e-10	-0.944636
121424452	chr12:121424452:C:T	1.26833e-06	-2.2364e-10	-0.950058
121425490	chr12:121425490:G:A	1.15982e-06	0.353498	-1.393
121425583	chr12:121425583:GTT:G	3.73385e-07	-0.827463	-1.34545
121425809	chr12:121425809:C:T	8.52005e-07	-2.2364e-10	-1.34793
121425889	chr12:121425889:C:T	1.03909e-06	-2.2364e-10	-1.14942
121425979	chr12:121425979:G:A	1.17945e-06	0.188606	-1.21132
121426120	chr12:121426120:C:G	8.43478e-07	-2.2364e-10	-1.35798
121426765	chr12:121426765:A:C	8.89496e-07	-2.2364e-10	-1.30486
121427057	chr12:121427057:T:C	1.12075e-06	-2.2364e-10	-1.07376
121427374	chr12:121427374:T:C	9.86705e-07	-2.2364e-10	-1.20115
121427440	chr12:121427440:G:C	1.88554e-06	-0.17803	-0.375518
121427498	chr12:121427498:T:C	1.58158e-07	-1.62847	-1.40345
121427671	chr12:121427671:C:G	1.1857e-06	0.36805	-1.38548
121427720	chr12:121427720:TC:T	3.50319e-07	-0.856128	-1.38055
121428062	chr12:121428062:C:T	3.76935e-07	-0.767573	-1.39587
121428279	chr12:121428279:G:A	8.87196e-07	-2.2364e-10	-1.30745
121428454	chr12:121428454:T:C	4.56526e-06	0.330712	-7.29212e-10
121428481	chr12:121428481:TAATTA:T	5.63092e-06	0.141592	0.398919
121429043	chr12:121429043:G:A	8.04959e-07	-2.2364e-10	-1.40473
121429058	chr12:121429058:C:T	1.29479e-06	-2.2364e-10	-0.929418
121429454	chr12:121429454:A:C	1.53011e-06	0.636065	-1.39849
121429689	chr12:121429689:G:A	5.54722e-06	0.10305	0.422484
121429890	chr12:121429890:T:C	1.07764e-06	-2.2364e-10	-1.11299
121430129	chr12:121430129:A:G	8.10365e-07	-2.2364e-10	-1.39803
121430537	chr12:121430537:C:T	8.70124e-07	0.0470105	-1.37389
121431162	chr12:121431162:G:A	9.79947e-07	-2.2364e-10	-1.20802
121431734	chr12:121431734:T:G	4.90841e-07	-1.32853	-0.570864
121431741	chr12:121431741:C:A	8.93641e-07	-2.2364e-10	-1.30021
121431753	chr12:121431753:G:A	8.50536e-07	-2.2364e-10	-1.34965
121431953	chr12:121431953:G:A	9.03468e-07	-2.2364e-10	-1.28928
121432101	chr12:121432101:T:A	3.55403e-07	-0.822305	-1.39996
121432122	chr12:121432122:T:TC	1.11234e-06	-1.08129	-7.29212e-10
121432263	chr12:121432263:C:T	6.80491e-07	-1.5727	-7.29212e-10
121432268	chr12:121432268:T:A	1.10481e-06	-1.08809	-7.29212e-10
121432736	chr12:121432736:C:T	3.21916e-07	-0.954463	-1.36676
121433311	chr12:121433311:G:A	1.30384e-06	-0.922446	-7.29212e-10
121433901	chr12:121433901:C:T	3.43933e-07	-0.85869	-1.39638
121433905	chr12:121433905:C:T	9.26421e-07	-2.2364e-10	-1.26419
121433917	chr12:121433917:T:G	8.05192e-07	-2.2364e-10	-1.40444
121433989	chr12:121433989:A:T	9.73165e-07	-2.2364e-10	-1.21496
121434096	chr12:121434096:T:C	2.76431e-07	-1.36565	-1.1079
121434100	chr12:121434100:T:C	3.69667e-07	-0.784033	-1.39888
121434161	chr12:121434161:CAG:C	1.13214e-06	-2.2364e-10	-1.06365
121434262	chr12:121434262:G:A	8.92715e-07	-2.2364e-10	-1.30125
121434684	chr12:121434684:G:A	3.3314e-07	-0.887228	-1.39973
121434758	chr12:121434758:C:T	9.1571e-07	-2.2364e-10	-1.27582
121434889	chr12:121434889:G:A	3.36714e-06	-2.2364e-10	0.0263
121434954	chr12:121434954:G:C	1.12641e-06	-1.06873	-7.29212e-10
121435813	chr12:121435813:G:C	3.52027e-07	-0.832526	-1.39928
121435983	chr12:121435983:A:G	3.94243e-07	-0.723518	-1.39503
121436216	chr12:121436216:C:T	3.68242e-07	-0.802974	-1.3838
121436377	chr12:121436377:T:C	3.55775e-07	-0.90927	-1.31195
121436381	chr12:121436381:C:T	1.21689e-06	-2.2364e-10	-0.991467
121436427	chr12:121436427:G:A	8.80292e-07	-2.2364e-10	-1.31526
121436587	chr12:121436587:T:C	2.88757e-06	-2.2364e-10	-0.127347
121436823	chr12:121436823:A:G	8.05679e-07	-2.2364e-10	-1.40383
121436860	chr12:121436860:G:A	1.0748e-06	-2.2364e-10	-1.11562
121437200	chr12:121437200:A:C	1.95593e-06	-2.2364e-10	-0.516899
121437216	chr12:121437216:G:A	8.0541e-07	-2.2364e-10	-1.40417
121437260	chr12:121437260:A:G	1.21497e-06	-2.2364e-10	-0.993042
121437325	chr12:121437325:C:T	8.87779e-07	-2.2364e-10	-1.3068
121437979	chr12:121437979:C:T	2.93369e-06	-2.2364e-10	-0.111501
121437998	chr12:121437998:A:G	2.43367e-06	-2.2364e-10	-0.298363
121438122	chr12:121438122:C:G	3.65212e-07	-0.802851	-1.39219
121438755	chr12:121438755:T:C	3.94139e-07	-0.988595	-1.13022
121439063	chr12:121439063:G:A	3.59971e-07	-0.821142	-1.38835
121439160	chr12:121439160:G:A	8.08829e-07	-2.2364e-10	-1.39993
121439270	chr12:121439270:G:A	9.72129e-07	-1.21603	-7.29212e-10
121439306	chr12:121439306:C:T	1.58647e-06	-2.2364e-10	-0.72625
121439470	chr12:121439470:G:T	3.28608e-07	-0.907722	-1.39293
121439643	chr12:121439643:G:A	2.61803e-06	-2.2364e-10	-0.225341
121439684	chr12:121439684:G:A	3.14738e-07	-0.966025	-1.37775
121439759	chr12:121439759:C:T	2.59103e-07	-1.13642	-1.40187
121439936	chr12:121439936:G:A	8.63076e-07	-2.2364e-10	-1.33502
121440856	chr12:121440856:C:T	3.27162e-07	-0.902854	-1.40221
121440904	chr12:121440904:C:A	8.88059e-07	-2.2364e-10	-1.30648
121441008	chr12:121441008:G:A	8.86018e-07	-2.2364e-10	-1.30878
121441347	chr12:121441347:C:T	1.05807e-06	-2.2364e-10	-1.13131
121441703	chr12:121441703:G:A	8.95874e-07	-2.2364e-10	-1.29772
121441899	chr12:121441899:C:A	3.46591e-07	-0.849274	-1.3981
121442267	chr12:121442267:G:A	8.55842e-07	-2.2364e-10	-1.34343
121442717	chr12:121442717:G:A	3.53609e-07	-0.829151	-1.39818
121443082	chr12:121443082:T:TG	1.31502e-06	0.487359	-1.40127
121443097	chr12:121443097:C:T	6.08707e-06	0.618405	-7.29212e-10
121443420	chr12:121443420:A:G	2.39796e-07	-1.21204	-1.40369
121443988	chr12:121443988:C:T	3.9255e-06	-2.2364e-10	0.179731
121444045	chr12:121444045:G:A	2.49702e-07	-1.17267	-1.40258
121444295	chr12:121444295:T:G	3.03441e-07	-0.984815	-1.39552
121444510	chr12:121444510:G:A	8.86018e-07	-2.2364e-10	-1.30878
121444569	chr12:121444569:G:A	1.14711e-06	-1.05052	-7.29212e-10
121444607	chr12:121444607:C:T	1.50015e-06	-2.2364e-10	-0.782198
121444858	chr12:121444858:G:C	3.26687e-07	-0.9112	-1.39532
121444920	chr12:121444920:G:A	3.19057e-07	-0.931209	-1.39894
121444929	chr12:121444929:G:A	1.38736e-06	-2.2364e-10	-0.860363
121444974	chr12:121444974:T:C	3.39718e-07	-0.870815	-1.39659
121445466	chr12:121445466:G:A	8.50846e-07	-2.2364e-10	-1.34929
121445515	chr12:121445515:C:A	2.90028e-07	-1.05244	-1.3731
121445727	chr12:121445727:A:G	8.57293e-07	-2.2364e-10	-1.34174
121445839	chr12:121445839:C:T	3.29095e-07	-0.950071	-1.3491
121446011	chr12:121446011:G:A	9.98943e-07	-2.2364e-10	-1.18882
121446093	chr12:121446093:C:T	8.47752e-07	-2.2364e-10	-1.35293
121446330	chr12:121446330:A:G	1.58745e-07	-1.62758	-1.40063
121446544	chr12:121446544:G:A	2.2624e-07	-1.33315	-1.34077
121446546	chr12:121446546:G:A	1.46217e-06	-0.807841	-7.29212e-10
121446690	chr12:121446690:T:C	1.279e-06	-2.2364e-10	-0.941687
121446911	chr12:121446911:A:G	9.0057e-07	-2.2364e-10	-1.29249
121447109	chr12:121447109:A:G	1.12125e-06	-2.2364e-10	-1.07332
121447193	chr12:121447193:A:T	2.56919e-06	-2.2364e-10	-0.244171
121447574	chr12:121447574:A:C	1.08271e-06	-2.2364e-10	-1.1083
121447625	chr12:121447625:G:A	1.42974e-06	-2.2364e-10	-0.830269
121447672	chr12:121447672:A:G	8.56771e-07	-2.2364e-10	-1.34235
121447949	chr12:121447949:G:A	8.36463e-07	-2.2364e-10	-1.36634
121448123	chr12:121448123:A:G	1.62925e-06	0.066213	-0.765855
121448459	chr12:121448459:G:A	3.35011e-07	-0.963856	-1.3175
121449821	chr12:121449821:G:A	1.07782e-06	-2.2364e-10	-1.11282
121449944	chr12:121449944:C:T	1.04485e-06	-2.2364e-10	-1.14389
121450000	chr12:121450000:C:G	1.96801e-06	-2.2364e-10	-0.510742
121450082	chr12:121450082:G:A	9.10698e-06	-2.2364e-10	1.02128
121450213	chr12:121450213:C:T	1.03915e-06	-2.2364e-10	-1.14936
121450352	chr12:121450352:T:A	1.05356e-06	-2.2364e-10	-1.13559
121450459	chr12:121450459:A:T	1.42662e-06	-2.2364e-10	-0.832455
121450498	chr12:121450498:A:C	1.0866e-06	-2.2364e-10	-1.10471
121450686	chr12:121450686:C:T	9.46599e-07	-2.2364e-10	-1.24264
121451076	chr12:121451076:A:G	1.67465e-06	-2.2364e-10	-0.672161
121451491	chr12:121451491:T:C	4.01867e-07	-0.724358	-1.37504
121451544	chr12:121451544:A:G	1.63217e-06	-2.2364e-10	-0.697852
121452342	chr12:121452342:C:A	1.16252e-06	-2.2364e-10	-1.03717
121452636	chr12:121452636:C:G	1.08617e-06	-2.2364e-10	-1.1051
121453616	chr12:121453616:G:A	3.46192e-07	-0.852197	-1.39633
121453961	chr12:121453961:C:A	8.15691e-07	-2.2364e-10	-1.39148
121454063	chr12:121454063:G:A	1.73883e-06	-2.2364e-10	-0.634549
121454191	chr12:121454191:C:T	3.66596e-07	-0.787159	-1.4041
121454422	chr12:121454422:GC:G	2.73259e-06	-0.182514	-7.29212e-10
121454983	chr12:121454983:A:G	1.69214e-07	-1.60145	-1.3629
121455053	chr12:121455053:G:A	9.88349e-06	-2.2364e-10	1.1031
121455181	chr12:121455181:C:G	1.96308e-06	0.237201	-0.750447
121455217	chr12:121455217:G:A	3.80178e-07	-0.762325	-1.39255
121455242	chr12:121455242:C:T	9.27016e-07	-2.2364e-10	-1.26355
121455745	chr12:121455745:C:T	9.19035e-07	-2.2364e-10	-1.27219
121455788	chr12:121455788:C:A	1.57338e-06	-2.2364e-10	-0.734534
121455837	chr12:121455837:C:T	9.88152e-07	-2.2364e-10	-1.19968
121455967	chr12:121455967:G:A	4.0291e-07	-0.698567	-1.39824
121456462	chr12:121456462:T:C	8.30157e-07	-2.2364e-10	-1.3739
121456682	chr12:121456682:G:A	1.82456e-06	-2.2364e-10	-0.586426
121456753	chr12:121456753:C:G	9.66972e-07	-2.2364e-10	-1.22135
121457055	chr12:121457055:C:T	1.62095e-06	-0.704749	-7.29212e-10
121457309	chr12:121457309:C:T	8.36726e-07	-2.2364e-10	-1.36602
121457323	chr12:121457323:G:A	1.39596e-06	0.0623864	-0.916567
121457495	chr12:121457495:C:T	8.16052e-07	-2.2364e-10	-1.39104
121457627	chr12:121457627:CCAGA:C	9.06695e-07	-2.2364e-10	-1.28571
121458602	chr12:121458602:G:C	2.32005e-06	0.369583	-0.715756
121458835	chr12:121458835:C:A	8.26888e-07	-2.2364e-10	-1.37785
121458849	chr12:121458849:A:G	2.8799e-06	-2.2364e-10	-0.130009
121458853	chr12:121458853:C:T	8.07469e-07	-2.2364e-10	-1.40161
121458854	chr12:121458854:A:G	2.582e-07	-1.18758	-1.3542
121459295	chr12:121459295:C:T	4.39194e-07	-0.625303	-1.38528
121459454	chr12:121459454:T:TG	2.07396e-07	-1.56804	-1.19285
121459489	chr12:121459489:C:T	8.83122e-07	-2.2364e-10	-1.31206
121460169	chr12:121460169:T:C	8.05509e-07	-2.2364e-10	-1.40404
121460410	chr12:121460410:T:G	1.01688e-06	-2.2364e-10	-1.17103
121460430	chr12:121460430:G:A	1.09281e-06	-2.2364e-10	-1.09901
121460596	chr12:121460596:C:T	7.01036e-07	-1.54296	-7.29212e-10
121460970	chr12:121460970:G:A	1.34654e-06	-0.890226	-7.29212e-10
121461233	chr12:121461233:G:A	1.41666e-06	0.0910388	-0.930503
121461563	chr12:121461563:T:C	2.94639e-06	-2.2364e-10	-0.107183
121461694	chr12:121461694:G:C	1.01672e-06	-2.2364e-10	-1.17118
121461724	chr12:121461724:C:T	1.00963e-06	-2.2364e-10	-1.17818
121461843	chr12:121461843:C:G	8.74492e-07	-2.2364e-10	-1.32188
121462102	chr12:121462102:C:T	9.94968e-07	-2.2364e-10	-1.19281
121462197	chr12:121462197:T:C	4.41409e-07	-0.605272	-1.40027
121462269	chr12:121462269:AAC:A	6.96993e-06	-2.2364e-10	0.753842
121463025	chr12:121463025:A:G	2.11562e-05	1.86417	-7.29212e-10
121463436	chr12:121463436:G:A	8.36137e-07	-2.2364e-10	-1.36673
121463452	chr12:121463452:C:T	4.74305e-07	-0.573129	-1.36054
121463455	chr12:121463455:G:C	8.27965e-07	-2.2364e-10	-1.37655
121464067	chr12:121464067:A:AT	8.10484e-07	-2.2364e-10	-1.39789
121464159	chr12:121464159:G:C	8.61256e-07	-2.2364e-10	-1.33713
121464229	chr12:121464229:A:T	1.03134e-06	-2.2364e-10	-1.1569
121464511	chr12:121464511:G:A	2.94764e-06	-2.2364e-10	-0.106757
121464605	chr12:121464605:C:T	9.97823e-07	-2.2364e-10	-1.18994
121464828	chr12:121464828:G:A	4.89545e-07	-0.541506	-1.36054
121464922	chr12:121464922:T:C	1.58664e-07	-1.62563	-1.4031
121465435	chr12:121465435:T:C	9.10026e-07	-2.2364e-10	-1.28205
121465812	chr12:121465812:T:G	1.86185e-06	-2.2364e-10	-0.566192
121465903	chr12:121465903:G:T	1.85911e-06	-2.2364e-10	-0.567663
121465965	chr12:121465965:C:T	9.39483e-07	-2.2364e-10	-1.25019
121466567	chr12:121466567:G:A	8.05909e-07	-2.2364e-10	-1.40355
121466693	chr12:121466693:C:T	8.2979e-07	-2.2364e-10	-1.37435
121466722	chr12:121466722:C:G	9.48971e-07	-2.2364e-10	-1.24014
121467876	chr12:121467876:C:T	8.08893e-07	-2.2364e-10	-1.39985
121468183	chr12:121468183:T:A	1.66112e-06	-0.680274	-7.29212e-10
121468361	chr12:121468361:G:C	1.67235e-06	-0.673535	-7.29212e-10
121468544	chr12:121468544:T:C	1.04967e-06	-2.2364e-10	-1.13928
121468717	chr12:121468717:G:A	1.03319e-06	-2.2364e-10	-1.15511
121468908	chr12:121468908:C:CCT	1.62938e-07	-1.59742	-1.40473
121469083	chr12:121469083:G:C	4.72297e-07	-0.582096	-1.35582
121469533	chr12:121469533:A:G	2.18617e-07	-1.30498	-1.40322
121470013	chr12:121470013:C:A	1.00684e-06	-2.2364e-10	-1.18094
121470298	chr12:121470298:T:C	1.00929e-06	-2.2364e-10	-1.17852
121470706	chr12:121470706:A:G	5.49667e-07	-0.397148	-1.38906
121471090	chr12:121471090:G:C	8.21333e-07	-2.2364e-10	-1.38459
121471525	chr12:121471525:G:A	7.16219e-07	-1.52153	-7.29212e-10
121471770	chr12:121471770:T:C	4.76228e-07	-0.667016	-1.2626
121472736	chr12:121472736:T:C	9.70011e-07	-2.2364e-10	-1.21821
121472993	chr12:121472993:T:C	8.72176e-07	-2.2364e-10	-1.32453
121473040	chr12:121473040:C:T	8.59279e-07	-2.2364e-10	-1.33942
121473161	chr12:121473161:C:T	1.6142e-06	-0.708923	-7.29212e-10
121473492	chr12:121473492:G:A	1.0112e-06	-2.2364e-10	-1.17662
121473865	chr12:121473865:G:A	2.47428e-06	-2.2364e-10	-0.281813
121474240	chr12:121474240:A:G	2.18748e-07	-1.46439	-1.24321
121474459	chr12:121474459:TG:T	8.39129e-07	-2.2364e-10	-1.36315
121474768	chr12:121474768:A:G	8.66854e-07	-2.2364e-10	-1.33065
121474998	chr12:121474998:T:C	1.14333e-06	-2.2364e-10	-1.05381
121475756	chr12:121475756:T:A	4.53295e-07	-0.797715	-1.18126
121475891	chr12:121475891:C:T	1.05091e-06	-2.2364e-10	-1.1381
121476487	chr12:121476487:A:T	8.49196e-07	-2.2364e-10	-1.35123
121476680	chr12:121476680:G:A	9.65669e-07	-2.2364e-10	-1.2227
121476954	chr12:121476954:G:A	3.37249e-06	0.0278881	-7.29212e-10
121476973	chr12:121476973:C:A	1.0562e-06	-2.2364e-10	-1.13309
121477005	chr12:121477005:T:A	3.30586e-07	-1.05417	-1.24048
121477527	chr12:121477527:G:C	4.50352e-06	-2.2364e-10	0.317096
121477545	chr12:121477545:A:G	8.10018e-07	-2.2364e-10	-1.39846
121477647	chr12:121477647:G:A	8.63158e-07	-2.2364e-10	-1.33492
121477655	chr12:121477655:G:T	1.13982e-06	-2.2364e-10	-1.05689
121477671	chr12:121477671:G:A	3.07581e-07	-1.0144	-1.35238
```
