## Supplementary material for "Characterization of shared and ancestry-specific signals driving complex traits using multi-ancestry fine-mapping": susiex_nc1.cs80.snp

```
BP	SNP	PIP(CS1)	LogBF(CS1,Pop1)	LogBF(CS1,Pop2)
120477155	chr12:120477155:C:G	1.6589e-10	-2.56711e-10	-0.237944
120477227	chr12:120477227:C:T	5.92418e-11	-2.56711e-10	-1.26764
120477530	chr12:120477530:C:T	6.70063e-11	-2.56711e-10	-1.14448
120477591	chr12:120477591:A:T	6.73704e-11	-2.56711e-10	-1.13906
120477793	chr12:120477793:T:A	6.25413e-11	-2.56711e-10	-1.21344
120477904	chr12:120477904:C:G	6.70508e-11	-2.56711e-10	-1.14382
120478117	chr12:120478117:T:G	8.34935e-12	-1.96042	-1.26666
120478428	chr12:120478428:T:C	9.39092e-11	-2.56711e-10	-0.806937
120479919	chr12:120479919:T:C	1.19273e-11	-1.76481	-1.10563
120480323	chr12:120480323:A:C	4.55638e-10	0.772433	-3.18773e-10
120480594	chr12:120480594:C:T	1.56059e-11	-1.32903	-1.27259
120480822	chr12:120480822:C:A	1.84639e-10	-2.56711e-10	-0.130865
120480947	chr12:120480947:C:G	1.40356e-11	-1.5796	-1.12807
120480994	chr12:120480994:C:T	1.41162e-11	-1.78872	-0.91322
120481612	chr12:120481612:G:T	6.48873e-11	-2.56711e-10	-1.17661
120481619	chr12:120481619:A:G	9.99769e-11	-2.56711e-10	-0.744327
120482135	chr12:120482135:G:A	4.2984e-10	0.714148	-3.18773e-10
120482314	chr12:120482314:T:C	9.19566e-12	-1.82486	-1.30568
120483101	chr12:120483101:A:G	1.74137e-11	-1.22598	-1.26602
120483367	chr12:120483367:C:T	5.71472e-11	-2.56711e-10	-1.30364
120484019	chr12:120484019:T:C	1.5749e-10	-2.56711e-10	-0.289906
120484140	chr12:120484140:C:A	1.68069e-10	-2.56711e-10	-0.224889
120484205	chr12:120484205:C:T	9.5067e-12	-1.85182	-1.24545
120484475	chr12:120484475:T:C	7.01641e-11	-2.56711e-10	-1.09843
120484592	chr12:120484592:T:C	5.68071e-11	-2.56711e-10	-1.30961
120484671	chr12:120484671:A:T	3.55843e-11	-1.77736	-3.18773e-10
120485046	chr12:120485046:G:A	9.69824e-12	-1.77907	-1.29826
120485089	chr12:120485089:T:C	1.75056e-11	-1.23037	-1.25637
120485401	chr12:120485401:G:A	7.36412e-11	-2.56711e-10	-1.05006
120485821	chr12:120485821:A:G	2.46549e-10	-2.56711e-10	0.158294
120485988	chr12:120485988:T:C	1.59695e-10	-2.56711e-10	-0.275998
120486040	chr12:120486040:A:G	9.19819e-12	-1.84217	-1.28809
120486045	chr12:120486045:A:C	6.45494e-11	-2.56711e-10	-1.18183
120486145	chr12:120486145:C:A	1.34578e-11	-1.58666	-1.16305
120486540	chr12:120486540:C:T	1.05519e-11	-1.70583	-1.28713
120486611	chr12:120486611:C:T	6.83575e-11	-2.56711e-10	-1.12452
120486835	chr12:120486835:C:T	1.30043e-11	-1.59547	-1.18852
120486893	chr12:120486893:A:G	9.63596e-12	-1.83379	-1.24998
120487024	chr12:120487024:G:A	6.0653e-11	-2.56711e-10	-1.2441
120487442	chr12:120487442:G:A	1.65676e-10	-2.56711e-10	-0.239232
120487488	chr12:120487488:G:A	5.72934e-11	-2.56711e-10	-1.30108
120487684	chr12:120487684:T:C	9.18337e-12	-1.84916	-1.28271
120487768	chr12:120487768:A:G	9.30452e-12	-1.83989	-1.27887
120487928	chr12:120487928:T:G	3.02691e-11	-1.93914	-3.18773e-10
120487992	chr12:120487992:T:C	4.21954e-11	-1.52361	-0.0833472
120488395	chr12:120488395:C:A	5.76895e-11	-2.56711e-10	-1.29419
120488478	chr12:120488478:T:C	7.71642e-11	-2.56711e-10	-1.00333
120488516	chr12:120488516:C:G	1.62343e-11	-1.27829	-1.28385
120488645	chr12:120488645:T:C	7.21018e-11	-2.56711e-10	-1.07119
120488678	chr12:120488678:G:A	1.17569e-11	-1.66859	-1.21624
120488794	chr12:120488794:TC:T	9.7082e-11	-2.56711e-10	-0.77371
120488894	chr12:120488894:C:T	1.84953e-10	-2.56711e-10	-0.129162
120489053	chr12:120489053:GA:G	3.32863e-11	-1.84412	-3.18773e-10
120489186	chr12:120489186:A:G	6.50165e-11	-2.56711e-10	-1.17463
120489187	chr12:120489187:T:C	3.05869e-10	0.37389	-3.18773e-10
120489995	chr12:120489995:G:A	1.68738e-11	-1.24199	-1.28152
120490023	chr12:120490023:C:T	1.09722e-11	-1.69946	-1.25444
120490151	chr12:120490151:C:T	5.36465e-10	-2.56711e-10	0.935735
120490269	chr12:120490269:A:G	9.34319e-12	-1.85352	-1.2611
120490782	chr12:120490782:T:A	6.75685e-11	-2.56711e-10	-1.13612
120491949	chr12:120491949:T:C	5.35178e-10	-2.56711e-10	0.933333
120491971	chr12:120491971:T:C	1.03724e-11	-1.84074	-1.16938
120492083	chr12:120492083:T:TC	7.0584e-11	-2.56711e-10	-1.09246
120492243	chr12:120492243:G:A	1.48683e-11	-1.72595	-0.924086
120492995	chr12:120492995:T:G	1.06262e-11	-1.73273	-1.25321
120493032	chr12:120493032:C:T	9.11664e-12	-1.84255	-1.29661
120493105	chr12:120493105:C:T	2.23658e-10	0.0608512	-3.18773e-10
120493372	chr12:120493372:T:C	6.986e-11	-2.56711e-10	-1.10277
120493871	chr12:120493871:G:A	8.59026e-11	-2.56711e-10	-0.896052
120493953	chr12:120493953:A:G	1.6904e-11	-1.27001	-1.2517
120494263	chr12:120494263:A:G	9.05072e-12	-1.85838	-1.28804
120494773	chr12:120494773:G:A	2.14593e-10	0.0194774	-3.18773e-10
120494848	chr12:120494848:A:C	6.9909e-11	-2.56711e-10	-1.10207
120495289	chr12:120495289:A:C	9.03789e-12	-1.8691	-1.27874
120495302	chr12:120495302:A:G	6.29848e-10	-2.56711e-10	1.09621
120495332	chr12:120495332:C:T	6.5918e-11	-2.56711e-10	-1.16085
120495370	chr12:120495370:C:A	9.44722e-12	-1.80699	-1.29656
120495414	chr12:120495414:C:T	1.04987e-11	-1.72751	-1.27051
120495736	chr12:120495736:G:C	7.17279e-11	-2.56711e-10	-1.07639
120495804	chr12:120495804:G:A	9.3258e-12	-1.81508	-1.3014
120496043	chr12:120496043:G:T	1.48266e-11	-1.84	-0.812851
120496174	chr12:120496174:T:C	4.38047e-11	-1.5699	0.000381114
120496604	chr12:120496604:C:T	1.06245e-11	-1.72659	-1.25951
120496665	chr12:120496665:G:A	9.87313e-11	-2.56711e-10	-0.756864
120497175	chr12:120497175:G:A	1.32936e-11	-1.5003	-1.26168
120497727	chr12:120497727:C:T	9.75534e-12	-1.96092	-1.11053
120498840	chr12:120498840:A:G	2.19101e-10	-2.56711e-10	0.0402678
120499283	chr12:120499283:T:A	9.36495e-12	-1.83875	-1.27354
120499537	chr12:120499537:A:G	9.13009e-12	-1.84682	-1.29087
120499991	chr12:120499991:A:G	1.8542e-11	-1.69289	-0.736334
120500160	chr12:120500160:T:A	8.80322e-12	-1.88048	-1.29367
120500290	chr12:120500290:C:T	1.22447e-10	-2.56711e-10	-0.541589
120500404	chr12:120500404:C:T	2.08579e-10	-0.00894946	-3.18773e-10
120500605	chr12:120500605:G:A	9.51484e-12	-1.81026	-1.28616
120500783	chr12:120500783:T:C	1.69596e-11	-1.24239	-1.27605
120501837	chr12:120501837:A:G	1.10603e-11	-1.7487	-1.19721
120502173	chr12:120502173:G:A	2.42379e-10	0.141236	-3.18773e-10
120502179	chr12:120502179:G:A	5.9806e-11	-2.56711e-10	-1.25816
120503061	chr12:120503061:T:A	2.97087e-11	-1.97114	0.0133137
120503078	chr12:120503078:C:T	1.34593e-11	-1.87299	-0.876606
120503123	chr12:120503123:C:T	1.17148e-11	-1.8014	-1.08701
120503412	chr12:120503412:T:C	9.31641e-12	-1.8336	-1.28389
120503641	chr12:120503641:T:C	2.18485e-10	0.0374503	-3.18773e-10
120504124	chr12:120504124:C:T	1.07081e-11	-1.68915	-1.28912
120504262	chr12:120504262:G:A	5.14265e-11	-1.63974	0.230623
120505034	chr12:120505034:A:G	6.9853e-11	-2.56711e-10	-1.10287
120505108	chr12:120505108:G:C	1.07448e-11	-1.70804	-1.2668
120505148	chr12:120505148:G:A	6.74488e-11	-2.56711e-10	-1.1379
120505638	chr12:120505638:C:A	1.25977e-11	-1.8838	-0.931953
120505643	chr12:120505643:A:G	9.02121e-12	-1.86067	-1.28902
120505847	chr12:120505847:C:T	9.45902e-12	-1.81903	-1.28327
120505982	chr12:120505982:G:A	2.06602e-11	-1.68526	-0.635797
120506067	chr12:120506067:C:A	3.10837e-10	-2.56711e-10	0.390001
120506563	chr12:120506563:C:T	7.26604e-11	-2.56711e-10	-1.06347
120506568	chr12:120506568:T:C	1.68723e-10	-2.56711e-10	-0.221008
120506714	chr12:120506714:T:C	9.03545e-12	-1.8604	-1.28771
120506916	chr12:120506916:T:C	1.68957e-11	-1.69405	-0.828153
120507124	chr12:120507124:G:T	5.75591e-11	-2.56711e-10	-1.29645
120507339	chr12:120507339:C:G	7.80726e-11	-2.56711e-10	-0.991627
120507362	chr12:120507362:A:G	1.57874e-11	-1.75023	-0.839821
120507378	chr12:120507378:G:A	2.36689e-10	0.11748	-3.18773e-10
120508133	chr12:120508133:C:T	1.84937e-10	-0.129251	-3.18773e-10
120508434	chr12:120508434:C:T	2.26595e-10	0.0738979	-3.18773e-10
120508529	chr12:120508529:A:T	6.55316e-11	-2.56711e-10	-1.16673
120508719	chr12:120508719:T:C	1.78429e-11	-1.2137	-1.25396
120508765	chr12:120508765:A:C	1.4179e-11	-1.52277	-1.17473
120508955	chr12:120508955:A:G	7.3351e-11	-2.56711e-10	-1.05401
120508980	chr12:120508980:G:A	5.46882e-11	-1.34762	-3.18773e-10
120509113	chr12:120509113:A:G	1.00546e-11	-1.74146	-1.29977
120509403	chr12:120509403:C:T	8.93218e-12	-1.86957	-1.29003
120509616	chr12:120509616:A:G	9.50849e-12	-1.81647	-1.28061
120509744	chr12:120509744:T:C	7.29578e-11	-2.56711e-10	-1.05939
120509985	chr12:120509985:G:C	9.71799e-12	-1.80037	-1.27492
120510145	chr12:120510145:G:A	7.24377e-11	-2.56711e-10	-1.06654
120510664	chr12:120510664:AGTTAAAAACTAGT:A	4.45798e-10	0.750599	-3.18773e-10
120510998	chr12:120510998:C:T	9.12037e-12	-1.85571	-1.28305
120511118	chr12:120511118:G:A	7.25323e-11	-2.56711e-10	-1.06523
120511214	chr12:120511214:G:A	6.87026e-11	-2.56711e-10	-1.11948
120511484	chr12:120511484:T:A	1.53155e-10	-2.56711e-10	-0.317818
120511521	chr12:120511521:T:C	1.53265e-10	-2.56711e-10	-0.317096
120511983	chr12:120511983:G:A	5.97274e-11	-2.56711e-10	-1.25948
120512005	chr12:120512005:T:A	1.33863e-11	-1.58696	-1.16807
120512446	chr12:120512446:T:C	2.01667e-11	-1.6819	-0.663331
120512530	chr12:120512530:G:A	8.09834e-12	-1.94856	-1.30904
120512725	chr12:120512725:C:G	9.03016e-12	-1.86168	-1.28702
120512864	chr12:120512864:C:T	6.42466e-11	-2.56711e-10	-1.18654
120512904	chr12:120512904:A:G	1.57083e-10	-2.56711e-10	-0.292494
120512910	chr12:120512910:T:C	1.32301e-11	-1.95966	-0.807116
120512986	chr12:120512986:G:C	5.89946e-11	-2.56711e-10	-1.27182
120513275	chr12:120513275:G:A	9.84996e-11	-2.56711e-10	-0.759214
120513566	chr12:120513566:T:C	7.04183e-11	-2.56711e-10	-1.09481
120513584	chr12:120513584:G:A	3.12946e-11	-1.90582	-3.18773e-10
120514432	chr12:120514432:G:A	6.70244e-10	-2.56711e-10	1.15838
120514490	chr12:120514490:C:T	7.41524e-11	-2.56711e-10	-1.04314
120514505	chr12:120514505:A:C	1.38744e-11	-1.4639	-1.25532
120514507	chr12:120514507:T:C	2.28706e-10	0.0831705	-3.18773e-10
120514819	chr12:120514819:G:C	5.78891e-11	-2.56711e-10	-1.29074
120515241	chr12:120515241:A:G	4.95859e-11	-1.44556	-3.18773e-10
120515508	chr12:120515508:TGAG:T	5.76695e-11	-2.56711e-10	-1.29454
120515768	chr12:120515768:C:A	6.79466e-10	-0.418403	1.59044
120515955	chr12:120515955:A:G	1.28107e-11	-1.60855	-1.19044
120515985	chr12:120515985:G:A	1.46212e-11	-1.38349	-1.28331
120516230	chr12:120516230:C:T	1.59185e-11	-1.29614	-1.28564
120516687	chr12:120516687:C:T	1.71598e-11	-1.20618	-1.30051
120517181	chr12:120517181:T:C	9.62413e-12	-1.79974	-1.28526
120517844	chr12:120517844:G:A	2.10069e-10	-0.00182757	-3.18773e-10
120517943	chr12:120517943:G:A	7.00158e-11	-2.56711e-10	-1.10054
120517961	chr12:120517961:C:T	5.77641e-11	-2.56711e-10	-1.2929
120518071	chr12:120518071:T:C	1.49171e-10	-2.56711e-10	-0.344171
120518637	chr12:120518637:T:C	1.19827e-10	-2.56711e-10	-0.563221
120518693	chr12:120518693:T:C	6.15518e-11	-2.56711e-10	-1.22939
120518844	chr12:120518844:G:A	5.74822e-11	-2.56711e-10	-1.29779
120519160	chr12:120519160:G:A	9.56589e-12	-1.81388	-1.27719
120519709	chr12:120519709:A:G	1.02973e-11	-1.72425	-1.29314
120519714	chr12:120519714:T:C	7.66749e-11	-2.56711e-10	-1.00969
120519806	chr12:120519806:G:A	5.72833e-11	-2.56711e-10	-1.30126
120519945	chr12:120519945:C:A	1.34887e-11	-1.8651	-0.882316
120520181	chr12:120520181:C:T	1.44492e-11	-1.42738	-1.25125
120520662	chr12:120520662:G:C	6.50825e-11	-1.17361	-3.18773e-10
120520756	chr12:120520756:C:A	3.18129e-11	-1.8894	-3.18773e-10
120520819	chr12:120520819:T:A	1.21348e-10	-2.56711e-10	-0.550602
120521281	chr12:120521281:G:A	1.13675e-11	-1.61494	-1.30357
120521401	chr12:120521401:G:A	6.21961e-11	0.00742214	-1.2264
120521550	chr12:120521550:C:T	1.33555e-10	-2.56711e-10	-0.454751
120521664	chr12:120521664:G:A	8.98528e-12	-1.89717	-1.25651
120521772	chr12:120521772:A:G	1.32493e-11	-1.61597	-1.14935
120521784	chr12:120521784:C:T	5.68555e-11	-2.56711e-10	-1.30875
120521808	chr12:120521808:G:C	2.00033e-10	-0.050785	-3.18773e-10
120521951	chr12:120521951:T:C	5.68066e-11	-2.56711e-10	-1.30961
120522121	chr12:120522121:C:T	8.98708e-12	-1.86127	-1.29221
120522254	chr12:120522254:C:T	2.87071e-11	-1.97033	-0.0217954
120522634	chr12:120522634:T:C	8.53242e-11	-2.56711e-10	-0.902808
120522671	chr12:120522671:G:A	2.09536e-10	-0.00437154	-3.18773e-10
120523061	chr12:120523061:A:C	6.65286e-10	-2.56711e-10	1.15095
120523280	chr12:120523280:T:C	7.28099e-11	-2.56711e-10	-1.06141
120523759	chr12:120523759:T:C	1.38216e-11	-1.46364	-1.25939
120523903	chr12:120523903:G:A	3.15714e-11	-1.89702	-3.18773e-10
120524262	chr12:120524262:T:C	8.87004e-12	-1.88146	-1.28513
120524291	chr12:120524291:C:T	1.72955e-11	-1.2508	-1.24802
120524310	chr12:120524310:C:G	1.3345e-11	-1.59963	-1.15849
120524790	chr12:120524790:C:T	3.0222e-11	-1.9407	-3.18773e-10
120524824	chr12:120524824:T:A	1.99596e-10	-0.0529709	-3.18773e-10
120524854	chr12:120524854:T:C	5.77031e-11	-2.56711e-10	-1.29395
120525055	chr12:120525055:G:A	9.18723e-12	-1.85825	-1.2732
120525148	chr12:120525148:G:A	9.79895e-11	-2.56711e-10	-0.764405
120525343	chr12:120525343:C:T	2.04024e-10	-0.0310301	-3.18773e-10
120525797	chr12:120525797:C:T	2.14229e-10	0.0177813	-3.18773e-10
120525879	chr12:120525879:C:T	7.53921e-11	-2.56711e-10	-1.02656
120526123	chr12:120526123:A:G	2.17354e-10	0.0322632	-3.18773e-10
120526211	chr12:120526211:G:A	9.76676e-12	-1.79393	-1.27635
120526240	chr12:120526240:T:C	1.24241e-11	-1.64695	-1.18268
120526390	chr12:120526390:T:C	7.0455e-11	-2.56711e-10	-1.09429
120526654	chr12:120526654:A:G	5.77439e-11	-2.56711e-10	-1.29325
120526906	chr12:120526906:G:A	1.50869e-11	-1.86954	-0.765896
120526928	chr12:120526928:G:C	5.68338e-11	-2.56711e-10	-1.30913
120526962	chr12:120526962:G:A	1.00341e-10	-2.56711e-10	-0.740692
120527223	chr12:120527223:C:G	2.33585e-10	-2.56711e-10	0.104281
120527391	chr12:120527391:A:G	7.16049e-11	-2.56711e-10	-1.0781
120527414	chr12:120527414:C:G	5.68631e-11	-2.56711e-10	-1.30862
120529118	chr12:120529118:A:G	9.75085e-12	-1.79707	-1.27484
120529484	chr12:120529484:G:A	1.61576e-11	-1.27524	-1.29163
120529561	chr12:120529561:C:A	1.09581e-11	-1.7435	-1.21168
120529990	chr12:120529990:A:G	6.65825e-11	-2.56711e-10	-1.15082
120530390	chr12:120530390:A:G	4.51038e-10	0.762286	-3.18773e-10
120530637	chr12:120530637:A:G	1.25819e-10	-2.56711e-10	-0.514423
120530756	chr12:120530756:A:T	1.95109e-11	-1.7183	-0.659987
120530816	chr12:120530816:T:C	9.79253e-11	-2.56711e-10	-0.765061
120530837	chr12:120530837:G:C	5.6521e-10	-2.56711e-10	0.987932
120530931	chr12:120530931:G:C	2.24541e-10	-2.56711e-10	0.0647936
120531086	chr12:120531086:G:A	1.83068e-10	-0.139407	-3.18773e-10
120531122	chr12:120531122:C:T	6.12705e-11	-2.56711e-10	-1.23397
120531551	chr12:120531551:G:A	1.27956e-10	-2.56711e-10	-0.497579
120531755	chr12:120531755:T:C	1.24466e-10	-2.56711e-10	-0.525232
120532261	chr12:120532261:T:C	7.76676e-11	-2.56711e-10	-0.996827
120532274	chr12:120532274:G:A	9.70167e-12	-1.78879	-1.28817
120532493	chr12:120532493:C:T	7.19553e-11	-2.56711e-10	-1.07322
120532566	chr12:120532566:A:C	1.12387e-10	-0.627321	-3.18773e-10
120532775	chr12:120532775:A:T	7.28072e-11	-2.56711e-10	-1.06145
120532830	chr12:120532830:C:T	2.1204e-10	0.00751055	-3.18773e-10
120532964	chr12:120532964:CTCTGTT:C	1.54505e-11	-1.81616	-0.795469
120533371	chr12:120533371:A:T	1.00591e-11	-1.73175	-1.30904
120533614	chr12:120533614:T:C	9.77905e-12	-1.78043	-1.28859
120533617	chr12:120533617:TA:T	7.24246e-11	-2.56711e-10	-1.06672
120533714	chr12:120533714:G:C	2.06626e-10	-0.0183546	-3.18773e-10
120533932	chr12:120533932:G:A	9.85732e-11	-2.56711e-10	-0.758466
120534530	chr12:120534530:C:G	3.99365e-11	-1.66198	-3.18773e-10
120534592	chr12:120534592:GCCT:G	7.20564e-11	-2.56711e-10	-1.07182
120534593	chr12:120534593:C:T	4.71295e-11	-1.49637	-3.18773e-10
120535448	chr12:120535448:G:A	7.45615e-11	-2.56711e-10	-1.03764
120535606	chr12:120535606:A:C	2.63014e-10	-2.56711e-10	0.222942
120535929	chr12:120535929:T:C	1.06134e-11	-1.80266	-1.18449
120536088	chr12:120536088:T:C	9.78447e-11	-2.56711e-10	-0.765884
120536372	chr12:120536372:C:G	6.88958e-11	-2.56711e-10	-1.11667
120536379	chr12:120536379:A:T	9.54231e-11	-2.56711e-10	-0.790945
120536707	chr12:120536707:C:T	3.54904e-11	-1.54962	-0.230386
120537608	chr12:120537608:A:C	6.17016e-11	-2.56711e-10	-1.22696
120537640	chr12:120537640:T:A	7.16332e-11	-2.56711e-10	-1.07771
120538441	chr12:120538441:C:T	7.0538e-11	-2.56711e-10	-1.09311
120538453	chr12:120538453:C:T	6.31748e-11	-2.56711e-10	-1.20336
120538822	chr12:120538822:G:A	2.15491e-11	-1.31952	-0.959409
120539578	chr12:120539578:T:C	1.50446e-11	-1.85386	-0.78439
120539801	chr12:120539801:G:T	7.11915e-11	-2.56711e-10	-1.08389
120539995	chr12:120539995:G:A	9.64176e-12	-1.83912	-1.24404
120540350	chr12:120540350:G:A	6.68665e-11	-2.56711e-10	-1.14657
120540686	chr12:120540686:A:G	1.06273e-11	-1.68958	-1.29627
120540898	chr12:120540898:A:G	9.31125e-12	-1.87193	-1.24611
120540936	chr12:120540936:A:G	9.26823e-12	-1.87229	-1.25039
120540946	chr12:120540946:C:G	7.01814e-11	-2.56711e-10	-1.09818
120541085	chr12:120541085:G:A	6.90479e-11	-2.56711e-10	-1.11446
120541133	chr12:120541133:A:G	1.78414e-10	-2.56711e-10	-0.165158
120541560	chr12:120541560:G:A	5.72423e-11	-2.56711e-10	-1.30197
120541651	chr12:120541651:G:A	3.04685e-11	-1.93257	-3.18773e-10
120541965	chr12:120541965:C:A	1.2368e-11	-1.82135	-1.0128
120542453	chr12:120542453:G:A	7.2454e-11	-2.56711e-10	-1.06631
120542696	chr12:120542696:G:A	1.1216e-11	-1.63641	-1.29551
120543607	chr12:120543607:A:G	1.13847e-11	-1.90402	-1.01298
120543668	chr12:120543668:T:C	1.17586e-11	-1.91381	-0.97087
120543748	chr12:120543748:C:T	2.44986e-10	0.151936	-3.18773e-10
120544176	chr12:120544176:G:A	1.04697e-10	-2.56711e-10	-0.698194
120544198	chr12:120544198:G:C	9.99923e-11	-2.56711e-10	-0.744173
120544273	chr12:120544273:A:G	3.21981e-10	0.425226	-3.18773e-10
120544568	chr12:120544568:G:T	3.20736e-11	-1.88123	-3.18773e-10
120544595	chr12:120544595:T:C	3.68308e-10	-2.56711e-10	0.559654
120544897	chr12:120544897:G:A	1.30266e-11	-1.86973	-0.912538
120544930	chr12:120544930:G:A	1.13685e-11	-1.91167	-1.00675
120545174	chr12:120545174:GA:G	2.9325e-11	-1.97083	-3.18773e-10
120545273	chr12:120545273:T:C	1.18852e-11	-1.5826	-1.29137
120545436	chr12:120545436:C:T	1.72366e-11	-1.19927	-1.30296
120545705	chr12:120545705:T:C	2.26329e-10	-2.56711e-10	0.0727259
120545778	chr12:120545778:A:G	3.05076e-10	0.371296	-3.18773e-10
120546068	chr12:120546068:G:A	2.26099e-10	-2.56711e-10	0.0717061
120546829	chr12:120546829:A:C	1.09476e-11	-1.67327	-1.28287
120546972	chr12:120546972:C:T	2.2252e-10	0.0557489	-3.18773e-10
120546975	chr12:120546975:A:C	9.79395e-11	-2.56711e-10	-0.764916
120546979	chr12:120546979:T:G	5.68767e-11	-2.56711e-10	-1.30838
120547533	chr12:120547533:A:G	2.3402e-10	0.106139	-3.18773e-10
120547959	chr12:120547959:G:A	4.65617e-11	-1.50849	-3.18773e-10
120547975	chr12:120547975:T:C	4.08049e-10	-2.56711e-10	0.662122
120548363	chr12:120548363:G:GA	7.19001e-11	-2.56711e-10	-1.07399
120548407	chr12:120548407:C:G	6.75304e-11	-2.56711e-10	-1.13669
120548891	chr12:120548891:C:T	7.30089e-11	-1.05868	-3.18773e-10
120548939	chr12:120548939:G:A	9.58558e-12	-1.85778	-1.23122
120548998	chr12:120548998:A:G	2.0708e-11	-1.63409	-0.684661
120549229	chr12:120549229:A:G	1.18706e-10	-2.56711e-10	-0.572618
120549529	chr12:120549529:A:T	1.18391e-10	-2.56711e-10	-0.575272
120549588	chr12:120549588:G:A	9.49486e-12	-1.80175	-1.29677
120549818	chr12:120549818:A:C	1.15334e-11	-1.92178	-0.982246
120549855	chr12:120549855:T:G	7.38139e-11	-2.56711e-10	-1.04772
120550246	chr12:120550246:T:C	6.84644e-11	-2.56711e-10	-1.12295
120550323	chr12:120550323:C:T	6.4929e-11	-2.56711e-10	-1.17597
120550435	chr12:120550435:A:G	1.2021e-11	-1.72137	-1.14124
120550462	chr12:120550462:T:A	6.97342e-11	-2.56711e-10	-1.10457
120550543	chr12:120550543:T:G	1.16547e-10	-2.56711e-10	-0.590968
120550609	chr12:120550609:T:C	2.93569e-11	-1.96974	-3.18773e-10
120550657	chr12:120550657:C:T	9.59647e-12	-1.84857	-1.2393
120550757	chr12:120550757:C:T	3.59481e-10	0.535396	-3.18773e-10
120550895	chr12:120550895:C:G	1.47794e-11	-1.6702	-0.985826
120551073	chr12:120551073:C:T	6.93554e-11	-2.56711e-10	-1.11002
120551100	chr12:120551100:C:T	1.91284e-11	-1.09523	-1.30286
120551541	chr12:120551541:C:T	2.45092e-10	0.15237	-3.18773e-10
120551973	chr12:120551973:C:T	5.99683e-11	-2.56711e-10	-1.25545
120551993	chr12:120551993:A:G	1.13929e-11	-1.63868	-1.2776
120551997	chr12:120551997:G:C	6.94039e-11	-2.56711e-10	-1.10932
120552333	chr12:120552333:G:C	1.7282e-10	-2.56711e-10	-0.197017
120552985	chr12:120552985:A:G	7.37816e-11	-2.56711e-10	-1.04816
120553684	chr12:120553684:T:G	6.82039e-11	-2.56711e-10	-1.12676
120554157	chr12:120554157:G:A	2.3899e-10	-2.56711e-10	0.127156
120554210	chr12:120554210:T:C	1.14309e-11	-1.91432	-0.998621
120554222	chr12:120554222:G:A	5.92211e-11	-2.56711e-10	-1.26799
120554441	chr12:120554441:C:A	6.03719e-11	-2.56711e-10	-1.24874
120554598	chr12:120554598:C:T	9.35882e-12	-1.81728	-1.29566
120554608	chr12:120554608:G:A	5.79741e-11	-2.56711e-10	-1.28927
120555582	chr12:120555582:G:A	7.21174e-11	-2.56711e-10	-1.07097
120555988	chr12:120555988:C:T	4.46233e-11	-1.55101	-3.18773e-10
120556014	chr12:120556014:C:T	9.58636e-12	-1.78884	-1.30009
120556069	chr12:120556069:G:A	9.42814e-11	-2.56711e-10	-0.802982
120556082	chr12:120556082:C:T	6.03571e-11	-2.56711e-10	-1.24899
120556263	chr12:120556263:G:A	2.10311e-10	-0.000680154	-3.18773e-10
120556283	chr12:120556283:C:T	2.92786e-11	-1.97241	-3.18773e-10
120556361	chr12:120556361:C:T	1.0803e-10	-2.56711e-10	-0.666856
120556685	chr12:120556685:T:A	9.47457e-12	-1.80206	-1.29859
120556865	chr12:120556865:A:G	6.90115e-11	-2.56711e-10	-1.11499
120556910	chr12:120556910:T:C	4.01852e-11	-1.65577	-3.18773e-10
120557011	chr12:120557011:G:T	1.37572e-10	-2.56711e-10	-0.425119
120557016	chr12:120557016:C:T	1.07179e-11	-1.78066	-1.19669
120557129	chr12:120557129:G:A	1.49834e-11	-1.53221	-1.11011
120557254	chr12:120557254:T:C	3.49059e-10	0.505976	-3.18773e-10
120557529	chr12:120557529:G:A	1.43495e-11	-1.42927	-1.25628
120557883	chr12:120557883:C:T	2.79677e-10	0.28437	-3.18773e-10
120558150	chr12:120558150:A:G	2.13203e-10	0.0129769	-3.18773e-10
120558790	chr12:120558790:C:T	1.59872e-11	-1.27314	-1.30433
120558865	chr12:120558865:C:T	1.54303e-11	-1.85919	-0.753739
120559059	chr12:120559059:T:A	2.06973e-11	-1.65298	-0.666282
120559095	chr12:120559095:A:G	4.15093e-10	-2.56711e-10	0.679236
120559156	chr12:120559156:TA:T	9.01422e-12	-1.85176	-1.29871
120559216	chr12:120559216:G:C	2.20918e-10	-2.56711e-10	0.0485268
120559552	chr12:120559552:T:G	2.0763e-10	-0.0135098	-3.18773e-10
120559799	chr12:120559799:G:A	9.26101e-12	-1.88835	-1.2351
120559822	chr12:120559822:A:C	2.22648e-10	0.0563242	-3.18773e-10
120559891	chr12:120559891:A:G	6.00566e-11	-2.56711e-10	-1.25398
120559934	chr12:120559934:T:C	1.34011e-11	-1.463	-1.29093
120560096	chr12:120560096:T:G	1.50304e-10	-2.56711e-10	-0.336604
120560134	chr12:120560134:T:C	2.01923e-10	-0.0413774	-3.18773e-10
120560196	chr12:120560196:A:G	9.64877e-12	-1.81026	-1.27218
120560374	chr12:120560374:G:A	6.02759e-11	-2.56711e-10	-1.25033
120560640	chr12:120560640:A:G	1.18698e-11	-1.73611	-1.13916
120560678	chr12:120560678:G:A	5.93651e-11	-2.56711e-10	-1.26556
120561324	chr12:120561324:G:A	2.06467e-11	-1.36313	-0.958588
120562330	chr12:120562330:A:G	5.68821e-11	-2.56711e-10	-1.30828
120562466	chr12:120562466:G:A	3.06089e-11	-1.92797	-3.18773e-10
120562975	chr12:120562975:G:A	5.69254e-11	-2.56711e-10	-1.30752
120563043	chr12:120563043:G:A	3.3827e-11	-1.82801	-3.18773e-10
120563751	chr12:120563751:G:A	2.95032e-11	-1.96477	-3.18773e-10
120564153	chr12:120564153:C:G	6.96276e-11	-2.56711e-10	-1.1061
120565002	chr12:120565002:C:T	8.33175e-11	-0.926607	-3.18773e-10
120565329	chr12:120565329:C:T	6.56884e-11	-2.56711e-10	-1.16434
120566052	chr12:120566052:A:G	6.79815e-11	-2.56711e-10	-1.13003
120566092	chr12:120566092:A:G	1.00395e-10	-2.56711e-10	-0.740154
120566269	chr12:120566269:A:G	5.69018e-11	-2.56711e-10	-1.30794
120566433	chr12:120566433:A:C	2.40492e-10	0.133423	-3.18773e-10
120566451	chr12:120566451:C:T	6.5353e-11	-2.56711e-10	-1.16946
120566573	chr12:120566573:A:G	1.47104e-11	-1.56367	-1.09704
120566657	chr12:120566657:G:A	7.45125e-11	-1.0383	-3.18773e-10
120566787	chr12:120566787:C:A	9.08847e-12	-1.85683	-1.28543
120566800	chr12:120566800:TA:T	1.00591e-10	-2.56711e-10	-0.738198
120567658	chr12:120567658:G:A	7.57643e-11	-2.56711e-10	-1.02164
120567861	chr12:120567861:GT:G	8.60894e-12	-1.89538	-1.30108
120567967	chr12:120567967:AGAATT:A	1.66407e-11	-1.24808	-1.28933
120568155	chr12:120568155:A:G	8.1902e-12	-1.96562	-1.28071
120568498	chr12:120568498:T:C	9.78705e-12	-1.76148	-1.30673
120568824	chr12:120568824:T:G	2.20065e-11	-1.05594	-1.20199
120569027	chr12:120569027:A:G	7.26166e-11	-2.56711e-10	-1.06407
120569340	chr12:120569340:TGTG:T	5.71728e-11	-2.56711e-10	-1.30319
120569693	chr12:120569693:A:G	5.68107e-11	-2.56711e-10	-1.30954
120569713	chr12:120569713:T:C	7.41824e-11	-2.56711e-10	-1.04274
120569856	chr12:120569856:T:G	8.807e-11	-2.56711e-10	-0.871134
120569985	chr12:120569985:C:T	5.73627e-11	-2.56711e-10	-1.29987
120570165	chr12:120570165:G:A	2.41498e-10	0.137594	-3.18773e-10
120570169	chr12:120570169:G:A	7.01602e-11	-2.56711e-10	-1.09848
120570668	chr12:120570668:A:G	3.61481e-10	0.540944	-3.18773e-10
120570991	chr12:120570991:A:G	9.89095e-11	-2.56711e-10	-0.75506
120571059	chr12:120571059:A:G	9.68541e-11	-2.56711e-10	-0.776061
120571155	chr12:120571155:G:A	1.94393e-11	-1.17532	-1.20665
120571395	chr12:120571395:C:T	9.75418e-12	-1.78264	-1.28893
120571525	chr12:120571525:A:C	6.90459e-11	-2.56711e-10	-1.11449
120571793	chr12:120571793:A:G	1.16644e-10	-2.56711e-10	-0.590137
120572140	chr12:120572140:T:C	3.94548e-11	-1.5015	-0.172608
120572289	chr12:120572289:A:G	5.0386e-10	0.873033	-3.18773e-10
120573060	chr12:120573060:T:C	7.49701e-11	-2.56711e-10	-1.03218
120573082	chr12:120573082:G:A	2.38125e-10	0.123529	-3.18773e-10
120573113	chr12:120573113:C:T	7.01666e-11	-2.56711e-10	-1.09839
120573203	chr12:120573203:G:A	5.95248e-11	-2.56711e-10	-1.26287
120573250	chr12:120573250:G:A	6.60324e-11	-2.56711e-10	-1.15912
120574004	chr12:120574004:A:G	5.72741e-11	-2.56711e-10	-1.30142
120574045	chr12:120574045:T:C	1.15527e-11	-1.71197	-1.19038
120574355	chr12:120574355:A:G	9.84904e-11	-2.56711e-10	-0.759306
120574653	chr12:120574653:C:T	1.94099e-11	-1.436	-0.947479
120574782	chr12:120574782:C:T	6.55307e-11	-2.56711e-10	-1.16675
120574914	chr12:120574914:C:T	2.92795e-11	-1.97238	-3.18773e-10
120575345	chr12:120575345:G:T	8.38108e-12	-1.96086	-1.26243
120575982	chr12:120575982:T:C	7.49512e-11	-1.03243	-3.18773e-10
120576224	chr12:120576224:G:A	1.1287e-11	-1.65484	-1.27077
120576264	chr12:120576264:G:A	3.90178e-11	-0.387532	-1.29771
120576357	chr12:120576357:G:A	1.69922e-11	-1.21571	-1.30081
120577001	chr12:120577001:C:T	1.46677e-10	-2.56711e-10	-0.361036
120577038	chr12:120577038:G:C	8.68395e-12	-1.9622	-1.22559
120577365	chr12:120577365:A:G	6.75112e-11	-2.56711e-10	-1.13697
120577851	chr12:120577851:T:C	5.24578e-10	-2.56711e-10	0.913328
120577873	chr12:120577873:AT:A	9.8042e-12	-1.78644	-1.28002
120578104	chr12:120578104:G:A	5.91656e-11	-2.56711e-10	-1.26892
120578411	chr12:120578411:C:T	8.33301e-12	-1.96657	-1.26247
120578868	chr12:120578868:G:A	7.36436e-11	-2.56711e-10	-1.05003
120579021	chr12:120579021:T:C	1.49375e-10	-2.56711e-10	-0.342809
120579368	chr12:120579368:A:G	1.48496e-11	-1.55905	-1.09224
120579461	chr12:120579461:C:T	8.55853e-12	-1.95651	-1.24583
120579636	chr12:120579636:A:G	1.40512e-11	-1.5701	-1.13646
120579641	chr12:120579641:G:A	2.49348e-10	-2.56711e-10	0.169582
120579671	chr12:120579671:GT:G	9.81013e-12	-1.78541	-1.28044
120580137	chr12:120580137:G:C	1.66139e-11	-1.23989	-1.29914
120580258	chr12:120580258:G:A	8.43948e-12	-1.96311	-1.25323
120580783	chr12:120580783:G:A	1.73868e-11	-1.19251	-1.30104
120580956	chr12:120580956:T:C	6.99779e-11	-2.56711e-10	-1.10109
120581007	chr12:120581007:C:G	3.29884e-11	-1.85311	-3.18773e-10
120581816	chr12:120581816:T:C	8.01999e-11	-2.56711e-10	-0.964743
120581836	chr12:120581836:G:A	7.34541e-11	-1.05261	-3.18773e-10
120582868	chr12:120582868:T:G	1.06979e-10	-0.676635	-3.18773e-10
120582889	chr12:120582889:G:A	9.81482e-12	-1.76578	-1.2996
120583033	chr12:120583033:T:A	9.0901e-11	-2.56711e-10	-0.839495
120583034	chr12:120583034:G:A	7.38045e-11	-1.04785	-3.18773e-10
120583049	chr12:120583049:G:A	8.55688e-11	-2.56711e-10	-0.899945
120583327	chr12:120583327:G:T	1.35831e-10	-2.56711e-10	-0.437851
120583390	chr12:120583390:A:G	1.84002e-11	-1.20082	-1.23608
120583403	chr12:120583403:C:T	9.68306e-12	-1.779	-1.29989
120583707	chr12:120583707:T:C	2.59767e-10	-2.56711e-10	0.210519
120583811	chr12:120583811:G:A	8.43912e-12	-1.96804	-1.24835
120584078	chr12:120584078:TTTTG:T	1.41962e-11	-1.44696	-1.24933
120584267	chr12:120584267:G:C	6.93862e-11	-1.10958	-3.18773e-10
120584296	chr12:120584296:T:C	1.00264e-11	-1.74923	-1.29481
120584678	chr12:120584678:G:A	9.68037e-11	-0.537562	-0.239019
120584837	chr12:120584837:C:G	1.05962e-11	-1.67973	-1.30904
120585229	chr12:120585229:G:A	4.56763e-11	-1.52769	-3.18773e-10
120585605	chr12:120585605:T:C	4.49434e-11	-1.39974	-0.144121
120586229	chr12:120586229:T:C	9.12204e-12	-1.8735	-1.26508
120586263	chr12:120586263:A:G	1.55554e-11	-1.49449	-1.11037
120586316	chr12:120586316:C:T	3.59818e-11	-1.76625	-3.18773e-10
120586373	chr12:120586373:C:T	6.0564e-11	-2.56711e-10	-1.24557
120586583	chr12:120586583:G:A	4.37661e-11	-1.57041	-3.18773e-10
120586794	chr12:120586794:TG:T	4.96093e-10	-2.56711e-10	0.857498
120587633	chr12:120587633:G:A	6.36674e-11	-2.56711e-10	-1.19559
120587915	chr12:120587915:T:C	1.11239e-11	-1.97249	-0.96768
120587988	chr12:120587988:A:G	3.13645e-11	-1.90359	-3.18773e-10
120588091	chr12:120588091:G:A	9.19515e-12	-1.88549	-1.2451
120588334	chr12:120588334:A:G	2.93728e-11	-1.9692	-3.18773e-10
120588727	chr12:120588727:A:G	5.7217e-11	-2.56711e-10	-1.30242
120588774	chr12:120588774:G:A	7.44009e-11	-2.56711e-10	-1.0398
120589329	chr12:120589329:A:G	1.31046e-11	-1.5184	-1.2579
120590114	chr12:120590114:C:T	2.44e-10	-2.56711e-10	0.147901
120590245	chr12:120590245:C:A	8.73913e-11	-2.56711e-10	-0.87887
120590342	chr12:120590342:G:A	6.6553e-11	-2.56711e-10	-1.15127
120590959	chr12:120590959:TGGA:T	1.11202e-10	-2.56711e-10	-0.637914
120591104	chr12:120591104:C:T	5.18522e-10	0.901716	-3.18773e-10
120591299	chr12:120591299:G:A	7.24005e-11	-2.56711e-10	-1.06705
120591433	chr12:120591433:G:A	2.42933e-11	-1.81679	-0.342275
120591472	chr12:120591472:C:T	7.54054e-11	-1.02639	-3.18773e-10
120591815	chr12:120591815:C:T	7.06047e-11	-1.09217	-3.18773e-10
120592529	chr12:120592529:T:A	1.02225e-11	-1.96043	-1.06424
120593190	chr12:120593190:C:T	1.06391e-10	-2.56711e-10	-0.682146
120593237	chr12:120593237:G:A	5.90231e-11	-2.56711e-10	-1.27134
120593504	chr12:120593504:G:A	1.13233e-10	-2.56711e-10	-0.619816
120593754	chr12:120593754:A:G	6.10256e-11	-1.48198	0.244012
120593998	chr12:120593998:A:AT	2.04155e-10	-1.19388	1.16349
120594123	chr12:120594123:T:C	5.94617e-11	-2.56711e-10	-1.26393
120594139	chr12:120594139:G:A	3.25301e-10	-2.56711e-10	0.435485
120594183	chr12:120594183:A:ATATTT	8.86347e-11	-0.864743	-3.18773e-10
120594184	chr12:120594184:C:G	8.84795e-11	-0.866495	-3.18773e-10
120594199	chr12:120594199:A:G	4.36706e-10	-2.56711e-10	0.729995
120594557	chr12:120594557:A:C	3.26564e-10	-2.56711e-10	0.439361
120595740	chr12:120595740:C:T	8.96968e-11	-0.85283	-3.18773e-10
120596100	chr12:120596100:T:C	7.8879e-11	-2.56711e-10	-0.981351
120596272	chr12:120596272:G:T	5.75301e-10	-2.56711e-10	1.00563
120597094	chr12:120597094:C:T	7.23533e-11	-2.56711e-10	-1.0677
120597452	chr12:120597452:C:T	7.39673e-11	-2.56711e-10	-1.04564
120597518	chr12:120597518:A:G	9.84668e-11	-2.56711e-10	-0.759547
120597671	chr12:120597671:G:A	9.6827e-12	-1.90477	-1.17416
120597751	chr12:120597751:C:T	2.94841e-11	-1.96542	-3.18773e-10
120597856	chr12:120597856:T:C	1.24568e-10	-2.56711e-10	-0.524412
120597969	chr12:120597969:G:A	1.13234e-10	-2.56711e-10	-0.61981
120598137	chr12:120598137:A:C	8.97848e-11	-2.56711e-10	-0.85185
120598625	chr12:120598625:A:G	2.93599e-11	-1.96964	-3.18773e-10
120598726	chr12:120598726:G:T	8.81155e-11	-2.56711e-10	-0.870618
120598727	chr12:120598727:A:T	8.81843e-11	-2.56711e-10	-0.869837
120598945	chr12:120598945:T:C	1.5062e-11	-1.41934	-1.21775
120599091	chr12:120599091:G:T	6.94501e-11	-2.56711e-10	-1.10866
120599092	chr12:120599092:A:T	6.94501e-11	-2.56711e-10	-1.10866
120599273	chr12:120599273:G:A	2.40084e-10	-0.743579	0.875303
120599353	chr12:120599353:C:T	1.30239e-10	-2.56711e-10	-0.479894
120599638	chr12:120599638:G:A	9.57765e-12	-1.82805	-1.26179
120599658	chr12:120599658:T:C	3.12362e-11	-1.90769	-3.18773e-10
120600352	chr12:120600352:C:T	4.34375e-10	-2.56711e-10	0.724643
120600385	chr12:120600385:C:T	2.07116e-10	-2.56711e-10	-0.0159863
120600477	chr12:120600477:A:C	8.43037e-12	-1.93889	-1.27853
120600694	chr12:120600694:T:C	1.50019e-10	-2.56711e-10	-0.338507
120600934	chr12:120600934:C:T	5.69864e-11	-2.56711e-10	-1.30645
120600939	chr12:120600939:C:T	3.58461e-11	-1.77003	-3.18773e-10
120601209	chr12:120601209:T:G	2.6902e-10	-2.56711e-10	0.245518
120601262	chr12:120601262:T:G	5.91845e-11	-1.71995	0.45134
120601629	chr12:120601629:C:T	4.4766e-11	-1.5945	0.0466831
120601659	chr12:120601659:G:A	2.38012e-10	-2.56711e-10	0.123056
120601719	chr12:120601719:G:A	9.1499e-11	-2.56711e-10	-0.832938
120602178	chr12:120602178:G:A	3.3998e-11	-1.82297	-3.18773e-10
120602213	chr12:120602213:A:G	1.09723e-10	-2.56711e-10	-0.651304
120602756	chr12:120602756:C:G	1.16827e-10	-2.56711e-10	-0.588573
120602766	chr12:120602766:T:C	6.4625e-11	-2.56711e-10	-1.18066
120602900	chr12:120602900:T:A	1.64975e-11	-1.61045	-0.935603
120603241	chr12:120603241:G:T	2.12339e-11	-1.8686	-0.425064
120603343	chr12:120603343:C:T	5.70553e-11	-2.56711e-10	-1.30524
120603354	chr12:120603354:T:C	3.25616e-11	-1.86613	-3.18773e-10
120603369	chr12:120603369:C:T	1.12062e-10	-2.56711e-10	-0.63021
120603541	chr12:120603541:A:G	7.79733e-11	-2.56711e-10	-0.992899
120603736	chr12:120603736:G:A	6.10382e-11	0.0678371	-1.3056
120603925	chr12:120603925:T:C	2.29007e-11	-1.33968	-0.878424
120603945	chr12:120603945:A:C	1.5316e-10	-0.317785	-3.18773e-10
120603977	chr12:120603977:AT:A	6.82523e-11	-2.56711e-10	-1.12605
120604306	chr12:120604306:G:GGT	6.83418e-11	-0.28821	-0.836534
120604597	chr12:120604597:A:C	7.58966e-11	-0.432299	-0.587596
120604608	chr12:120604608:C:T	5.11126e-11	-0.463712	-0.951523
120604914	chr12:120604914:G:A	3.58856e-10	-2.56711e-10	0.533654
120605310	chr12:120605310:T:C	5.78094e-11	-2.56711e-10	-1.29211
120605557	chr12:120605557:G:A	1.59763e-10	0.500939	-0.776511
120605631	chr12:120605631:T:C	2.82206e-11	-1.52323	-0.485986
120605793	chr12:120605793:C:T	3.02195e-10	-2.56711e-10	0.361806
120605794	chr12:120605794:G:A	3.28352e-11	-1.54272	-0.315049
120605840	chr12:120605840:A:G	5.67581e-11	-0.482411	-0.828057
120605866	chr12:120605866:C:T	8.31074e-11	-2.56711e-10	-0.929132
120605950	chr12:120605950:C:T	1.56547e-10	-2.56711e-10	-0.295908
120606578	chr12:120606578:T:C	1.42915e-11	-1.60411	-1.08549
120606955	chr12:120606955:A:G	1.16436e-11	-1.62833	-1.26618
120607216	chr12:120607216:G:A	3.96117e-11	-1.67014	-3.18773e-10
120607251	chr12:120607251:C:T	2.75761e-11	-0.897964	-1.13435
120607263	chr12:120607263:G:A	7.4793e-11	-2.56711e-10	-1.03454
120607331	chr12:120607331:T:C	2.70733e-11	-0.920843	-1.12987
120607413	chr12:120607413:G:A	2.43553e-11	-1.66127	-0.495248
120607798	chr12:120607798:C:T	1.90594e-09	2.20347	-3.18773e-10
120607902	chr12:120607902:G:A	5.77962e-11	-2.56711e-10	-1.29234
120607920	chr12:120607920:G:A	1.94694e-10	-0.077836	-3.18773e-10
120608081	chr12:120608081:C:G	6.03435e-11	-2.56711e-10	-1.24921
120608123	chr12:120608123:T:C	2.8076e-11	-0.73849	-1.27586
120608172	chr12:120608172:T:C	1.06005e-09	1.61681	-3.18773e-10
120608231	chr12:120608231:A:T	1.72014e-09	3.33032	-1.22943
120608460	chr12:120608460:G:A	2.85361e-11	-0.700284	-1.29781
120608542	chr12:120608542:C:T	2.98816e-11	-1.95202	-3.18773e-10
120608622	chr12:120608622:G:A	6.36495e-11	-2.56711e-10	-1.19588
120608651	chr12:120608651:A:G	3.99889e-11	-0.383771	-1.27689
120608803	chr12:120608803:A:G	3.77317e-11	-1.71877	-3.18773e-10
120608952	chr12:120608952:G:A	6.32015e-11	-2.56711e-10	-1.20294
120609069	chr12:120609069:T:C	7.43897e-11	-2.56711e-10	-1.03995
120609896	chr12:120609896:CAG:C	6.05387e-11	-2.56711e-10	-1.24598
120610074	chr12:120610074:C:T	5.95864e-11	-2.56711e-10	-1.26184
120610637	chr12:120610637:G:A	1.04201e-09	1.59964	-3.18773e-10
120611132	chr12:120611132:G:A	2.83481e-11	-0.949191	-1.05552
120611345	chr12:120611345:G:A	1.59172e-11	-1.65934	-0.922524
120612255	chr12:120612255:T:G	6.39599e-11	-2.56711e-10	-1.19101
120612447	chr12:120612447:C:A	1.78567e-11	-1.66265	-0.804236
120613482	chr12:120613482:A:G	6.22031e-11	-2.56711e-10	-1.21886
120614076	chr12:120614076:C:T	1.48166e-09	1.95166	-3.18773e-10
120614210	chr12:120614210:C:T	1.1593e-10	-2.56711e-10	-0.59628
120614272	chr12:120614272:G:A	4.22855e-11	-1.60482	-3.18773e-10
120614329	chr12:120614329:C:T	9.2442e-12	-1.86255	-1.26272
120614377	chr12:120614377:T:C	1.22585e-11	-1.76655	-1.0765
120615241	chr12:120615241:T:C	4.99148e-11	-0.451824	-0.987125
120615388	chr12:120615388:C:G	3.49532e-11	-1.79526	-3.18773e-10
120615448	chr12:120615448:A:G	2.58249e-11	-0.989336	-1.10859
120615798	chr12:120615798:T:C	8.80881e-12	-1.87688	-1.29663
120616095	chr12:120616095:G:A	2.13289e-10	-2.56711e-10	0.0133809
120616160	chr12:120616160:T:G	1.29963e-11	-1.48475	-1.29985
120616310	chr12:120616310:A:AT	6.26138e-11	-2.56711e-10	-1.21228
120616335	chr12:120616335:C:T	1.4613e-11	-1.85264	-0.81472
120616354	chr12:120616354:C:A	1.15896e-11	-1.83076	-1.0684
120616634	chr12:120616634:T:G	6.05253e-11	-2.56711e-10	-1.2462
120616950	chr12:120616950:T:C	5.76117e-11	-2.56711e-10	-1.29554
120617001	chr12:120617001:G:A	5.83207e-11	-2.56711e-10	-1.28331
120617002	chr12:120617002:G:T	5.69329e-11	-2.56711e-10	-1.30739
120617268	chr12:120617268:A:G	5.72537e-11	-2.56711e-10	-1.30177
120617356	chr12:120617356:T:C	2.30676e-11	-0.939407	-1.27143
120617714	chr12:120617714:T:C	5.81057e-11	-2.56711e-10	-1.287
120618114	chr12:120618114:G:T	6.00046e-11	-2.56711e-10	-1.25484
120618120	chr12:120618120:A:G	9.63133e-12	-1.86082	-1.22342
120618269	chr12:120618269:T:C	9.59714e-12	-1.96995	-1.11785
120618539	chr12:120618539:T:C	5.86901e-11	-2.56711e-10	-1.277
120618833	chr12:120618833:C:T	1.57586e-11	-1.82528	-0.766603
120618951	chr12:120618951:T:A	1.11773e-11	-1.81807	-1.11731
120619111	chr12:120619111:A:G	5.88702e-11	-2.56711e-10	-1.27393
120619135	chr12:120619135:T:C	3.89637e-11	-1.68664	-3.18773e-10
120619702	chr12:120619702:C:T	2.96808e-11	-1.95876	-3.18773e-10
120619873	chr12:120619873:C:T	1.43513e-10	-0.382838	-3.18773e-10
120620479	chr12:120620479:G:A	9.19626e-11	-2.56711e-10	-0.827884
120620843	chr12:120620843:A:AT	5.68445e-11	-2.56711e-10	-1.30895
120621062	chr12:120621062:G:A	7.36542e-11	0.0279813	-1.07787
120621250	chr12:120621250:C:T	6.05372e-11	-2.56711e-10	-1.24601
120621708	chr12:120621708:C:T	6.5457e-11	-1.16787	-3.18773e-10
120621736	chr12:120621736:G:A	1.45027e-10	-2.56711e-10	-0.372346
120621960	chr12:120621960:G:A	2.73878e-11	-1.65866	-0.380512
120622132	chr12:120622132:C:A	5.94775e-11	-1.56794	0.304269
120622361	chr12:120622361:CAAGGAG:C	5.69708e-11	-2.56711e-10	-1.30673
120622887	chr12:120622887:C:CTGGTCT	6.16758e-11	-2.56711e-10	-1.22737
120622891	chr12:120622891:C:A	6.1797e-11	-2.56711e-10	-1.22541
120622977	chr12:120622977:G:A	2.72289e-11	-1.66193	-0.383056
120623008	chr12:120623008:C:T	2.02509e-10	-0.0384804	-3.18773e-10
120623400	chr12:120623400:A:G	7.87303e-10	2.17579	-0.856444
120623455	chr12:120623455:C:T	6.7182e-11	-0.572796	-0.569064
120623943	chr12:120623943:G:A	6.50612e-11	-2.56711e-10	-1.17394
120624325	chr12:120624325:A:G	7.88099e-11	-2.56711e-10	-0.982228
120624668	chr12:120624668:G:A	3.18486e-11	-1.88827	-3.18773e-10
120624796	chr12:120624796:CCA:C	2.51951e-11	-1.79197	-0.330645
120624843	chr12:120624843:C:T	7.84607e-11	-2.56711e-10	-0.986668
120625635	chr12:120625635:C:T	1.5794e-11	-1.29253	-1.29711
120625889	chr12:120625889:G:C	9.13376e-12	-1.82997	-1.30732
120625906	chr12:120625906:T:C	3.59673e-11	-1.9476	0.180946
120626221	chr12:120626221:G:T	3.38303e-11	-0.69619	-1.13172
120626228	chr12:120626228:T:C	1.61802e-10	-0.262892	-3.18773e-10
120626533	chr12:120626533:C:T	5.77177e-11	-2.56711e-10	-1.2937
120626561	chr12:120626561:C:T	9.03043e-12	-1.84143	-1.30723
120626727	chr12:120626727:C:T	2.94692e-11	-1.96592	-3.18773e-10
120626785	chr12:120626785:G:A	5.70072e-11	-2.56711e-10	-1.30609
120626971	chr12:120626971:T:G	5.7405e-11	-2.56711e-10	-1.29913
120627474	chr12:120627474:G:A	3.3591e-11	-0.732414	-1.10259
120628023	chr12:120628023:A:G	6.41672e-10	1.11481	-3.18773e-10
120628235	chr12:120628235:G:T	4.09432e-11	-0.587096	-1.04999
120628574	chr12:120628574:G:A	6.30085e-11	-1.58944	0.383439
120628983	chr12:120628983:C:T	2.7186e-10	-2.56711e-10	0.256021
120629082	chr12:120629082:C:T	9.18205e-11	-2.56711e-10	-0.82943
120629093	chr12:120629093:T:A	7.20621e-11	-2.56711e-10	-1.07174
120629469	chr12:120629469:T:A	8.32137e-12	-1.9424	-1.28804
120629570	chr12:120629570:G:A	6.04489e-11	-2.56711e-10	-1.24747
120629874	chr12:120629874:C:G	2.6233e-11	-0.773195	-1.30905
120629883	chr12:120629883:C:T	1.3772e-11	-1.77107	-0.955552
120630120	chr12:120630120:A:G	6.14124e-11	-2.56711e-10	-1.23165
120630550	chr12:120630550:T:G	9.86227e-12	-1.75093	-1.30962
120630896	chr12:120630896:T:C	1.14753e-11	-1.88076	-1.02831
120630897	chr12:120630897:G:A	9.14273e-12	-1.94848	-1.18782
120631312	chr12:120631312:G:A	9.84048e-12	-1.88095	-1.18181
120631323	chr12:120631323:G:A	9.06167e-12	-1.84486	-1.30035
120631474	chr12:120631474:G:A	2.16945e-11	-1.96029	-0.311917
120631477	chr12:120631477:G:A	8.96395e-12	-1.94148	-1.21457
120631519	chr12:120631519:ATCT:A	1.01211e-11	-1.86848	-1.16616
120631844	chr12:120631844:C:T	1.11492e-11	-1.86617	-1.07173
120632083	chr12:120632083:C:T	1.27393e-10	-2.56711e-10	-0.501986
120632208	chr12:120632208:C:T	9.06758e-12	-1.93585	-1.20871
120632306	chr12:120632306:G:A	8.13225e-11	-0.950843	-3.18773e-10
120632448	chr12:120632448:G:A	9.52445e-12	-1.78938	-1.30603
120632481	chr12:120632481:C:CT	9.33038e-12	-1.80865	-1.30734
120632605	chr12:120632605:A:G	5.89766e-11	-2.56711e-10	-1.27212
120632730	chr12:120632730:G:A	9.56301e-12	-1.78419	-1.30717
120632963	chr12:120632963:C:T	6.42076e-11	-2.56711e-10	-1.18714
120633170	chr12:120633170:C:T	9.86373e-12	-1.78867	-1.27173
120633940	chr12:120633940:A:G	9.49503e-12	-1.80047	-1.29803
120634258	chr12:120634258:T:C	5.76236e-11	-2.56711e-10	-1.29533
120634265	chr12:120634265:G:C	5.68591e-11	-2.56711e-10	-1.30869
120634542	chr12:120634542:A:G	5.86149e-11	-2.56711e-10	-1.27828
120634738	chr12:120634738:A:G	5.72432e-11	-2.56711e-10	-1.30196
120634856	chr12:120634856:G:A	1.39973e-11	-1.4793	-1.2311
120634996	chr12:120634996:C:T	8.79599e-12	-1.9143	-1.26067
120635369	chr12:120635369:C:T	8.83694e-12	-1.95685	-1.21348
120635425	chr12:120635425:C:T	2.0895e-11	-1.9622	-0.347556
120635566	chr12:120635566:C:T	2.92898e-11	-1.97071	-0.00131948
120635972	chr12:120635972:A:G	5.75018e-11	-2.56711e-10	-1.29745
120635983	chr12:120635983:T:G	2.24227e-11	-0.956717	-1.28248
120636076	chr12:120636076:T:C	1.0402e-11	-1.80699	-1.20028
120636153	chr12:120636153:G:A	9.78534e-12	-1.84596	-1.22242
120636158	chr12:120636158:A:T	5.6858e-11	-2.56711e-10	-1.30871
120636241	chr12:120636241:G:A	6.84524e-11	-2.56711e-10	-1.12313
120636954	chr12:120636954:G:A	9.91238e-12	-1.79422	-1.26126
120637207	chr12:120637207:A:G	5.8157e-11	-2.56711e-10	-1.28612
120637326	chr12:120637326:G:T	9.18242e-12	-1.83403	-1.29794
120637341	chr12:120637341:T:C	5.68243e-11	-2.56711e-10	-1.3093
120637510	chr12:120637510:C:T	5.70296e-11	-2.56711e-10	-1.3057
120637623	chr12:120637623:C:T	8.11761e-12	-1.95526	-1.29997
120637803	chr12:120637803:A:C	1.17295e-11	-1.78949	-1.09767
120637893	chr12:120637893:C:A	5.20865e-11	-0.125694	-1.27067
120638092	chr12:120638092:A:G	1.18703e-11	-1.57042	-1.30481
120638240	chr12:120638240:C:T	1.2577e-11	-1.96438	-0.853013
120638997	chr12:120638997:G:A	3.08283e-11	-1.92083	-3.18773e-10
120639003	chr12:120639003:A:G	3.13216e-11	-1.90496	-3.18773e-10
120639055	chr12:120639055:A:G	8.27011e-12	-1.92702	-1.30959
120639163	chr12:120639163:C:G	9.75097e-12	-1.76384	-1.30806
120639374	chr12:120639374:C:T	1.70642e-11	-1.23874	-1.27354
120639477	chr12:120639477:T:C	5.68617e-11	-2.56711e-10	-1.30864
120639586	chr12:120639586:A:C	1.21679e-11	-1.84457	-1.00589
120639705	chr12:120639705:C:T	1.33068e-11	-1.84665	-0.91434
120639717	chr12:120639717:G:C	5.88322e-11	-2.56711e-10	-1.27458
120639925	chr12:120639925:A:C	1.27368e-11	-1.83896	-0.965809
120641350	chr12:120641350:C:T	2.0883e-10	-0.00774584	-3.18773e-10
120641656	chr12:120641656:G:C	5.68887e-11	-2.56711e-10	-1.30817
120641935	chr12:120641935:T:TG	3.75193e-11	-0.430007	-1.2944
120641995	chr12:120641995:A:G	8.4324e-12	-1.91372	-1.30347
120642003	chr12:120642003:C:T	2.4814e-11	-0.829001	-1.30886
120642450	chr12:120642450:C:G	2.30217e-10	-0.185608	0.275362
120643287	chr12:120643287:A:G	5.73208e-11	-2.56711e-10	-1.3006
120643492	chr12:120643492:A:G	1.27496e-11	-1.9719	-0.831872
120644421	chr12:120644421:C:T	1.75407e-10	-0.182158	-3.18773e-10
120644425	chr12:120644425:C:T	8.37406e-12	-1.91669	-1.30744
120645476	chr12:120645476:G:A	5.4804e-11	-0.164491	-1.18101
120646466	chr12:120646466:A:G	8.62563e-12	-1.9448	-1.24973
120646647	chr12:120646647:A:G	5.76731e-11	-2.56711e-10	-1.29448
120646751	chr12:120646751:G:C	5.81878e-11	-2.56711e-10	-1.28559
120646784	chr12:120646784:A:G	1.10053e-11	-1.9722	-0.978685
120646799	chr12:120646799:C:T	1.9575e-11	-1.08512	-1.2899
120646851	chr12:120646851:C:A	1.52226e-11	-1.52159	-1.10489
120646875	chr12:120646875:C:T	9.45053e-12	-1.79479	-1.3084
120646933	chr12:120646933:A:G	5.83364e-11	-2.56711e-10	-1.28304
120647162	chr12:120647162:G:A	5.68786e-11	-2.56711e-10	-1.30835
120647438	chr12:120647438:G:T	6.07231e-11	-2.56711e-10	-1.24294
120647725	chr12:120647725:G:A	4.37546e-11	-0.400356	-1.17031
120647857	chr12:120647857:C:T	5.74823e-11	-2.56711e-10	-1.29779
120648081	chr12:120648081:A:G	9.53472e-12	-1.97042	-1.1239
120648146	chr12:120648146:A:G	5.63917e-11	-0.0397461	-1.2772
120648195	chr12:120648195:A:C	7.70697e-11	0.203181	-1.20774
120648241	chr12:120648241:A:G	5.6944e-11	-2.56711e-10	-1.3072
120648407	chr12:120648407:G:T	3.29715e-11	-1.85362	-3.18773e-10
120648639	chr12:120648639:G:A	8.89916e-12	-1.86427	-1.29904
120648899	chr12:120648899:G:A	7.2195e-11	-2.56711e-10	-1.0699
120649167	chr12:120649167:G:A	5.70835e-11	-2.56711e-10	-1.30475
120649269	chr12:120649269:C:T	3.42246e-11	-1.81632	-3.18773e-10
120649512	chr12:120649512:C:T	7.39206e-11	-2.56711e-10	-1.04627
120649544	chr12:120649544:T:C	3.02736e-11	-1.93899	-3.18773e-10
120649646	chr12:120649646:T:G	8.56017e-11	-2.56711e-10	-0.89956
120650566	chr12:120650566:G:A	1.57428e-10	-0.290301	-3.18773e-10
120651180	chr12:120651180:AAAC:A	2.17361e-11	-1.6945	-0.575796
120651441	chr12:120651441:C:T	2.12295e-11	-0.9844	-1.30947
120651472	chr12:120651472:G:A	3.04504e-11	-1.93317	-3.18773e-10
120651487	chr12:120651487:T:C	5.72806e-11	-2.56711e-10	-1.3013
120651510	chr12:120651510:A:G	4.95749e-11	-1.44578	-3.18773e-10
120651648	chr12:120651648:G:A	1.17998e-11	-1.84649	-1.03469
120651880	chr12:120651880:C:T	3.75727e-11	-1.72299	-3.18773e-10
120652132	chr12:120652132:C:A	1.50211e-10	-0.337225	-3.18773e-10
120652540	chr12:120652540:G:T	5.93497e-11	-2.56711e-10	-1.26582
120652640	chr12:120652640:C:A	6.36993e-11	-2.56711e-10	-1.19509
120652967	chr12:120652967:C:T	1.52112e-10	-0.324649	-3.18773e-10
120653143	chr12:120653143:T:C	4.18398e-11	-1.61542	-3.18773e-10
120653597	chr12:120653597:G:A	1.40438e-11	-1.87534	-0.83174
120653932	chr12:120653932:G:A	3.23804e-11	-1.35896	-0.512751
120655006	chr12:120655006:G:A	1.08685e-11	-1.90788	-1.05552
120655155	chr12:120655155:C:T	2.04095e-11	-1.23743	-1.09583
120655435	chr12:120655435:G:A	4.06059e-11	-0.615938	-1.02941
120655616	chr12:120655616:A:G	3.08537e-11	-0.865814	-1.05419
120655684	chr12:120655684:T:C	3.53976e-11	-0.53292	-1.2497
120656284	chr12:120656284:G:T	3.50729e-11	-1.31155	-0.480291
120656307	chr12:120656307:T:C	9.41936e-12	-1.80649	-1.30001
120656626	chr12:120656626:C:T	6.70093e-11	-2.56711e-10	-1.14443
120656634	chr12:120656634:G:A	5.93217e-11	-1.26629	-3.18773e-10
120656752	chr12:120656752:A:G	9.73294e-12	-1.76627	-1.30748
120657276	chr12:120657276:C:T	9.68873e-11	0.450874	-1.22659
120657389	chr12:120657389:G:A	2.08152e-11	-1.16806	-1.14552
120657509	chr12:120657509:G:A	3.84021e-11	-1.70115	-3.18773e-10
120657528	chr12:120657528:C:T	4.22557e-11	-0.805717	-0.799808
120657763	chr12:120657763:T:C	9.18851e-12	-1.82961	-1.3017
120658158	chr12:120658158:A:G	7.23581e-11	-2.56711e-10	-1.06764
120658403	chr12:120658403:C:T	1.06658e-10	-2.56711e-10	-0.679636
120658778	chr12:120658778:T:A	2.69042e-11	-1.74893	-0.308052
120658951	chr12:120658951:A:G	5.71364e-11	-2.56711e-10	-1.30382
120659184	chr12:120659184:A:G	8.31679e-12	-1.97108	-1.25991
120659197	chr12:120659197:G:A	4.67971e-11	-1.50344	-3.18773e-10
120659370	chr12:120659370:C:T	8.60479e-11	-0.894362	-3.18773e-10
120659371	chr12:120659371:G:A	8.01844e-11	-2.56711e-10	-0.964937
120659432	chr12:120659432:T:A	5.72885e-11	-2.56711e-10	-1.30117
120659644	chr12:120659644:C:A	5.75957e-11	-2.56711e-10	-1.29582
120659647	chr12:120659647:G:A	9.8609e-11	-0.758104	-3.18773e-10
120659799	chr12:120659799:G:A	6.07348e-11	-2.56711e-10	-1.24275
120659819	chr12:120659819:G:A	5.68117e-11	-0.0781997	-1.23132
120659837	chr12:120659837:G:T	6.07348e-11	-2.56711e-10	-1.24275
120660388	chr12:120660388:C:T	3.75152e-10	-1.63211	2.21018
120660606	chr12:120660606:T:C	5.85683e-11	-1.66049	0.38142
120660675	chr12:120660675:T:C	1.06754e-10	-0.678742	-3.18773e-10
120661346	chr12:120661346:T:C	1.9604e-11	-1.78295	-0.590582
120661996	chr12:120661996:C:G	1.21227e-11	-1.6044	-1.24979
120662001	chr12:120662001:C:T	6.65668e-11	-2.56711e-10	-1.15106
120662079	chr12:120662079:T:C	2.28307e-11	-1.81804	-0.403116
120662096	chr12:120662096:A:C	2.93178e-11	-1.97107	-3.18773e-10
120662747	chr12:120662747:C:T	8.84129e-10	-1.72566	3.161
120662775	chr12:120662775:C:T	7.01553e-11	-2.56711e-10	-1.09855
120662812	chr12:120662812:A:G	9.01532e-11	-2.56711e-10	-0.847755
120662994	chr12:120662994:T:C	5.70081e-11	-2.56711e-10	-1.30607
120663221	chr12:120663221:A:G	8.88577e-10	-1.75046	3.19081
120663349	chr12:120663349:A:G	1.01331e-11	-1.762	-1.27146
120663856	chr12:120663856:G:A	6.14519e-11	-2.56711e-10	-1.23101
120663930	chr12:120663930:C:T	9.44365e-11	-2.56711e-10	-0.801338
120663996	chr12:120663996:C:G	1.35834e-11	-1.47965	-1.26077
120664017	chr12:120664017:C:A	3.87957e-11	-1.69096	-3.18773e-10
120664114	chr12:120664114:T:C	6.3161e-11	-2.56711e-10	-1.20358
120664213	chr12:120664213:C:T	3.15242e-11	-1.89851	-3.18773e-10
120664546	chr12:120664546:C:T	7.7957e-11	-2.56711e-10	-0.993109
120664558	chr12:120664558:G:A	6.47078e-11	-2.56711e-10	-1.17938
120664640	chr12:120664640:G:A	9.66749e-10	-1.70499	3.22966
120664746	chr12:120664746:G:A	1.16256e-11	-1.96737	-0.928691
120665220	chr12:120665220:C:T	2.35295e-11	-1.87463	-0.316377
120665374	chr12:120665374:C:T	1.48093e-11	-1.64379	-1.01023
120665612	chr12:120665612:CTG:C	8.87938e-10	-1.70357	3.14321
120665705	chr12:120665705:A:T	1.03578e-11	-1.70227	-1.30925
120665707	chr12:120665707:ACCT:A	1.15086e-11	-1.59659	-1.30958
120665814	chr12:120665814:G:A	5.68829e-11	-2.56711e-10	-1.30827
120665889	chr12:120665889:G:A	1.73338e-11	-1.61908	-0.877532
120665934	chr12:120665934:C:T	5.74681e-11	-2.56711e-10	-1.29804
120666364	chr12:120666364:C:T	1.43372e-11	-1.58955	-1.09685
120667461	chr12:120667461:A:G	4.75105e-10	0.81427	-3.18773e-10
120667725	chr12:120667725:G:T	8.35035e-12	-1.93525	-1.29171
120668180	chr12:120668180:T:C	8.35462e-12	-1.96709	-1.25936
120668184	chr12:120668184:C:T	8.22737e-12	-1.93377	-1.30803
120668678	chr12:120668678:T:C	9.21055e-11	-2.56711e-10	-0.826331
120668681	chr12:120668681:T:C	5.68135e-11	-2.56711e-10	-1.30949
120669478	chr12:120669478:C:T	8.76759e-10	-1.84666	3.27362
120669590	chr12:120669590:C:T	1.0974e-09	-1.74353	3.39496
120669740	chr12:120669740:T:G	8.28269e-12	-1.96188	-1.27322
120670342	chr12:120670342:G:T	8.62614e-12	-1.97116	-1.22331
120670456	chr12:120670456:CTT:C	1.25144e-10	-0.519799	-3.18773e-10
120670745	chr12:120670745:C:T	9.27345e-11	-2.56711e-10	-0.819525
120671044	chr12:120671044:G:A	9.96536e-11	-2.56711e-10	-0.747566
120671347	chr12:120671347:G:A	5.00578e-11	-1.43609	-3.18773e-10
120671409	chr12:120671409:G:A	3.0699e-11	-1.92503	-3.18773e-10
120671754	chr12:120671754:G:C	1.26233e-10	-0.511134	-3.18773e-10
120672029	chr12:120672029:T:C	1.848e-11	-1.93723	-0.495343
120672432	chr12:120672432:G:A	8.6549e-12	-1.93809	-1.25305
120672726	chr12:120672726:AAC:A	1.37462e-09	1.87667	-3.18773e-10
120672858	chr12:120672858:C:T	6.34751e-11	-2.56711e-10	-1.19862
120672896	chr12:120672896:G:T	3.83806e-11	-1.70171	-3.18773e-10
120673293	chr12:120673293:T:A	7.91388e-11	-2.56711e-10	-0.978062
120673411	chr12:120673411:C:T	1.9505e-11	-1.43765	-0.94094
120673647	chr12:120673647:G:T	8.53038e-12	-1.97237	-1.23326
120674225	chr12:120674225:C:T	1.45488e-10	-2.56711e-10	-0.369172
120674382	chr12:120674382:A:G	8.65411e-12	-1.97217	-1.21906
120674929	chr12:120674929:A:G	7.75445e-11	-2.56711e-10	-0.998414
120675166	chr12:120675166:C:T	9.3215e-12	-1.97087	-1.14607
120675293	chr12:120675293:T:C	6.45086e-11	-2.56711e-10	-1.18247
120675393	chr12:120675393:G:A	9.71323e-10	-1.73468	3.26407
120675531	chr12:120675531:T:C	2.84538e-11	-0.933668	-1.06732
120675778	chr12:120675778:A:G	1.45138e-10	-2.56711e-10	-0.371578
120675785	chr12:120675785:T:G	8.97605e-12	-1.97245	-1.18226
120675937	chr12:120675937:G:A	2.28028e-11	-0.915479	-1.3069
120676669	chr12:120676669:C:T	8.62492e-12	-1.97074	-1.22387
120676902	chr12:120676902:G:A	8.5375e-12	-1.97242	-1.23237
120676976	chr12:120676976:G:A	8.97421e-11	-2.56711e-10	-0.852326
120677173	chr12:120677173:C:T	8.16461e-12	-1.94166	-1.30779
120677465	chr12:120677465:TG:T	1.84032e-11	-1.46747	-0.969274
120677551	chr12:120677551:A:G	8.20341e-12	-1.96444	-1.28028
120678039	chr12:120678039:C:T	9.39401e-12	-1.97183	-1.13736
120678080	chr12:120678080:G:C	5.94319e-11	-2.56711e-10	-1.26444
120678459	chr12:120678459:T:C	6.08329e-11	-2.56711e-10	-1.24114
120678619	chr12:120678619:A:G	1.43342e-10	-2.56711e-10	-0.384035
120678966	chr12:120678966:G:T	6.59437e-11	-2.56711e-10	-1.16046
120679503	chr12:120679503:A:G	5.88056e-11	-1.27503	-3.18773e-10
120679724	chr12:120679724:C:T	1.94515e-11	-1.47547	-0.905874
120680186	chr12:120680186:T:C	6.89338e-11	-2.56711e-10	-1.11612
120680301	chr12:120680301:G:A	2.57622e-11	-1.46712	-0.63324
120680369	chr12:120680369:G:A	2.3849e-11	-1.65023	-0.527296
120681267	chr12:120681267:T:G	5.71452e-11	-2.56711e-10	-1.30367
120681292	chr12:120681292:C:T	1.91397e-11	-1.45488	-0.942623
120682122	chr12:120682122:C:T	1.09844e-11	-1.65852	-1.29427
120682426	chr12:120682426:A:G	5.47191e-11	-1.34705	-3.18773e-10
120682524	chr12:120682524:G:A	2.9326e-11	-1.97079	-3.18773e-10
120682554	chr12:120682554:C:A	8.72549e-12	-1.97031	-1.2127
120682855	chr12:120682855:C:T	7.89299e-11	-2.56711e-10	-0.980706
120683473	chr12:120683473:C:A	7.12556e-11	-2.56711e-10	-1.08299
120683761	chr12:120683761:G:C	1.10969e-10	-0.640014	-3.18773e-10
120683765	chr12:120683765:G:A	6.954e-11	-2.56711e-10	-1.10736
120684133	chr12:120684133:A:C	2.92927e-11	-1.97193	-3.18773e-10
120684137	chr12:120684137:C:T	6.17363e-11	-2.56711e-10	-1.22639
120684489	chr12:120684489:A:C	9.71485e-12	-1.8973	-1.17831
120684671	chr12:120684671:A:G	9.18524e-12	-1.89158	-1.24009
120684747	chr12:120684747:G:A	1.12228e-10	-0.628736	-3.18773e-10
120684787	chr12:120684787:C:T	8.04417e-11	-2.56711e-10	-0.961733
120684858	chr12:120684858:C:A	1.24304e-11	-1.52642	-1.3027
120684873	chr12:120684873:C:T	8.34528e-12	-1.93872	-1.28885
120684963	chr12:120684963:A:G	1.27658e-11	-1.50021	-1.30229
120685235	chr12:120685235:T:C	3.39555e-11	-1.82421	-3.18773e-10
120685298	chr12:120685298:G:C	5.80682e-11	-2.56711e-10	-1.28765
120685325	chr12:120685325:G:A	6.08636e-11	-2.56711e-10	-1.24063
120685403	chr12:120685403:G:A	1.5434e-11	-1.33122	-1.28147
120685617	chr12:120685617:T:C	1.20666e-09	1.74635	-3.18773e-10
120686260	chr12:120686260:C:A	2.27861e-11	-1.97251	-0.250601
120686339	chr12:120686339:A:C	9.02614e-12	-1.84852	-1.30062
120686475	chr12:120686475:C:T	3.23227e-11	-1.8735	-3.18773e-10
120686504	chr12:120686504:C:T	2.14149e-11	-1.97132	-0.31386
120686856	chr12:120686856:T:A	1.05553e-10	-2.56711e-10	-0.690055
120687098	chr12:120687098:C:T	3.1702e-11	-1.89289	-3.18773e-10
120687188	chr12:120687188:G:A	2.35441e-11	-1.68045	-0.509941
120687338	chr12:120687338:C:T	5.7857e-11	-2.56711e-10	-1.29129
120687664	chr12:120687664:C:T	1.08413e-10	-2.56711e-10	-0.663317
120688577	chr12:120688577:T:C	1.13532e-11	-1.61057	-1.30919
120688725	chr12:120688725:TA:T	2.12383e-11	-1.94016	-0.353298
120688853	chr12:120688853:G:A	5.83152e-11	-2.56711e-10	-1.2834
120688913	chr12:120688913:AGGTCAT:A	9.31744e-11	-0.814793	-3.18773e-10
120689166	chr12:120689166:T:C	3.22707e-11	-1.87511	-3.18773e-10
120689544	chr12:120689544:A:G	2.00972e-11	-1.31588	-1.0328
120689966	chr12:120689966:G:C	5.82478e-11	-2.56711e-10	-1.28456
120690111	chr12:120690111:C:T	4.49994e-11	-1.89494	0.352325
120690253	chr12:120690253:T:A	6.36093e-11	-2.56711e-10	-1.19651
120690334	chr12:120690334:C:T	9.55336e-11	-0.789788	-3.18773e-10
120690389	chr12:120690389:G:A	4.95958e-11	-1.44536	-3.18773e-10
120690514	chr12:120690514:C:G	1.0194e-11	-1.87503	-1.15244
120690711	chr12:120690711:A:G	3.20763e-11	-1.88115	-3.18773e-10
120690830	chr12:120690830:C:G	1.48802e-11	-1.72156	-0.927676
120690896	chr12:120690896:A:G	4.12893e-11	-1.24007	-0.388589
120691074	chr12:120691074:G:A	5.84598e-11	-2.56711e-10	-1.28093
120691079	chr12:120691079:T:C	3.29941e-11	-1.23239	-0.620551
120691096	chr12:120691096:T:C	1.15475e-11	-1.59624	-1.30655
120691123	chr12:120691123:C:T	1.83926e-11	-1.3734	-1.06392
120691264	chr12:120691264:AC:A	5.73241e-11	-2.56711e-10	-1.30055
120691516	chr12:120691516:C:T	8.90964e-11	-2.56711e-10	-0.859547
120691693	chr12:120691693:G:A	7.73774e-11	-2.56711e-10	-1.00057
120692243	chr12:120692243:A:G	2.04751e-11	-1.03944	-1.29062
120692543	chr12:120692543:A:C	3.21545e-11	-1.87871	-3.18773e-10
120693248	chr12:120693248:C:G	2.54435e-10	0.189779	-3.18773e-10
120693475	chr12:120693475:C:T	2.51032e-11	-1.92453	-0.201741
120693504	chr12:120693504:T:A	2.10513e-10	-2.56711e-10	0.000283057
120693576	chr12:120693576:G:A	5.78281e-11	-2.56711e-10	-1.29179
120693845	chr12:120693845:C:T	6.92539e-11	-2.56711e-10	-1.11149
120694656	chr12:120694656:G:A	3.22625e-11	-1.87536	-3.18773e-10
120695234	chr12:120695234:G:C	1.07904e-11	-1.97242	-0.998187
120695366	chr12:120695366:A:T	5.71142e-11	-2.56711e-10	-1.30421
120695938	chr12:120695938:C:T	7.80362e-11	-2.56711e-10	-0.992093
120696072	chr12:120696072:G:A	1.15586e-11	-1.59285	-1.30898
120696077	chr12:120696077:G:A	9.58405e-10	1.516	-3.18773e-10
120696109	chr12:120696109:C:T	1.67199e-11	-1.96815	-0.564512
120696110	chr12:120696110:G:A	3.17576e-11	-1.89113	-3.18773e-10
120696599	chr12:120696599:T:C	2.9289e-11	-1.97206	-3.18773e-10
120696769	chr12:120696769:T:C	1.88549e-11	-1.9709	-0.441595
120697419	chr12:120697419:C:T	2.66664e-11	-1.96094	-0.104926
120697664	chr12:120697664:T:C	1.44122e-11	-1.71849	-0.962699
120697705	chr12:120697705:G:A	8.97732e-12	-1.88247	-1.27209
120697746	chr12:120697746:A:G	1.22437e-11	-1.90658	-0.93767
120698237	chr12:120698237:G:A	1.88444e-11	-1.96337	-0.44968
120698442	chr12:120698442:A:G	2.27004e-11	-1.91624	-0.310638
120698491	chr12:120698491:C:T	2.14944e-10	-2.56711e-10	0.0211127
120698506	chr12:120698506:T:C	1.18359e-11	-1.56942	-1.3087
120698798	chr12:120698798:G:A	8.07732e-11	-2.56711e-10	-0.957621
120698929	chr12:120698929:G:A	9.0495e-12	-1.97189	-1.17467
120699009	chr12:120699009:T:C	1.04236e-10	-0.702612	-3.18773e-10
120699526	chr12:120699526:T:C	2.4239e-11	-1.97161	-0.189691
120699771	chr12:120699771:G:A	1.68489e-11	-1.96655	-0.558432
120700547	chr12:120700547:G:T	2.74837e-10	0.266912	-3.18773e-10
120700558	chr12:120700558:C:T	9.7532e-10	1.5335	-3.18773e-10
120701182	chr12:120701182:T:C	9.70035e-12	-1.88282	-1.19428
120701585	chr12:120701585:C:T	2.16389e-11	-1.96792	-0.30685
120701700	chr12:120701700:G:A	1.02916e-10	-0.715349	-3.18773e-10
120701729	chr12:120701729:C:G	5.00753e-11	-1.43574	-3.18773e-10
120701898	chr12:120701898:G:A	8.72736e-11	-2.56711e-10	-0.880218
120702261	chr12:120702261:T:C	2.07077e-11	-1.0588	-1.25997
120702437	chr12:120702437:C:T	7.26985e-11	-2.56711e-10	-1.06294
120702514	chr12:120702514:T:G	7.58696e-11	-2.56711e-10	-1.02025
120702650	chr12:120702650:C:T	7.82332e-11	-2.56711e-10	-0.989571
120702983	chr12:120702983:A:G	2.56868e-11	-1.57912	-0.524169
120703311	chr12:120703311:C:T	1.11862e-10	-2.56711e-10	-0.631996
120703760	chr12:120703760:C:T	1.64286e-11	-1.96169	-0.588556
120704239	chr12:120704239:T:C	2.49453e-11	-0.891465	-1.24111
120704277	chr12:120704277:A:AAT	1.09052e-10	-2.56711e-10	-0.657444
120705434	chr12:120705434:C:T	1.02633e-10	-0.718107	-3.18773e-10
120705732	chr12:120705732:T:C	8.72389e-12	-1.97156	-1.21164
120705903	chr12:120705903:G:C	9.9704e-11	-0.74706	-3.18773e-10
120706656	chr12:120706656:G:A	1.04873e-10	-0.696518	-3.18773e-10
120706742	chr12:120706742:A:G	6.90606e-11	-2.56711e-10	-1.11428
120706801	chr12:120706801:T:C	1.52301e-10	-0.323407	-3.18773e-10
120707087	chr12:120707087:T:C	6.11569e-11	-1.23582	-3.18773e-10
120707232	chr12:120707232:C:T	6.37113e-11	-2.56711e-10	-1.1949
120707311	chr12:120707311:A:C	9.31151e-11	-2.56711e-10	-0.815429
120707375	chr12:120707375:T:C	1.01522e-11	-1.90316	-1.12842
120707394	chr12:120707394:A:G	1.43061e-11	-1.72213	-0.966454
120707450	chr12:120707450:G:A	1.16156e-11	-1.86284	-1.03408
120707607	chr12:120707607:A:G	8.00685e-12	-1.96944	-1.29953
120707702	chr12:120707702:T:A	3.04958e-11	-1.23187	-0.699806
120707764	chr12:120707764:C:T	7.15949e-11	-2.56711e-10	-1.07824
120708416	chr12:120708416:C:T	2.87107e-10	1.53094	-1.22035
120709191	chr12:120709191:A:G	2.61337e-10	-2.56711e-10	0.216543
120709415	chr12:120709415:C:T	6.92637e-11	-2.56711e-10	-1.11135
120709419	chr12:120709419:C:T	1.30177e-10	-0.480374	-3.18773e-10
120709809	chr12:120709809:T:C	1.95406e-11	-1.96903	-0.407746
120711261	chr12:120711261:T:G	1.36286e-11	-1.5833	-1.1538
120711672	chr12:120711672:A:G	1.66184e-11	-1.68928	-0.849477
120711733	chr12:120711733:C:T	1.27108e-10	-0.50423	-3.18773e-10
120711793	chr12:120711793:A:G	3.95781e-11	-1.52392	-0.147068
120711933	chr12:120711933:A:G	2.97006e-11	-1.61815	-0.339945
120712486	chr12:120712486:C:T	2.93295e-11	-1.97067	-3.18773e-10
120712952	chr12:120712952:G:A	3.03852e-11	-1.93531	-3.18773e-10
120713290	chr12:120713290:C:T	1.74469e-11	-1.9465	-0.543605
120713746	chr12:120713746:G:A	7.46678e-11	-2.56711e-10	-1.03622
120714096	chr12:120714096:C:A	1.78878e-11	-1.96268	-0.502461
120714210	chr12:120714210:G:A	1.94737e-10	-2.56711e-10	-0.0776157
120714214	chr12:120714214:T:G	1.95237e-11	-1.1356	-1.24204
120714315	chr12:120714315:T:G	2.93599e-11	-1.96964	-3.18773e-10
120714372	chr12:120714372:G:A	1.27867e-10	-0.498277	-3.18773e-10
120714491	chr12:120714491:C:T	3.06393e-11	-1.62278	-0.304198
120714864	chr12:120714864:C:T	1.7898e-11	-1.30427	-1.16031
120714896	chr12:120714896:C:G	2.50982e-10	-2.56711e-10	0.176115
120714926	chr12:120714926:A:G	2.97701e-10	-2.56711e-10	0.346825
120715164	chr12:120715164:A:G	3.31774e-11	-1.60455	-0.24285
120715429	chr12:120715429:A:G	1.38091e-11	-1.47587	-1.24807
120715729	chr12:120715729:C:T	4.58392e-11	-1.93002	0.405894
120716197	chr12:120716197:A:G	1.88998e-11	-1.16018	-1.24993
120716821	chr12:120716821:T:G	1.12643e-11	-1.95291	-0.974722
120717557	chr12:120717557:C:G	8.11717e-11	-2.56711e-10	-0.952699
120717655	chr12:120717655:T:C	6.62582e-11	-2.56711e-10	-1.15571
120717708	chr12:120717708:A:G	1.75814e-11	-1.7715	-0.710927
120717819	chr12:120717819:C:T	1.86947e-11	-1.31358	-1.10745
120718104	chr12:120718104:G:A	1.39853e-10	-2.56711e-10	-0.408674
120718110	chr12:120718110:C:T	3.18651e-11	-1.88776	-3.18773e-10
120718163	chr12:120718163:C:T	2.28747e-11	-1.9202	-0.299037
120718238	chr12:120718238:A:T	2.91283e-11	-1.17941	-0.798148
120718265	chr12:120718265:G:A	6.15663e-11	-2.56711e-10	-1.22915
120718512	chr12:120718512:G:A	2.92981e-11	-1.97174	-3.18773e-10
120718693	chr12:120718693:G:A	1.90052e-11	-1.17147	-1.23308
120718978	chr12:120718978:G:A	9.89246e-12	-1.96861	-1.08888
120719242	chr12:120719242:A:G	3.02176e-11	-1.94084	-3.18773e-10
120719369	chr12:120719369:A:G	6.13923e-11	-2.56711e-10	-1.23198
120719547	chr12:120719547:A:G	6.84922e-11	-2.56711e-10	-1.12255
120719732	chr12:120719732:G:A	2.81835e-11	-1.13239	-0.87814
120719733	chr12:120719733:C:A	2.89438e-11	-1.10397	-0.879938
120719801	chr12:120719801:G:A	6.01097e-11	-2.56711e-10	-1.2531
120719808	chr12:120719808:C:G	1.97163e-11	-1.94948	-0.418343
120720048	chr12:120720048:A:G	3.19991e-11	-1.089	-0.79456
120720180	chr12:120720180:G:A	1.11588e-10	-0.634449	-3.18773e-10
120720201	chr12:120720201:G:A	1.05644e-11	-1.97247	-1.0193
120720262	chr12:120720262:A:G	1.08049e-10	-0.666683	-3.18773e-10
120720790	chr12:120720790:G:A	2.14468e-10	-2.56711e-10	0.0188961
120721577	chr12:120721577:T:C	1.53606e-11	-1.7525	-0.864959
120721691	chr12:120721691:T:C	5.34803e-11	-1.51068	0.140728
120721709	chr12:120721709:C:T	5.19759e-11	-1.39849	-3.18773e-10
120721808	chr12:120721808:G:A	7.64879e-10	1.29045	-3.18773e-10
120721936	chr12:120721936:A:G	2.23473e-10	1.24722	-1.1872
120721972	chr12:120721972:A:G	6.04845e-11	-2.56711e-10	-1.24688
120722085	chr12:120722085:T:G	6.7557e-11	-2.56711e-10	-1.13629
120722110	chr12:120722110:CTG:C	3.20991e-11	-1.88044	-3.18773e-10
120722289	chr12:120722289:C:T	1.35735e-11	-1.43229	-1.30886
120722558	chr12:120722558:G:A	5.8406e-11	-2.56711e-10	-1.28185
120722762	chr12:120722762:G:A	5.90461e-11	-2.56711e-10	-1.27095
120723002	chr12:120723002:A:G	1.31683e-11	-1.81579	-0.955666
120723245	chr12:120723245:T:G	2.92764e-11	-1.97249	-3.18773e-10
120723650	chr12:120723650:C:T	1.1742e-10	-0.583509	-3.18773e-10
120723690	chr12:120723690:G:A	1.43415e-11	-1.37981	-1.3063
120723786	chr12:120723786:G:A	8.42302e-12	-1.97215	-1.24615
120723920	chr12:120723920:G:A	1.18104e-10	-0.5777	-3.18773e-10
120724050	chr12:120724050:C:T	1.40184e-11	-1.40034	-1.30856
120724611	chr12:120724611:G:T	1.50243e-11	-1.78816	-0.851432
120724834	chr12:120724834:A:G	2.35093e-11	-0.993661	-1.19821
120724885	chr12:120724885:G:A	5.87874e-11	-2.56711e-10	-1.27534
120724965	chr12:120724965:A:C	1.47972e-11	-1.39802	-1.25681
120724968	chr12:120724968:C:A	1.46217e-11	-1.41044	-1.25632
120725070	chr12:120725070:G:A	5.94175e-11	-2.56711e-10	-1.26468
120725079	chr12:120725079:A:T	3.04657e-11	-1.93266	-3.18773e-10
120725186	chr12:120725186:A:G	3.1626e-11	-1.03121	-0.864079
120725193	chr12:120725193:C:T	3.11962e-11	-1.90897	-3.18773e-10
120725248	chr12:120725248:G:A	7.93391e-10	2.59645	-1.2694
120725458	chr12:120725458:C:T	1.9076e-11	-1.24815	-1.15269
120725537	chr12:120725537:G:T	1.05145e-11	-1.96037	-1.03614
120725570	chr12:120725570:T:C	1.73382e-11	-1.82515	-0.671197
120725683	chr12:120725683:G:A	5.76112e-11	-2.56711e-10	-1.29555
120725715	chr12:120725715:C:A	2.28605e-11	-1.27322	-0.946634
120725739	chr12:120725739:G:A	8.69832e-11	-2.56711e-10	-0.883551
120726172	chr12:120726172:G:A	6.88913e-11	-2.56711e-10	-1.11674
120726687	chr12:120726687:C:A	3.19239e-11	-1.88591	-3.18773e-10
120726849	chr12:120726849:C:T	1.69101e-11	-1.96789	-0.553463
120727515	chr12:120727515:G:A	1.22609e-10	-0.540269	-3.18773e-10
120728010	chr12:120728010:C:T	6.36128e-11	-2.56711e-10	-1.19645
120728360	chr12:120728360:C:T	6.8087e-11	-1.12848	-3.18773e-10
120728652	chr12:120728652:G:A	1.58236e-11	-1.41053	-1.17723
120729215	chr12:120729215:C:T	6.69795e-11	-2.56711e-10	-1.14488
120729236	chr12:120729236:A:G	2.06477e-11	-1.10631	-1.21535
120729323	chr12:120729323:T:C	6.259e-11	-2.56711e-10	-1.21266
120729584	chr12:120729584:C:T	1.9714e-11	-1.14598	-1.22196
120729872	chr12:120729872:G:A	1.23542e-10	-0.532686	-3.18773e-10
120730123	chr12:120730123:C:T	6.88723e-11	-2.56711e-10	-1.11701
120730280	chr12:120730280:T:C	2.30004e-11	-0.99016	-1.2236
120730442	chr12:120730442:T:C	2.16092e-11	-1.05045	-1.2257
120730768	chr12:120730768:C:T	5.83981e-11	-2.56711e-10	-1.28198
120730814	chr12:120730814:T:C	6.0241e-11	-2.56711e-10	-1.25091
120731553	chr12:120731553:C:A	1.94471e-11	-1.16615	-1.21541
120731635	chr12:120731635:T:C	7.10752e-11	-2.56711e-10	-1.08553
120732454	chr12:120732454:T:C	9.51603e-12	-1.79806	-1.29823
120732536	chr12:120732536:C:T	1.16939e-11	-1.66075	-1.22945
120732641	chr12:120732641:C:T	5.84737e-11	-2.56711e-10	-1.28069
120733091	chr12:120733091:G:A	4.44389e-11	-1.55515	-3.18773e-10
120733257	chr12:120733257:G:A	3.06028e-11	-1.92817	-3.18773e-10
120733434	chr12:120733434:G:A	6.22115e-11	-2.56711e-10	-1.21873
120733940	chr12:120733940:G:C	5.71424e-11	-2.56711e-10	-1.30372
120734000	chr12:120734000:C:G	1.07268e-11	-1.96616	-1.01036
120734088	chr12:120734088:G:A	3.52688e-11	-1.2177	-0.568566
120734420	chr12:120734420:G:A	6.07654e-11	-2.56711e-10	-1.24224
120734463	chr12:120734463:C:T	3.26534e-11	-1.86332	-3.18773e-10
120735105	chr12:120735105:C:G	5.6903e-11	-2.56711e-10	-1.30792
120735119	chr12:120735119:A:T	6.29119e-11	-2.56711e-10	-1.20753
120735228	chr12:120735228:T:C	7.43285e-11	-0.615966	-0.424806
120735355	chr12:120735355:A:AC	3.05762e-11	-1.92904	-3.18773e-10
120735583	chr12:120735583:T:C	2.93903e-11	-1.9686	-3.18773e-10
120735949	chr12:120735949:A:G	5.71733e-11	-2.56711e-10	-1.30318
120736129	chr12:120736129:A:G	1.19747e-11	-1.6756	-1.19086
120736510	chr12:120736510:A:G	5.94263e-11	-2.56711e-10	-1.26453
120737096	chr12:120737096:T:C	1.64216e-11	-1.52501	-1.02566
120737135	chr12:120737135:C:T	3.26473e-11	-1.8635	-3.18773e-10
120737682	chr12:120737682:C:A	3.22495e-11	-1.87576	-3.18773e-10
120737688	chr12:120737688:T:G	3.22702e-11	-1.87512	-3.18773e-10
120737721	chr12:120737721:T:C	4.3074e-11	-1.07917	-0.507179
120737759	chr12:120737759:G:A	5.4386e-11	-1.35316	-3.18773e-10
120738181	chr12:120738181:T:C	1.358e-11	-1.64139	-1.09928
120738197	chr12:120738197:G:A	1.25968e-10	-2.56711e-10	-0.51324
120738280	chr12:120738280:G:A	2.96733e-11	-1.1992	-0.759822
120738746	chr12:120738746:C:T	1.11819e-11	-1.6892	-1.24577
120738876	chr12:120738876:C:T	1.20754e-11	-1.70898	-1.14912
120738951	chr12:120738951:G:A	6.77476e-11	-2.56711e-10	-1.13348
120738967	chr12:120738967:C:T	3.21729e-11	-1.87814	-3.18773e-10
120739000	chr12:120739000:G:GC	2.15784e-11	-1.97211	-0.305467
120739453	chr12:120739453:G:A	1.28697e-10	-2.56711e-10	-0.491807
120739563	chr12:120739563:G:A	3.19688e-11	-1.8845	-3.18773e-10
120739697	chr12:120739697:G:A	5.89318e-11	-2.56711e-10	-1.27289
120739835	chr12:120739835:A:G	7.63443e-11	-1.906	0.891991
120739948	chr12:120739948:G:A	8.95767e-11	-2.56711e-10	-0.854171
120739975	chr12:120739975:A:G	1.14398e-11	-1.7038	-1.20837
120740271	chr12:120740271:T:C	7.38673e-11	-2.56711e-10	-1.047
120740732	chr12:120740732:G:GA	1.34025e-10	-0.451241	-3.18773e-10
120740841	chr12:120740841:G:A	1.08534e-11	-1.69724	-1.26754
120741073	chr12:120741073:C:T	5.4699e-11	-1.8422	0.49478
120741095	chr12:120741095:C:T	3.04135e-11	-1.93438	-3.18773e-10
120741188	chr12:120741188:G:A	3.09075e-11	-1.91827	-3.18773e-10
120741474	chr12:120741474:G:A	3.34856e-11	-1.2813	-0.55685
120741500	chr12:120741500:C:T	7.01491e-11	-1.09864	-3.18773e-10
120741913	chr12:120741913:C:T	6.19025e-11	-2.56711e-10	-1.22371
120742139	chr12:120742139:A:G	8.0048e-11	-1.88987	0.923233
120742216	chr12:120742216:T:C	7.12799e-11	-1.12352	0.0408717
120742326	chr12:120742326:T:C	8.80651e-11	-1.89435	1.02316
120742458	chr12:120742458:T:C	5.88138e-11	-2.56711e-10	-1.27489
120742660	chr12:120742660:G:A	5.83014e-11	-2.56711e-10	-1.28364
120742898	chr12:120742898:G:A	1.17725e-11	-1.69857	-1.18492
120742941	chr12:120742941:C:T	6.52574e-11	-2.56711e-10	-1.17093
120743259	chr12:120743259:G:C	8.27844e-11	-1.91947	0.986444
120743297	chr12:120743297:T:C	2.85281e-10	-2.56711e-10	0.304208
120743566	chr12:120743566:G:T	1.98291e-11	-1.4748	-0.887312
120743646	chr12:120743646:T:C	5.32062e-11	-1.37509	-3.18773e-10
120743653	chr12:120743653:A:G	2.94787e-11	-1.9656	-3.18773e-10
120743745	chr12:120743745:A:G	1.06032e-10	-2.56711e-10	-0.685529
120744250	chr12:120744250:C:T	9.40835e-11	-1.90768	1.10259
120744310	chr12:120744310:C:T	5.99661e-11	-2.56711e-10	-1.25549
120744675	chr12:120744675:G:C	1.05551e-10	-2.56711e-10	-0.690075
120744971	chr12:120744971:T:C	1.28283e-11	-1.70735	-1.09026
120745037	chr12:120745037:G:C	8.77486e-11	-1.93318	1.05839
120745084	chr12:120745084:G:T	1.38805e-11	-1.51389	-1.20489
120745367	chr12:120745367:C:T	1.50955e-10	-0.332287	-3.18773e-10
120745433	chr12:120745433:A:T	6.00374e-11	-2.56711e-10	-1.2543
120745442	chr12:120745442:A:G	6.13579e-11	-2.56711e-10	-1.23254
120746341	chr12:120746341:A:G	5.93699e-11	-2.56711e-10	-1.26548
120746544	chr12:120746544:A:G	5.82751e-11	-2.56711e-10	-1.28409
120747087	chr12:120747087:T:G	1.04495e-10	-1.82619	1.12606
120747128	chr12:120747128:A:G	1.4311e-11	-1.63826	-1.04998
120747304	chr12:120747304:C:T	1.38703e-10	-2.56711e-10	-0.416934
120747468	chr12:120747468:C:G	7.22731e-11	-2.56711e-10	-1.06881
120747566	chr12:120747566:T:A	1.68976e-11	-1.71751	-0.804588
120747966	chr12:120747966:C:T	1.6712e-11	-1.84116	-0.691974
120747989	chr12:120747989:G:A	5.92224e-11	-2.56711e-10	-1.26797
120748003	chr12:120748003:A:G	4.20196e-11	-1.94694	0.335813
120748040	chr12:120748040:AC:A	7.09367e-11	-2.56711e-10	-1.08748
120748183	chr12:120748183:A:G	5.71867e-11	-2.56711e-10	-1.30294
120748428	chr12:120748428:G:A	1.09097e-10	-2.56711e-10	-0.657032
120748443	chr12:120748443:G:A	1.7371e-10	-0.946467	0.75459
120748511	chr12:120748511:G:A	2.92999e-11	-1.97168	-3.18773e-10
120748734	chr12:120748734:A:G	5.55711e-11	-0.0414137	-1.29019
120748746	chr12:120748746:C:G	8.02085e-12	-1.96998	-1.29724
120748934	chr12:120748934:A:G	7.95055e-12	-1.97235	-1.30368
120749062	chr12:120749062:C:T	2.92758e-11	-1.97251	-3.18773e-10
120749277	chr12:120749277:C:T	5.68548e-11	-2.56711e-10	-1.30877
120749278	chr12:120749278:G:A	5.82176e-11	-2.56711e-10	-1.28508
120749754	chr12:120749754:T:C	4.11236e-11	-0.375383	-1.2573
120749792	chr12:120749792:C:A	1.13414e-10	-0.618221	-3.18773e-10
120750379	chr12:120750379:TTTTC:T	3.09679e-11	-1.91631	-3.18773e-10
120750552	chr12:120750552:A:AT	5.68107e-11	-2.56711e-10	-1.30954
120750578	chr12:120750578:A:G	3.57209e-11	-0.547798	-1.22573
120751022	chr12:120751022:C:T	1.01581e-10	-0.72841	-3.18773e-10
120751023	chr12:120751023:G:A	5.77113e-11	-2.56711e-10	-1.29381
120751106	chr12:120751106:GA:G	5.77317e-11	-2.56711e-10	-1.29346
120751263	chr12:120751263:G:A	5.68104e-11	-2.56711e-10	-1.30955
120751313	chr12:120751313:C:T	1.65947e-10	-0.348758	0.111157
120751691	chr12:120751691:G:A	5.87339e-11	-2.56711e-10	-1.27625
120751764	chr12:120751764:C:T	6.33801e-11	-2.56711e-10	-1.20012
120751800	chr12:120751800:G:A	1.67944e-10	-2.56711e-10	-0.225635
120751830	chr12:120751830:C:T	1.74071e-11	-1.70517	-0.787221
120752037	chr12:120752037:A:G	5.80011e-11	-2.56711e-10	-1.2888
120752303	chr12:120752303:G:C	1.09015e-09	1.64481	-3.18773e-10
120752958	chr12:120752958:A:G	1.15082e-10	-0.603625	-3.18773e-10
120753007	chr12:120753007:A:G	5.68359e-11	-2.56711e-10	-1.3091
120753439	chr12:120753439:C:T	6.17222e-11	-1.22662	-3.18773e-10
120753845	chr12:120753845:T:A	8.13559e-11	-0.950432	-3.18773e-10
120754057	chr12:120754057:C:T	1.18768e-09	1.73049	-3.18773e-10
120754468	chr12:120754468:C:T	2.99318e-11	-1.95034	-3.18773e-10
120754515	chr12:120754515:T:C	3.8167e-11	-0.440748	-1.26655
120754518	chr12:120754518:G:A	1.17195e-10	-0.585424	-3.18773e-10
120754884	chr12:120754884:G:A	2.52274e-10	-0.20236	0.383608
120754960	chr12:120754960:T:C	7.48325e-11	-2.56711e-10	-1.03401
120755099	chr12:120755099:C:T	7.6076e-11	-1.01753	-3.18773e-10
120756250	chr12:120756250:C:T	9.14016e-11	0.393377	-1.22738
120756762	chr12:120756762:A:G	3.07409e-10	1.45167	-1.07276
120756824	chr12:120756824:T:C	1.05581e-11	-1.70066	-1.29172
120757059	chr12:120757059:C:T	3.58303e-10	1.65914	-1.12703
120757204	chr12:120757204:G:A	8.87599e-12	-1.93896	-1.22696
120757309	chr12:120757309:C:T	8.51742e-12	-1.93545	-1.27171
120757340	chr12:120757340:C:T	1.05048e-10	-2.56711e-10	-0.694847
120757787	chr12:120757787:A:G	1.11955e-10	-0.631169	-3.18773e-10
120757822	chr12:120757822:A:G	9.13899e-11	-0.36662	-0.467511
120757944	chr12:120757944:A:G	1.09024e-09	1.64489	-3.18773e-10
120758328	chr12:120758328:C:T	4.9441e-11	-1.44849	-3.18773e-10
120758508	chr12:120758508:C:T	8.32883e-11	-2.56711e-10	-0.926958
120759088	chr12:120759088:A:G	1.91099e-10	0.982451	-1.07892
120759182	chr12:120759182:T:G	1.03135e-10	-0.713224	-3.18773e-10
120759655	chr12:120759655:C:G	1.58239e-10	-2.56711e-10	-0.28516
120759825	chr12:120759825:C:T	7.40717e-10	1.25835	-3.18773e-10
120759826	chr12:120759826:G:A	8.29574e-12	-1.92635	-1.30717
120760111	chr12:120760111:T:A	5.69794e-11	-2.56711e-10	-1.30658
120760496	chr12:120760496:G:A	2.24259e-11	-0.963467	-1.27558
120760526	chr12:120760526:A:T	1.52082e-11	-1.39701	-1.23042
120760589	chr12:120760589:G:A	3.69449e-11	-1.73984	-3.18773e-10
120760939	chr12:120760939:C:T	5.86617e-11	-2.56711e-10	-1.27748
120760941	chr12:120760941:C:T	5.86577e-11	-2.56711e-10	-1.27755
120761075	chr12:120761075:A:G	6.81068e-11	-2.56711e-10	-1.12819
120761088	chr12:120761088:C:G	1.09188e-10	0.542458	-1.19866
120761168	chr12:120761168:CTGAT:C	5.72011e-11	-2.56711e-10	-1.30269
120762039	chr12:120762039:T:C	1.19969e-10	-2.56711e-10	-0.562036
120762330	chr12:120762330:A:C	4.23005e-11	-1.60447	-3.18773e-10
120762806	chr12:120762806:C:T	1.19537e-10	0.617001	-1.18264
120763251	chr12:120763251:A:T	1.18232e-10	-0.576618	-3.18773e-10
120763253	chr12:120763253:AAAC:A	1.21775e-10	-0.54709	-3.18773e-10
120763353	chr12:120763353:C:T	5.86617e-11	-2.56711e-10	-1.27748
120763364	chr12:120763364:C:T	1.07976e-10	0.534152	-1.20151
120763398	chr12:120763398:C:T	5.92942e-11	-2.56711e-10	-1.26675
120764193	chr12:120764193:C:T	5.81294e-11	-2.56711e-10	-1.28659
120765114	chr12:120765114:G:A	4.62309e-11	-1.51562	-3.18773e-10
120765162	chr12:120765162:G:A	5.86604e-11	-2.56711e-10	-1.2775
120765231	chr12:120765231:G:A	5.81989e-11	-2.56711e-10	-1.2854
120765341	chr12:120765341:G:A	7.35693e-11	-2.56711e-10	-1.05104
120765539	chr12:120765539:A:C	6.19653e-11	-2.56711e-10	-1.22269
120765570	chr12:120765570:G:GC	5.70707e-11	-2.56711e-10	-1.30498
120765624	chr12:120765624:C:T	2.60847e-10	1.23073	-1.01606
120765689	chr12:120765689:G:A	9.64243e-11	-2.56711e-10	-0.780508
120765810	chr12:120765810:G:A	1.26614e-10	-2.56711e-10	-0.508119
120766070	chr12:120766070:C:T	5.84494e-11	-2.56711e-10	-1.2811
120766200	chr12:120766200:G:A	1.19454e-11	-1.58878	-1.28014
120766635	chr12:120766635:GTGTGCCTCTGTCTCC:G	1.04595e-09	1.60341	-3.18773e-10
120766852	chr12:120766852:C:T	2.93243e-11	-1.97085	-3.18773e-10
120767275	chr12:120767275:G:A	2.52668e-10	0.0315076	0.151301
120767801	chr12:120767801:T:C	8.41723e-12	-1.91741	-1.30158
120767955	chr12:120767955:G:A	1.13889e-10	-2.56711e-10	-0.614038
120768101	chr12:120768101:G:C	6.27659e-11	-2.56711e-10	-1.20985
120768252	chr12:120768252:T:A	6.43834e-11	0.102599	-1.28701
120768546	chr12:120768546:A:G	1.19925e-10	-0.562397	-3.18773e-10
120769276	chr12:120769276:T:C	6.08479e-11	-2.56711e-10	-1.24089
120769344	chr12:120769344:C:T	1.77148e-10	-0.0959526	-0.0763293
120769582	chr12:120769582:G:A	7.94416e-12	-1.96724	-1.30959
120770435	chr12:120770435:T:C	1.17405e-11	-1.59607	-1.29015
120770507	chr12:120770507:C:T	5.71888e-11	-2.56711e-10	-1.30291
120770681	chr12:120770681:G:A	1.4115e-11	-1.69219	-1.00984
120771329	chr12:120771329:C:T	5.86617e-11	-2.56711e-10	-1.27748
120771390	chr12:120771390:G:A	5.29824e-11	-0.129295	-1.25001
120771496	chr12:120771496:A:G	6.27929e-11	-2.56711e-10	-1.20942
120771499	chr12:120771499:A:G	8.4096e-12	-1.92283	-1.29706
120771632	chr12:120771632:T:C	2.92746e-11	-1.97254	-3.18773e-10
120771705	chr12:120771705:C:T	1.20753e-10	-0.555519	-3.18773e-10
120771737	chr12:120771737:A:G	5.50315e-11	-0.0414885	-1.29987
120772147	chr12:120772147:G:A	1.22283e-10	-0.542928	-3.18773e-10
120772154	chr12:120772154:C:T	2.01359e-10	0.984597	-1.02877
120772336	chr12:120772336:A:G	8.44944e-12	-1.9165	-1.29867
120772417	chr12:120772417:G:C	1.03758e-10	-0.121614	-0.585586
120772486	chr12:120772486:TC:T	3.89734e-11	-0.393345	-1.29304
120773362	chr12:120773362:A:G	6.49546e-11	-2.56711e-10	-1.17558
120773445	chr12:120773445:G:A	5.682e-11	-2.56711e-10	-1.30938
120773890	chr12:120773890:C:T	9.18119e-12	-1.97128	-1.16082
120774038	chr12:120774038:G:A	8.27036e-12	-1.93096	-1.30563
120774111	chr12:120774111:A:T	8.27539e-12	-1.9336	-1.30238
120774320	chr12:120774320:T:C	6.32978e-11	-2.56711e-10	-1.20142
120775016	chr12:120775016:A:G	5.88976e-11	-2.56711e-10	-1.27347
120775052	chr12:120775052:A:G	1.17682e-11	-1.59269	-1.29117
120775097	chr12:120775097:CT:C	6.28429e-11	-2.56711e-10	-1.20863
120775117	chr12:120775117:TATGTGGA:T	5.86729e-11	-2.56711e-10	-1.27729
120775632	chr12:120775632:C:A	6.17433e-11	-2.56711e-10	-1.22628
120775649	chr12:120775649:C:T	6.34928e-11	-2.56711e-10	-1.19834
120775788	chr12:120775788:C:T	4.27554e-11	-0.304531	-1.28924
120776853	chr12:120776853:G:T	3.18702e-10	0.41499	-3.18773e-10
120777135	chr12:120777135:G:A	1.2707e-10	-2.56711e-10	-0.504526
120777818	chr12:120777818:A:T	7.15276e-11	-2.56711e-10	-1.07918
120778072	chr12:120778072:A:G	1.24729e-10	-2.56711e-10	-0.523123
120778535	chr12:120778535:CCT:C	5.96911e-11	-2.56711e-10	-1.26008
120778540	chr12:120778540:T:G	5.97809e-11	-2.56711e-10	-1.25858
120779108	chr12:120779108:C:A	2.96676e-11	-1.95921	-3.18773e-10
120779929	chr12:120779929:C:T	8.62454e-11	-2.56711e-10	-0.892069
120779962	chr12:120779962:C:G	1.81731e-10	-0.195082	0.0483446
120780255	chr12:120780255:T:C	1.10715e-11	-1.65081	-1.29409
120780347	chr12:120780347:T:C	1.31517e-11	-1.51175	-1.26096
120780810	chr12:120780810:G:A	2.96359e-11	-1.96028	-3.18773e-10
120781384	chr12:120781384:T:C	4.56776e-11	-1.52766	-3.18773e-10
120781741	chr12:120781741:A:G	1.31399e-10	-2.56711e-10	-0.471026
120782029	chr12:120782029:T:C	8.99651e-11	-2.56711e-10	-0.849844
120782264	chr12:120782264:G:A	5.80784e-11	-2.56711e-10	-1.28747
120782270	chr12:120782270:C:T	9.85787e-11	-0.758411	-3.18773e-10
120782519	chr12:120782519:T:G	5.69401e-11	-2.56711e-10	-1.30727
120782572	chr12:120782572:G:C	3.67878e-11	-1.22153	-0.522574
120782618	chr12:120782618:A:C	1.2827e-10	-2.56711e-10	-0.495131
120783658	chr12:120783658:A:G	2.9388e-11	-1.96868	-3.18773e-10
120783715	chr12:120783715:C:T	1.27335e-11	-1.50307	-1.30196
120783825	chr12:120783825:C:T	1.52178e-10	-0.105608	-0.21861
120783960	chr12:120783960:C:T	3.6444e-11	-0.454426	-1.29906
120784012	chr12:120784012:AT:A	1.22255e-11	-1.54134	-1.3044
120784666	chr12:120784666:T:C	1.08027e-11	-1.72606	-1.24342
120784753	chr12:120784753:T:C	3.54428e-11	-1.21779	-0.56356
120784872	chr12:120784872:C:T	7.69474e-11	-2.56711e-10	-1.00614
120785356	chr12:120785356:G:A	3.11538e-11	-1.91033	-3.18773e-10
120785441	chr12:120785441:G:C	2.02682e-10	-0.104116	0.0664865
120785721	chr12:120785721:A:C	5.99638e-11	-2.56711e-10	-1.25553
120785791	chr12:120785791:G:A	1.33742e-10	-2.56711e-10	-0.453355
120787914	chr12:120787914:C:T	6.18789e-11	-2.56711e-10	-1.22409
120788462	chr12:120788462:T:C	5.69482e-11	-2.56711e-10	-1.30712
120788500	chr12:120788500:C:A	5.86617e-11	-2.56711e-10	-1.27748
120788824	chr12:120788824:G:A	4.79706e-11	-0.20178	-1.2769
120789159	chr12:120789159:G:A	1.15519e-11	-1.6106	-1.29182
120790071	chr12:120790071:C:T	7.31908e-11	-2.56711e-10	-1.0562
120790107	chr12:120790107:C:T	8.75166e-11	-2.56711e-10	-0.877438
120790213	chr12:120790213:T:C	1.09579e-09	1.64997	-3.18773e-10
120790252	chr12:120790252:G:T	2.11545e-10	1.14065	-1.13548
120790333	chr12:120790333:A:C	4.26111e-11	-1.59715	-3.18773e-10
120790607	chr12:120790607:C:G	8.16017e-12	-1.95551	-1.29449
120790844	chr12:120790844:C:T	8.27886e-12	-1.92849	-1.30707
120790988	chr12:120790988:G:A	1.89545e-10	1.00818	-1.11282
120791422	chr12:120791422:T:C	1.23407e-10	-2.56711e-10	-0.533776
120791766	chr12:120791766:G:A	1.29596e-11	-1.70464	-1.08279
120792090	chr12:120792090:T:C	3.70176e-11	-0.439228	-1.29865
120792155	chr12:120792155:T:C	7.9484e-12	-1.96934	-1.30695
120792231	chr12:120792231:C:G	8.05294e-12	-1.96344	-1.29979
120792439	chr12:120792439:C:T	1.38615e-11	-1.67947	-1.04067
120792440	chr12:120792440:G:A	7.20047e-11	-2.56711e-10	-1.07253
120792480	chr12:120792480:T:A	2.09123e-10	-0.00634314	-3.18773e-10
120792529	chr12:120792529:G:A	1.81726e-10	0.938411	-1.08518
120792598	chr12:120792598:G:A	6.01114e-11	-2.56711e-10	-1.25307
120792959	chr12:120792959:C:T	3.28647e-11	-0.547684	-1.30918
120793130	chr12:120793130:T:C	5.83729e-11	-2.56711e-10	-1.28241
120793720	chr12:120793720:AAGCCACCC:A	1.21603e-11	-1.60088	-1.25021
120794013	chr12:120794013:A:C	3.37728e-11	-1.82961	-3.18773e-10
120794449	chr12:120794449:G:T	1.25765e-11	-1.75607	-1.06136
120794525	chr12:120794525:G:A	8.16107e-12	-1.94802	-1.30187
120794649	chr12:120794649:A:G	3.34995e-11	-0.554318	-1.28342
120795356	chr12:120795356:C:A	7.48301e-11	-2.56711e-10	-1.03405
120795564	chr12:120795564:T:A	1.15762e-11	-1.60454	-1.29577
120795650	chr12:120795650:TCTTTTAC:T	8.76573e-12	-1.93453	-1.24388
120795663	chr12:120795663:A:G	1.341e-11	-1.6721	-1.08117
120795732	chr12:120795732:T:C	5.58822e-11	-1.32602	-3.18773e-10
120796520	chr12:120796520:C:T	1.17728e-10	-0.580889	-3.18773e-10
120796578	chr12:120796578:G:A	1.31619e-11	-1.69169	-1.08025
120796967	chr12:120796967:C:T	1.11189e-10	-0.638038	-3.18773e-10
120797034	chr12:120797034:G:A	5.68384e-11	-2.56711e-10	-1.30905
120797296	chr12:120797296:CCTCTAGCCGT:C	5.84642e-11	-2.56711e-10	-1.28085
120797477	chr12:120797477:T:C	1.44735e-10	-0.171683	-0.202679
120798059	chr12:120798059:G:A	7.0927e-11	-2.56711e-10	-1.08762
120798357	chr12:120798357:A:C	4.88455e-11	-0.164925	-1.29568
120798455	chr12:120798455:C:T	8.41535e-12	-1.92545	-1.29376
120798556	chr12:120798556:A:G	6.05068e-11	-2.56711e-10	-1.24651
120798626	chr12:120798626:C:T	7.51621e-11	-2.56711e-10	-1.02962
120798778	chr12:120798778:C:G	5.80946e-11	-2.56711e-10	-1.28719
120798956	chr12:120798956:G:A	5.84475e-11	-2.56711e-10	-1.28114
120799186	chr12:120799186:C:T	5.70745e-11	-2.56711e-10	-1.30491
120799865	chr12:120799865:G:A	1.60412e-10	-0.0833684	-0.188155
120800214	chr12:120800214:A:G	1.31483e-10	-2.56711e-10	-0.470391
120800391	chr12:120800391:T:G	1.17293e-10	-2.56711e-10	-0.584589
120800401	chr12:120800401:G:C	3.93093e-11	-1.18665	-0.491157
120800439	chr12:120800439:G:A	5.8672e-11	-2.56711e-10	-1.2773
120800497	chr12:120800497:A:G	4.48432e-11	-0.236683	-1.30941
120800882	chr12:120800882:C:T	5.42641e-11	-0.0626277	-1.29278
120801132	chr12:120801132:G:A	1.3259e-11	-1.669	-1.09559
120801265	chr12:120801265:G:T	8.3314e-12	-1.9379	-1.29133
120801326	chr12:120801326:C:T	5.86466e-11	-2.56711e-10	-1.27774
120801522	chr12:120801522:T:G	5.86617e-11	-2.56711e-10	-1.27748
120801598	chr12:120801598:G:A	6.41156e-11	-2.56711e-10	-1.18858
120801767	chr12:120801767:T:C	3.55009e-11	-1.77971	-3.18773e-10
120801884	chr12:120801884:G:GGT	8.30209e-11	-2.56711e-10	-0.930173
120801893	chr12:120801893:A:G	8.28062e-12	-1.94434	-1.291
120801895	chr12:120801895:A:G	6.92054e-11	-2.56711e-10	-1.11219
120801996	chr12:120801996:A:G	1.02077e-10	-2.56711e-10	-0.723538
120802631	chr12:120802631:A:G	1.65932e-10	-0.237689	-3.18773e-10
120802757	chr12:120802757:A:G	5.86454e-11	-2.56711e-10	-1.27776
120803052	chr12:120803052:A:G	1.11952e-10	-2.56711e-10	-0.631193
120803059	chr12:120803059:T:C	8.64209e-12	-1.9336	-1.25903
120803183	chr12:120803183:T:C	1.37221e-11	-1.7157	-1.01456
120803856	chr12:120803856:C:T	6.41511e-11	-2.56711e-10	-1.18803
120803892	chr12:120803892:T:TA	3.99125e-11	-1.17285	-0.489724
120804130	chr12:120804130:G:C	8.70837e-12	-1.94575	-1.23923
120804299	chr12:120804299:A:G	1.12578e-10	-2.56711e-10	-0.625618
120804378	chr12:120804378:A:C	5.86586e-11	-2.56711e-10	-1.27753
120804472	chr12:120804472:T:C	1.31107e-11	-1.70774	-1.06809
120804802	chr12:120804802:T:G	1.17435e-10	-2.56711e-10	-0.583383
120804971	chr12:120804971:A:T	6.17435e-11	-2.56711e-10	-1.22628
120805736	chr12:120805736:G:A	8.40017e-12	-1.92846	-1.29255
120805950	chr12:120805950:T:C	1.54113e-11	-1.63903	-0.975132
120805987	chr12:120805987:G:A	1.60264e-10	-0.105085	-0.167358
120806074	chr12:120806074:T:A	6.38899e-11	-2.56711e-10	-1.1921
120806157	chr12:120806157:T:C	2.93438e-11	-1.97018	-3.18773e-10
120806327	chr12:120806327:C:T	1.21229e-10	-0.551584	-3.18773e-10
120806474	chr12:120806474:A:G	5.11565e-11	-1.20509	-0.209285
120806728	chr12:120806728:T:C	1.10877e-09	1.66174	-3.18773e-10
120806733	chr12:120806733:G:A	6.05204e-11	-1.24628	-3.18773e-10
120806791	chr12:120806791:G:A	8.25818e-12	-1.94177	-1.29629
120807411	chr12:120807411:C:T	1.25864e-10	-0.514061	-3.18773e-10
120807439	chr12:120807439:G:A	5.75699e-11	-2.56711e-10	-1.29627
120808367	chr12:120808367:T:C	6.78734e-11	-2.56711e-10	-1.13162
120809339	chr12:120809339:C:T	4.42317e-11	-1.55982	-3.18773e-10
120809376	chr12:120809376:C:T	4.85734e-11	-1.46619	-3.18773e-10
120809379	chr12:120809379:T:C	8.43655e-12	-1.92563	-1.29106
120809688	chr12:120809688:C:A	8.25817e-12	-1.95005	-1.28801
120809689	chr12:120809689:C:T	5.70995e-11	-2.56711e-10	-1.30447
120810123	chr12:120810123:T:C	8.42118e-12	-1.9309	-1.28762
120810126	chr12:120810126:C:T	1.61708e-11	-1.33455	-1.23151
120810782	chr12:120810782:T:C	1.57909e-10	-2.56711e-10	-0.287246
120810989	chr12:120810989:C:T	6.88722e-11	-2.56711e-10	-1.11701
120811201	chr12:120811201:G:A	1.41643e-11	-1.75737	-0.941171
120811287	chr12:120811287:G:A	5.90561e-11	-2.56711e-10	-1.27078
120811684	chr12:120811684:T:C	5.86792e-11	-2.56711e-10	-1.27718
120811915	chr12:120811915:T:C	1.17452e-11	-1.58855	-1.29727
120812220	chr12:120812220:C:T	1.45774e-10	-2.56711e-10	-0.367207
120812512	chr12:120812512:T:C	9.42161e-12	-1.97017	-1.13609
120813129	chr12:120813129:T:C	3.63037e-11	-0.457139	-1.30021
120813722	chr12:120813722:T:C	6.2602e-11	-2.56711e-10	-1.21247
120814086	chr12:120814086:T:C	8.42146e-12	-1.9621	-1.25638
120814100	chr12:120814100:G:A	1.19497e-10	-2.56711e-10	-0.565972
120814309	chr12:120814309:G:A	1.66422e-11	-1.5656	-0.971726
120814342	chr12:120814342:A:G	2.07699e-10	-0.013178	-3.18773e-10
120814951	chr12:120814951:T:C	6.85534e-11	-2.56711e-10	-1.12165
120815152	chr12:120815152:T:C	7.97145e-11	-2.56711e-10	-0.970814
120815199	chr12:120815199:A:G	1.83918e-09	2.16781	-3.18773e-10
120815401	chr12:120815401:T:C	3.55236e-11	-1.77907	-3.18773e-10
120815652	chr12:120815652:C:T	2.92777e-11	-1.97244	-3.18773e-10
120816556	chr12:120816556:A:G	6.42738e-11	-2.56711e-10	-1.18611
120817071	chr12:120817071:C:G	5.7179e-11	-2.56711e-10	-1.30308
120817531	chr12:120817531:T:C	2.67441e-10	0.0391085	0.200525
120817767	chr12:120817767:G:A	2.93262e-11	-1.97078	-3.18773e-10
120817804	chr12:120817804:C:T	1.37802e-11	-1.73861	-0.987426
120818122	chr12:120818122:T:C	6.77434e-11	-2.56711e-10	-1.13354
120818338	chr12:120818338:TATTC:T	2.83151e-10	0.0243932	0.272323
120818717	chr12:120818717:T:C	2.4877e-10	0.0289203	0.138342
120818823	chr12:120818823:TATTA:T	2.44347e-10	0.920866	-0.771543
120819026	chr12:120819026:T:C	1.24097e-11	-1.78985	-1.04093
120819264	chr12:120819264:T:TC	8.74635e-12	-1.91808	-1.26255
120819287	chr12:120819287:T:C	1.99336e-10	-0.0542739	-3.18773e-10
120820148	chr12:120820148:T:C	6.48888e-11	-2.56711e-10	-1.17659
120820200	chr12:120820200:T:A	1.05995e-10	-2.56711e-10	-0.685876
120820562	chr12:120820562:C:T	5.68684e-11	-2.56711e-10	-1.30853
120820583	chr12:120820583:T:C	6.12314e-11	-2.56711e-10	-1.23461
120820832	chr12:120820832:C:T	1.13582e-11	-1.63495	-1.28437
120821248	chr12:120821248:C:T	2.11104e-11	-1.26532	-1.03418
120821335	chr12:120821335:T:C	1.27796e-11	-1.67887	-1.12255
120821336	chr12:120821336:G:A	5.86617e-11	-2.56711e-10	-1.27748
120821339	chr12:120821339:A:C	5.00676e-11	-0.152001	-1.28389
120821388	chr12:120821388:C:T	7.60954e-11	-2.56711e-10	-1.01728
120821417	chr12:120821417:G:A	1.17599e-10	-2.56711e-10	-0.581987
120821550	chr12:120821550:A:G	1.17928e-10	-2.56711e-10	-0.579193
120821858	chr12:120821858:T:C	6.04101e-11	-2.56711e-10	-1.24811
120821984	chr12:120821984:TAAAC:T	1.10304e-11	-1.64873	-1.29988
120822181	chr12:120822181:T:C	8.89059e-12	-1.88298	-1.28129
120822520	chr12:120822520:T:C	5.86617e-11	-2.56711e-10	-1.27748
120822543	chr12:120822543:C:T	2.07698e-10	-2.56711e-10	-0.0131827
120822916	chr12:120822916:C:T	3.65807e-11	-0.725609	-1.02414
120822998	chr12:120822998:C:G	6.39243e-11	-2.56711e-10	-1.19157
120823271	chr12:120823271:G:A	6.32591e-11	-2.56711e-10	-1.20203
120823298	chr12:120823298:T:C	3.21553e-10	0.423896	-3.18773e-10
120823359	chr12:120823359:C:T	1.23653e-10	0.431135	-0.962922
120823393	chr12:120823393:T:C	1.48475e-09	1.95374	-3.18773e-10
120823491	chr12:120823491:T:C	6.48538e-11	-2.56711e-10	-1.17713
120823502	chr12:120823502:GA:G	8.59645e-11	-2.56711e-10	-0.895331
120823910	chr12:120823910:G:A	4.85389e-11	-0.173797	-1.2931
120824055	chr12:120824055:A:G	3.63911e-11	-0.468911	-1.28603
120824091	chr12:120824091:C:T	3.14203e-10	0.0709473	0.329827
120824138	chr12:120824138:A:G	1.14031e-11	-1.61911	-1.29627
120824145	chr12:120824145:T:C	1.17282e-10	-2.56711e-10	-0.584683
120824577	chr12:120824577:C:T	1.27659e-11	-1.77373	-1.02876
120824674	chr12:120824674:G:A	6.45927e-11	-2.56711e-10	-1.18117
120824834	chr12:120824834:T:G	1.41229e-10	-2.56711e-10	-0.398884
120824835	chr12:120824835:T:C	1.41019e-10	-2.56711e-10	-0.400374
120825047	chr12:120825047:C:T	7.68677e-11	-2.56711e-10	-1.00718
120825976	chr12:120825976:T:TC	3.46091e-11	-0.514942	-1.29021
120825978	chr12:120825978:A:AGTGAGAGAATGAGTGTCT	3.39258e-11	-0.533527	-1.29156
120826132	chr12:120826132:AAAAATAC:A	1.42711e-10	-0.388443	-3.18773e-10
120826198	chr12:120826198:AAGG:A	7.4252e-11	-2.56711e-10	-1.0418
120826207	chr12:120826207:C:T	2.31564e-10	-0.130361	0.225953
120826244	chr12:120826244:G:A	6.30016e-11	-2.56711e-10	-1.20611
120826558	chr12:120826558:G:T	6.44483e-11	-2.56711e-10	-1.1834
120826782	chr12:120826782:T:C	5.80882e-11	-2.56711e-10	-1.2873
120827080	chr12:120827080:T:C	1.32146e-11	-1.52629	-1.24166
120827343	chr12:120827343:TA:T	8.30152e-11	-2.56711e-10	-0.930243
120827404	chr12:120827404:TCTTA:T	8.14952e-11	-2.56711e-10	-0.948722
120827839	chr12:120827839:G:C	9.33391e-12	-1.966	-1.14961
120828054	chr12:120828054:T:C	6.31817e-11	-2.56711e-10	-1.20325
120828080	chr12:120828080:G:A	5.86635e-11	-2.56711e-10	-1.27745
120828305	chr12:120828305:T:C	5.69906e-11	-2.56711e-10	-1.30638
120828622	chr12:120828622:A:G	1.46969e-10	-0.359047	-3.18773e-10
120828650	chr12:120828650:T:C	1.59457e-10	-0.107359	-0.170134
120828719	chr12:120828719:C:T	1.47195e-10	-0.357508	-3.18773e-10
120828818	chr12:120828818:G:A	2.75665e-10	0.0491231	0.220798
120830033	chr12:120830033:G:A	1.25705e-10	-2.56711e-10	-0.515328
120830230	chr12:120830230:A:C	4.80665e-11	-0.93427	-0.542411
120831124	chr12:120831124:A:G	1.1706e-11	-1.60967	-1.2795
120831263	chr12:120831263:C:T	6.44483e-11	-2.56711e-10	-1.1834
120831327	chr12:120831327:T:C	1.17016e-11	-1.59534	-1.2942
120831506	chr12:120831506:C:T	6.91988e-11	-2.56711e-10	-1.11228
120831563	chr12:120831563:C:T	2.93378e-11	-1.97039	-3.18773e-10
120831597	chr12:120831597:A:G	1.15733e-10	-2.56711e-10	-0.597981
120831811	chr12:120831811:T:C	1.61514e-11	-1.6631	-0.90416
120832001	chr12:120832001:A:G	3.17989e-11	-1.88983	-3.18773e-10
120832287	chr12:120832287:G:A	1.22131e-10	-2.56711e-10	-0.544169
120832573	chr12:120832573:T:C	1.45526e-10	-0.186988	-0.181922
120832598	chr12:120832598:G:A	2.39798e-10	-0.0308176	0.161347
120832636	chr12:120832636:G:A	1.28792e-11	-1.68582	-1.10783
120832930	chr12:120832930:G:C	1.44792e-11	-1.73004	-0.946514
120833420	chr12:120833420:C:T	1.31076e-11	-1.78278	-0.993293
120833702	chr12:120833702:G:A	6.02305e-11	-2.56711e-10	-1.25109
120833722	chr12:120833722:C:CA	3.50837e-11	-0.496571	-1.29496
120833903	chr12:120833903:A:G	2.6579e-10	0.23344	-3.18773e-10
120833931	chr12:120833931:T:C	1.3642e-10	0.537707	-0.971235
120833994	chr12:120833994:C:T	5.86617e-11	-2.56711e-10	-1.27748
120834410	chr12:120834410:T:C	8.9928e-11	-2.56711e-10	-0.850256
120834800	chr12:120834800:T:C	5.8272e-11	-2.56711e-10	-1.28414
120834986	chr12:120834986:A:G	1.3942e-10	-0.411776	-3.18773e-10
120835378	chr12:120835378:G:A	8.66316e-11	-2.56711e-10	-0.887601
120835444	chr12:120835444:T:C	1.20737e-10	0.572829	-1.12848
120835571	chr12:120835571:C:T	9.12867e-12	-1.96903	-1.16882
120835636	chr12:120835636:A:G	5.12327e-10	0.889696	-3.18773e-10
120835929	chr12:120835929:C:T	1.42808e-10	-0.387764	-3.18773e-10
120836259	chr12:120836259:C:T	2.82206e-10	0.0738556	0.219514
120836375	chr12:120836375:A:C	2.38634e-10	-0.00857783	0.134244
120836386	chr12:120836386:A:C	9.34546e-12	-1.97224	-1.14214
120836562	chr12:120836562:CT:C	1.13136e-10	0.504912	-1.12559
120837529	chr12:120837529:T:G	6.36587e-11	-2.56711e-10	-1.19573
120837546	chr12:120837546:T:C	8.28152e-12	-1.93944	-1.2958
120837823	chr12:120837823:C:T	1.08382e-10	0.491798	-1.1554
120837839	chr12:120837839:T:C	8.17313e-12	-1.9696	-1.27881
120837906	chr12:120837906:C:T	5.81529e-11	-2.56711e-10	-1.28619
120838935	chr12:120838935:T:G	5.94155e-11	-2.56711e-10	-1.26471
120838974	chr12:120838974:G:A	5.8644e-11	-2.56711e-10	-1.27778
120839241	chr12:120839241:A:G	5.04612e-11	-0.142905	-1.28516
120839505	chr12:120839505:T:C	4.06981e-11	-1.64308	-3.18773e-10
120839575	chr12:120839575:T:C	2.96024e-11	-1.96141	-3.18773e-10
120839960	chr12:120839960:G:A	6.91635e-11	-2.56711e-10	-1.11279
120840052	chr12:120840052:G:A	6.38524e-11	-2.56711e-10	-1.19269
120840071	chr12:120840071:G:T	2.09213e-10	1.02908	-1.035
120840463	chr12:120840463:G:A	2.32888e-11	-0.943238	-1.25805
120840569	chr12:120840569:C:G	6.22348e-11	-2.56711e-10	-1.21835
120840661	chr12:120840661:A:C	6.00451e-11	-2.56711e-10	-1.25417
120840738	chr12:120840738:A:G	1.23138e-10	0.600662	-1.13662
120840771	chr12:120840771:G:A	2.1269e-10	1.16632	-1.15575
120841193	chr12:120841193:T:C	1.43512e-10	-2.56711e-10	-0.382848
120841280	chr12:120841280:G:A	1.62738e-10	0.753136	-1.01026
120841423	chr12:120841423:AAT:A	5.96936e-11	-2.56711e-10	-1.26004
120842109	chr12:120842109:T:C	8.24848e-12	-1.95004	-1.2892
120842612	chr12:120842612:ACTCACT:A	5.86776e-11	-2.56711e-10	-1.27721
120842657	chr12:120842657:T:C	5.06626e-11	-0.375118	-1.04896
120842719	chr12:120842719:A:G	2.09646e-10	1.1053	-1.10915
120842758	chr12:120842758:C:T	6.08602e-11	-2.56711e-10	-1.24069
120843036	chr12:120843036:A:G	8.49998e-12	-1.9146	-1.2946
120843524	chr12:120843524:C:T	6.30627e-11	-2.56711e-10	-1.20514
120843945	chr12:120843945:G:A	1.74506e-10	-0.113481	-0.0738253
120844261	chr12:120844261:A:G	1.29779e-11	-1.54541	-1.24061
120844776	chr12:120844776:A:T	1.1379e-10	-2.56711e-10	-0.614916
120844856	chr12:120844856:C:T	1.79941e-10	0.813464	-0.970103
120844942	chr12:120844942:A:G	5.70295e-11	-2.56711e-10	-1.3057
120845198	chr12:120845198:A:G	6.31176e-11	-2.56711e-10	-1.20427
120845248	chr12:120845248:GCATT:G	4.64531e-11	-1.51082	-3.18773e-10
120845453	chr12:120845453:G:A	5.81283e-11	-2.56711e-10	-1.28661
120845490	chr12:120845490:G:T	1.34445e-11	-1.48166	-1.26904
120845498	chr12:120845498:G:A	5.87152e-11	-2.56711e-10	-1.27657
120845597	chr12:120845597:G:A	8.70056e-11	-2.56711e-10	-0.883293
120846537	chr12:120846537:A:G	6.2116e-11	-2.56711e-10	-1.22026
120847257	chr12:120847257:GA:G	7.49449e-11	-2.56711e-10	-1.03251
120847621	chr12:120847621:A:G	1.14761e-10	0.527081	-1.13349
120848163	chr12:120848163:T:G	1.40791e-10	-0.401988	-3.18773e-10
120848237	chr12:120848237:T:C	5.87325e-11	-2.56711e-10	-1.27627
120848333	chr12:120848333:G:A	8.42043e-12	-1.94549	-1.27312
120848388	chr12:120848388:T:C	1.59933e-11	-1.68671	-0.890384
120848881	chr12:120848881:T:C	5.86615e-11	-2.56711e-10	-1.27748
120848960	chr12:120848960:T:C	7.56948e-11	-2.56711e-10	-1.02256
120849168	chr12:120849168:AC:A	1.2821e-10	-0.495597	-3.18773e-10
120849939	chr12:120849939:T:C	7.71774e-11	-2.56711e-10	-1.00316
120850130	chr12:120850130:T:C	8.30851e-12	-1.9439	-1.28809
120850612	chr12:120850612:T:C	6.49136e-11	-2.56711e-10	-1.17621
120850762	chr12:120850762:C:T	5.87138e-11	-2.56711e-10	-1.27659
120850810	chr12:120850810:C:T	5.70862e-11	-2.56711e-10	-1.3047
120851120	chr12:120851120:G:A	1.17103e-10	0.528632	-1.11485
120851140	chr12:120851140:T:C	5.86554e-11	-2.56711e-10	-1.27759
120851339	chr12:120851339:A:T	5.96847e-11	-2.56711e-10	-1.26019
120851352	chr12:120851352:T:C	9.63323e-11	-0.201281	-0.580181
120851665	chr12:120851665:G:A	1.18089e-09	1.72476	-3.18773e-10
120851883	chr12:120851883:C:T	2.47277e-10	0.0066618	0.154579
120851886	chr12:120851886:G:A	5.69501e-11	-2.56711e-10	-1.30709
120851912	chr12:120851912:A:G	8.4208e-12	-1.97251	-1.24605
120852105	chr12:120852105:C:CAT	1.2695e-10	-2.56711e-10	-0.505474
120852321	chr12:120852321:A:T	1.44976e-10	0.666784	-1.03948
120853018	chr12:120853018:C:T	1.14263e-10	-2.56711e-10	-0.610764
120853043	chr12:120853043:C:T	9.26031e-11	-0.581045	-0.239898
120853144	chr12:120853144:G:A	5.04137e-11	-1.429	-3.18773e-10
120853524	chr12:120853524:T:C	6.17555e-11	-2.56711e-10	-1.22608
120853704	chr12:120853704:C:A	1.35453e-10	-0.440638	-3.18773e-10
120853771	chr12:120853771:G:C	7.13348e-11	-2.56711e-10	-1.08188
120854053	chr12:120854053:A:G	6.33554e-11	-2.56711e-10	-1.20051
120854372	chr12:120854372:A:G	5.69551e-11	-2.56711e-10	-1.307
120854893	chr12:120854893:T:C	5.72372e-11	-2.56711e-10	-1.30206
120854901	chr12:120854901:T:C	2.35362e-10	-0.0782893	0.19015
120855099	chr12:120855099:G:A	8.69892e-11	-2.56711e-10	-0.883482
120856617	chr12:120856617:G:A	5.87837e-11	-2.56711e-10	-1.2754
120856941	chr12:120856941:T:C	3.45298e-11	-0.516226	-1.29122
120857107	chr12:120857107:C:T	5.86416e-11	-2.56711e-10	-1.27782
120857270	chr12:120857270:T:C	6.55339e-11	-2.56711e-10	-1.1667
120857301	chr12:120857301:G:A	1.42734e-10	-0.193319	-0.194967
120857613	chr12:120857613:G:T	9.12018e-11	-2.56711e-10	-0.836192
120857649	chr12:120857649:T:C	1.44932e-10	-0.373002	-3.18773e-10
120858019	chr12:120858019:AG:A	3.55957e-11	-0.491336	-1.28571
120858244	chr12:120858244:G:A	6.21549e-11	-2.56711e-10	-1.21964
120858439	chr12:120858439:A:T	2.92808e-11	-1.97233	-3.18773e-10
120858684	chr12:120858684:G:A	1.2321e-10	-2.56711e-10	-0.535377
120858805	chr12:120858805:C:T	6.79341e-11	-0.16227	-0.968458
120858993	chr12:120858993:T:C	6.32369e-11	-2.56711e-10	-1.20238
120859302	chr12:120859302:T:A	8.18379e-12	-1.96464	-1.28247
120859684	chr12:120859684:A:G	1.03739e-10	0.51243	-1.21981
120859715	chr12:120859715:G:A	7.0779e-11	-2.56711e-10	-1.0897
120859836	chr12:120859836:G:A	5.9654e-11	-2.56711e-10	-1.2607
120859868	chr12:120859868:G:A	5.80669e-11	-2.56711e-10	-1.28767
120860012	chr12:120860012:G:A	3.9263e-11	-0.583416	-1.09557
120860056	chr12:120860056:C:T	1.18074e-11	-1.78257	-1.09797
120860361	chr12:120860361:A:G	1.46391e-10	-0.176261	-0.186724
120860709	chr12:120860709:G:C	1.4917e-10	-0.130599	-0.213578
120860733	chr12:120860733:C:A	1.06736e-10	-2.56711e-10	-0.678911
120860841	chr12:120860841:C:T	2.67337e-10	0.0404514	0.198792
120861188	chr12:120861188:G:A	1.2633e-11	-1.57541	-1.23754
120861190	chr12:120861190:T:A	1.6137e-10	0.775846	-1.04141
120861215	chr12:120861215:C:T	1.20339e-11	-1.56795	-1.29358
120862410	chr12:120862410:A:G	5.86387e-11	-2.56711e-10	-1.27787
120862841	chr12:120862841:C:G	6.52977e-11	-2.56711e-10	-1.17031
120863601	chr12:120863601:G:A	7.01035e-11	-2.56711e-10	-1.09929
120863929	chr12:120863929:T:C	2.28328e-10	-0.0258401	0.107357
120864143	chr12:120864143:C:T	1.27282e-11	-1.56399	-1.24145
120865018	chr12:120865018:G:C	8.94297e-11	-2.56711e-10	-0.855813
120865706	chr12:120865706:C:T	1.39519e-10	-0.411067	-3.18773e-10
120865736	chr12:120865736:T:C	3.38691e-11	-0.533562	-1.2932
120865823	chr12:120865823:T:C	2.42138e-10	0.00530364	0.13494
120865894	chr12:120865894:G:A	7.53909e-11	-2.56711e-10	-1.02658
120865910	chr12:120865910:C:T	1.29e-11	-1.82297	-0.969072
120865940	chr12:120865940:A:G	1.20849e-11	-1.56408	-1.29323
120866017	chr12:120866017:G:A	1.60423e-11	-1.50027	-1.07377
120866168	chr12:120866168:ATAAAG:A	1.3237e-10	0.208178	-0.671843
120866565	chr12:120866565:C:T	2.25226e-11	-1.12932	-1.10542
120868123	chr12:120868123:G:T	6.38109e-11	-2.56711e-10	-1.19334
120868254	chr12:120868254:A:G	5.38029e-10	0.938647	-3.18773e-10
120868361	chr12:120868361:C:T	1.38687e-10	-2.56711e-10	-0.417045
120868375	chr12:120868375:C:T	3.47511e-11	-1.80106	-3.18773e-10
120869143	chr12:120869143:T:C	1.29777e-11	-1.54729	-1.23874
120869271	chr12:120869271:C:A	5.9078e-11	-2.56711e-10	-1.27041
120869589	chr12:120869589:T:C	7.32043e-11	-2.56711e-10	-1.05601
120869753	chr12:120869753:A:G	6.44039e-11	-2.56711e-10	-1.18409
120870301	chr12:120870301:T:C	1.37021e-10	-0.429132	-3.18773e-10
120870302	chr12:120870302:G:A	1.3989e-10	-0.408407	-3.18773e-10
120870304	chr12:120870304:T:G	1.41971e-10	-0.393642	-3.18773e-10
120870385	chr12:120870385:C:T	6.18694e-11	-2.56711e-10	-1.22424
120870578	chr12:120870578:C:T	3.32096e-11	-0.562213	-1.28421
120870688	chr12:120870688:A:C	7.69602e-11	-2.56711e-10	-1.00598
120871321	chr12:120871321:C:T	8.24243e-12	-1.95652	-1.28345
120871326	chr12:120871326:T:C	2.50761e-10	-0.00798993	0.183224
120871639	chr12:120871639:C:G	1.8598e-08	5.6848	-1.20326
120871675	chr12:120871675:C:T	1.20979e-11	-1.55999	-1.29624
120871758	chr12:120871758:A:G	1.01413e-10	-0.0768998	-0.65317
120871825	chr12:120871825:A:G	1.36745e-11	-1.66179	-1.07194
120871976	chr12:120871976:A:T	3.24361e-11	-1.86999	-3.18773e-10
120872048	chr12:120872048:A:G	1.56347e-11	-1.63217	-0.967606
120872224	chr12:120872224:A:G	1.23259e-10	0.607015	-1.14199
120872562	chr12:120872562:C:CAGT	1.10618e-10	-2.56711e-10	-0.643185
120873423	chr12:120873423:A:G	8.69802e-11	-2.56711e-10	-0.883586
120873598	chr12:120873598:T:C	6.40337e-11	-2.56711e-10	-1.18986
120873612	chr12:120873612:C:T	6.15015e-11	-2.56711e-10	-1.2302
120874336	chr12:120874336:C:T	6.44681e-11	-2.56711e-10	-1.1831
120874413	chr12:120874413:A:C	3.25022e-11	-1.86796	-3.18773e-10
120874495	chr12:120874495:T:C	1.13047e-10	-2.56711e-10	-0.621463
120874505	chr12:120874505:A:T	5.89828e-11	-2.56711e-10	-1.27202
120874528	chr12:120874528:G:C	3.14017e-11	-0.602859	-1.29954
120874964	chr12:120874964:T:C	1.23997e-10	-2.56711e-10	-0.529007
120875190	chr12:120875190:T:C	7.80323e-11	-2.56711e-10	-0.992144
120875265	chr12:120875265:A:T	5.89698e-11	-2.56711e-10	-1.27224
120875732	chr12:120875732:GA:G	3.3999e-11	-0.528884	-1.29405
120875783	chr12:120875783:A:G	5.97287e-11	-2.56711e-10	-1.25945
120876253	chr12:120876253:T:C	2.97402e-10	0.0704851	0.275333
120876477	chr12:120876477:C:T	3.29654e-11	-0.566743	-1.28707
120877391	chr12:120877391:T:C	1.38013e-11	-1.63495	-1.08955
120877799	chr12:120877799:A:G	5.85058e-11	-2.56711e-10	-1.28014
120877827	chr12:120877827:A:G	8.64201e-12	-1.97149	-1.22114
120878034	chr12:120878034:AATT:A	8.21525e-12	-1.96504	-1.27823
120878307	chr12:120878307:T:C	1.41094e-11	-1.61375	-1.08868
120878871	chr12:120878871:T:C	1.30533e-11	-1.52853	-1.2517
120878958	chr12:120878958:A:G	1.21683e-09	1.75474	-3.18773e-10
120878975	chr12:120878975:T:C	2.31904e-10	0.0852837	0.0117731
120879272	chr12:120879272:G:T	1.2658e-10	-0.00363315	-0.504762
120880181	chr12:120880181:G:A	3.52848e-11	-1.78581	-3.18773e-10
120880294	chr12:120880294:A:T	8.16664e-12	-1.97085	-1.27836
120880967	chr12:120880967:T:A	1.60196e-10	-0.272866	-3.18773e-10
120881211	chr12:120881211:G:A	8.47295e-11	-2.56711e-10	-0.909803
120881614	chr12:120881614:T:C	1.0801e-11	-1.66617	-1.30346
120881816	chr12:120881816:C:A	8.47249e-12	-1.97209	-1.24035
120882803	chr12:120882803:A:G	1.3985e-10	0.761037	-1.16973
120882811	chr12:120882811:T:G	1.31386e-11	-1.47327	-1.30044
120883121	chr12:120883121:G:A	6.84902e-11	-2.56711e-10	-1.12258
120883957	chr12:120883957:C:T	1.50916e-10	-0.332543	-3.18773e-10
120884031	chr12:120884031:G:A	6.52934e-11	-2.56711e-10	-1.17038
120884892	chr12:120884892:T:C	1.51675e-11	-1.37458	-1.25553
120885426	chr12:120885426:C:T	4.1541e-11	-0.556899	-1.06569
120885976	chr12:120885976:T:G	5.85796e-11	-2.56711e-10	-1.27888
120886033	chr12:120886033:T:C	5.92574e-11	-2.56711e-10	-1.26738
120886097	chr12:120886097:C:A	2.94331e-11	-1.96715	-3.18773e-10
120886182	chr12:120886182:T:C	3.47868e-11	-0.510302	-1.28972
120886282	chr12:120886282:C:T	2.93818e-11	-1.96889	-3.18773e-10
120886312	chr12:120886312:T:A	2.42445e-10	-0.0126464	0.154155
120886534	chr12:120886534:C:T	6.45126e-11	-2.56711e-10	-1.18241
120886867	chr12:120886867:A:AGC	2.93682e-11	-1.96935	-3.18773e-10
120886924	chr12:120886924:A:G	2.38021e-10	-0.000410129	0.123502
120887164	chr12:120887164:G:A	7.03783e-11	-2.56711e-10	-1.09538
120887228	chr12:120887228:G:A	3.42133e-11	-0.531496	-1.28516
120887237	chr12:120887237:G:A	6.89055e-11	-2.56711e-10	-1.11653
120887518	chr12:120887518:C:T	1.26875e-10	0.630982	-1.13704
120887743	chr12:120887743:A:G	1.06832e-10	-2.56711e-10	-0.678008
120888092	chr12:120888092:T:C	1.99805e-10	1.0195	-1.07143
120888247	chr12:120888247:C:T	8.18443e-12	-1.96158	-1.28545
120888605	chr12:120888605:C:T	8.99781e-11	-2.56711e-10	-0.8497
120888902	chr12:120888902:T:C	1.38108e-10	0.690148	-1.11138
120889190	chr12:120889190:T:C	1.23089e-11	-1.58465	-1.25429
120889377	chr12:120889377:A:C	1.25326e-11	-1.52643	-1.2945
120889458	chr12:120889458:T:C	8.20763e-12	-1.95803	-1.28617
120889800	chr12:120889800:TG:T	1.44927e-10	-0.145556	-0.227478
120889820	chr12:120889820:C:A	8.17924e-12	-1.96054	-1.28713
120889939	chr12:120889939:C:T	1.25863e-10	0.62201	-1.13608
120889985	chr12:120889985:C:T	6.24001e-11	-2.56711e-10	-1.2157
120890279	chr12:120890279:T:G	2.42162e-10	0.0223305	0.11801
120890311	chr12:120890311:A:G	1.56332e-10	-2.56711e-10	-0.297281
120890479	chr12:120890479:C:T	8.09646e-12	-1.95567	-1.30217
120890553	chr12:120890553:T:C	8.06626e-12	-1.95445	-1.30713
120890576	chr12:120890576:C:T	8.98764e-11	-2.56711e-10	-0.85083
120890804	chr12:120890804:C:T	6.44355e-11	-2.56711e-10	-1.1836
120890959	chr12:120890959:G:A	8.22072e-12	-1.9617	-1.28091
120891331	chr12:120891331:T:C	5.86652e-11	-2.56711e-10	-1.27742
120891336	chr12:120891336:G:T	7.38659e-11	-2.56711e-10	-1.04701
120891703	chr12:120891703:A:C	5.75025e-11	-2.56711e-10	-1.29744
120891753	chr12:120891753:A:G	6.43518e-11	-2.56711e-10	-1.1849
120891957	chr12:120891957:T:C	1.36629e-11	-1.62588	-1.1087
120892164	chr12:120892164:T:C	2.65105e-10	0.131301	0.0995604
120892228	chr12:120892228:T:C	1.32634e-11	-1.51067	-1.25359
120892283	chr12:120892283:G:A	8.24068e-12	-1.96983	-1.27036
120892569	chr12:120892569:T:C	2.01647e-10	1.02495	-1.0677
120892688	chr12:120892688:A:T	1.2355e-11	-1.54404	-1.29116
120892751	chr12:120892751:G:A	6.84522e-11	-2.56711e-10	-1.12313
120893028	chr12:120893028:T:C	4.44046e-11	-1.55592	-3.18773e-10
120893225	chr12:120893225:C:T	3.34649e-11	-0.587936	-1.25083
120893482	chr12:120893482:G:A	1.5322e-10	0.817439	-1.13483
120893602	chr12:120893602:C:G	4.97601e-10	0.860534	-3.18773e-10
120893608	chr12:120893608:A:T	8.58478e-11	-2.56711e-10	-0.896691
120894023	chr12:120894023:A:G	6.25379e-11	-2.56711e-10	-1.21349
120894185	chr12:120894185:G:A	7.78611e-11	-2.56711e-10	-0.994339
120894454	chr12:120894454:T:A	6.4484e-11	-2.56711e-10	-1.18285
120894645	chr12:120894645:A:C	6.5686e-11	-2.56711e-10	-1.16438
120894658	chr12:120894658:A:G	1.1971e-09	1.73839	-3.18773e-10
120894769	chr12:120894769:A:C	8.13152e-12	-1.96588	-1.28763
120894790	chr12:120894790:A:G	1.65653e-10	-0.239368	-3.18773e-10
120894821	chr12:120894821:C:G	8.20483e-12	-1.96341	-1.28113
120894852	chr12:120894852:C:A	6.49474e-11	-2.56711e-10	-1.17569
120894922	chr12:120894922:G:A	6.49043e-11	-2.56711e-10	-1.17635
120894990	chr12:120894990:C:T	6.48133e-11	-2.56711e-10	-1.17775
120895036	chr12:120895036:G:C	4.22453e-10	0.696813	-3.18773e-10
120895070	chr12:120895070:A:G	4.08625e-11	-0.351131	-1.28792
120895150	chr12:120895150:G:A	1.9065e-10	0.0393557	-0.138181
120895291	chr12:120895291:T:C	6.33509e-11	-2.56711e-10	-1.20058
120896079	chr12:120896079:T:C	1.21389e-11	-1.61688	-1.23597
120896261	chr12:120896261:G:A	1.35237e-11	-1.66441	-1.08041
120896330	chr12:120896330:C:A	6.17827e-11	-1.22564	-3.18773e-10
120896662	chr12:120896662:C:G	6.48773e-11	-2.56711e-10	-1.17677
120896893	chr12:120896893:T:C	1.39061e-10	-0.414354	-3.18773e-10
120897160	chr12:120897160:G:A	8.33735e-11	-2.56711e-10	-0.925935
120897452	chr12:120897452:G:A	8.1854e-12	-1.96678	-1.28014
120897639	chr12:120897639:C:T	1.50498e-09	1.96727	-3.18773e-10
120897655	chr12:120897655:G:A	5.89923e-11	-2.56711e-10	-1.27186
120897745	chr12:120897745:C:T	8.12683e-12	-1.96745	-1.28665
120897849	chr12:120897849:C:T	1.40339e-10	-2.56711e-10	-0.405207
120898413	chr12:120898413:G:T	5.91679e-11	-2.56711e-10	-1.26889
120898460	chr12:120898460:G:A	8.10994e-12	-1.96965	-1.28652
120898903	chr12:120898903:C:G	1.25387e-10	-2.56711e-10	-0.517865
120899376	chr12:120899376:T:C	3.41663e-11	-0.531137	-1.28689
120899401	chr12:120899401:T:C	5.81724e-11	-2.56711e-10	-1.28585
120899974	chr12:120899974:T:C	1.22615e-11	-1.5819	-1.2609
120900065	chr12:120900065:C:G	1.24544e-10	-2.56711e-10	-0.524606
120900416	chr12:120900416:A:G	3.12849e-11	-1.90613	-3.18773e-10
120900428	chr12:120900428:G:T	8.14931e-12	-1.96234	-1.289
120900537	chr12:120900537:A:G	1.22383e-11	-1.7466	-1.09809
120900620	chr12:120900620:T:G	1.23923e-10	-0.529604	-3.18773e-10
120901031	chr12:120901031:T:C	6.27508e-11	-2.56711e-10	-1.21009
120901143	chr12:120901143:C:T	1.28659e-11	-1.70516	-1.08952
120901203	chr12:120901203:G:A	6.83359e-11	-0.149396	-0.975435
120901497	chr12:120901497:A:G	1.50662e-10	-0.334227	-3.18773e-10
120901895	chr12:120901895:T:A	1.0124e-10	-0.73177	-3.18773e-10
120902172	chr12:120902172:T:G	1.253e-11	-1.81174	-1.0094
120902244	chr12:120902244:CCTT:C	3.10443e-10	1.69829	-1.30955
120902265	chr12:120902265:T:C	3.27736e-11	-0.571508	-1.28813
120902404	chr12:120902404:C:T	6.36282e-11	-2.56711e-10	-1.19621
120902443	chr12:120902443:T:C	2.5415e-10	0.0728322	0.115826
120902560	chr12:120902560:T:C	3.41433e-11	-0.528282	-1.29042
120902625	chr12:120902625:A:G	3.11897e-11	-1.90918	-3.18773e-10
120902942	chr12:120902942:T:C	6.2944e-11	-2.56711e-10	-1.20702
120902946	chr12:120902946:T:A	4.54846e-11	-1.53189	-3.18773e-10
120902996	chr12:120902996:T:C	3.37151e-11	-0.537332	-1.29399
120903273	chr12:120903273:A:C	1.40122e-11	-1.62721	-1.08212
120903692	chr12:120903692:C:T	8.60736e-12	-1.97017	-1.22647
120904046	chr12:120904046:A:G	1.22986e-10	-2.56711e-10	-0.537196
120904130	chr12:120904130:C:G	2.5818e-10	0.0250735	0.179319
120904152	chr12:120904152:G:A	6.25125e-11	-2.56711e-10	-1.2139
120904343	chr12:120904343:C:T	5.68144e-11	-2.56711e-10	-1.30948
120904931	chr12:120904931:A:G	5.75868e-11	-2.56711e-10	-1.29597
120905050	chr12:120905050:A:G	5.89861e-11	-2.56711e-10	-1.27196
120905147	chr12:120905147:G:A	1.26264e-11	-1.80834	-1.00514
120905501	chr12:120905501:C:G	6.29081e-11	-2.56711e-10	-1.20759
120905554	chr12:120905554:C:T	6.36262e-11	-2.56711e-10	-1.19624
120905639	chr12:120905639:C:T	8.29565e-12	-1.96492	-1.26862
120905695	chr12:120905695:AAAAAG:A	5.98841e-11	-2.56711e-10	-1.25685
120905701	chr12:120905701:A:AAAAAG	1.05094e-10	-2.56711e-10	-0.694412
120905756	chr12:120905756:A:C	4.77264e-11	-0.415785	-1.068
120905801	chr12:120905801:C:T	7.61464e-11	-2.56711e-10	-1.01661
120905870	chr12:120905870:T:C	1.29023e-11	-1.69058	-1.10128
120906090	chr12:120906090:T:A	2.63443e-11	-0.85998	-1.21803
120906354	chr12:120906354:G:A	5.69258e-11	-2.56711e-10	-1.30752
120906356	chr12:120906356:G:A	5.68949e-11	-2.56711e-10	-1.30806
120906376	chr12:120906376:G:A	4.93899e-11	-1.44952	-3.18773e-10
120906700	chr12:120906700:G:A	4.54631e-11	-1.53236	-3.18773e-10
120906771	chr12:120906771:A:T	3.15258e-10	0.171975	0.23215
120906931	chr12:120906931:C:T	5.75801e-11	-2.56711e-10	-1.29609
120907119	chr12:120907119:C:A	8.14236e-12	-1.96686	-1.28532
120907829	chr12:120907829:G:A	5.68572e-11	-2.56711e-10	-1.30872
120908625	chr12:120908625:C:T	4.12361e-11	-0.333988	-1.29596
120908770	chr12:120908770:C:T	5.9829e-11	-2.56711e-10	-1.25778
120909345	chr12:120909345:G:C	4.03447e-11	-1.65181	-3.18773e-10
120909473	chr12:120909473:G:A	6.59742e-11	-2.56711e-10	-1.16
120909856	chr12:120909856:C:T	6.67487e-11	-2.56711e-10	-1.14833
120909871	chr12:120909871:T:C	1.47256e-10	-0.357092	-3.18773e-10
120909910	chr12:120909910:G:A	3.47536e-11	-0.501666	-1.29932
120910184	chr12:120910184:T:C	7.86849e-11	-2.56711e-10	-0.983815
120910498	chr12:120910498:A:G	3.67656e-11	-1.7447	-3.18773e-10
120910821	chr12:120910821:T:C	6.17534e-11	-2.56711e-10	-1.22612
120910846	chr12:120910846:T:C	8.17753e-11	0.124551	-1.06984
120911466	chr12:120911466:G:A	9.77873e-12	-1.81845	-1.2506
120911624	chr12:120911624:C:A	9.28085e-12	-1.93089	-1.19042
120911714	chr12:120911714:T:G	5.86674e-11	-2.56711e-10	-1.27738
120911755	chr12:120911755:C:T	5.80994e-11	-2.56711e-10	-1.28711
120911819	chr12:120911819:C:T	8.20513e-11	-2.56711e-10	-0.941922
120911883	chr12:120911883:A:C	1.0749e-11	-1.78415	-1.1903
120911887	chr12:120911887:A:C	1.11732e-10	-2.56711e-10	-0.633167
120912603	chr12:120912603:G:T	5.68101e-11	-2.56711e-10	-1.30955
120912976	chr12:120912976:C:A	2.92991e-11	-1.97171	-3.18773e-10
120913119	chr12:120913119:T:C	2.83996e-08	6.15273	-1.24787
120913162	chr12:120913162:G:A	1.40362e-10	-0.405041	-3.18773e-10
120913292	chr12:120913292:T:G	5.90543e-11	-2.56711e-10	-1.27081
120913401	chr12:120913401:AT:A	7.35261e-11	-2.56711e-10	-1.05163
120913631	chr12:120913631:C:T	1.09106e-10	-2.56711e-10	-0.656946
120913926	chr12:120913926:T:A	2.28499e-10	0.178127	-0.0958617
120914131	chr12:120914131:C:T	1.50867e-10	0.0436235	-0.376493
120914211	chr12:120914211:G:A	1.28174e-10	-2.56711e-10	-0.495879
120914403	chr12:120914403:G:A	4.05569e-11	-0.35089	-1.29567
120914508	chr12:120914508:C:T	6.08477e-11	-2.56711e-10	-1.24089
120914773	chr12:120914773:C:T	7.57725e-11	-2.56711e-10	-1.02153
120914842	chr12:120914842:C:A	7.34027e-11	-2.56711e-10	-1.05331
120915017	chr12:120915017:C:T	5.71567e-11	-2.56711e-10	-1.30347
120915171	chr12:120915171:A:G	1.40191e-09	3.20067	-1.30434
120915285	chr12:120915285:T:G	3.93851e-10	1.61548	-0.988772
120915772	chr12:120915772:C:T	4.66949e-11	-1.50563	-3.18773e-10
120915902	chr12:120915902:G:C	6.53426e-11	-2.56711e-10	-1.16962
120916103	chr12:120916103:A:G	1.83489e-11	-1.21617	-1.22352
120916672	chr12:120916672:G:A	7.743e-11	-2.56711e-10	-0.999892
120916686	chr12:120916686:T:C	3.77925e-11	-0.408413	-1.30874
120916807	chr12:120916807:C:T	5.94543e-11	-2.56711e-10	-1.26406
120917153	chr12:120917153:C:T	3.70148e-11	-0.452185	-1.28576
120917512	chr12:120917512:C:T	7.29969e-11	-2.56711e-10	-1.05885
120917682	chr12:120917682:C:T	1.43502e-10	-0.382915	-3.18773e-10
120918048	chr12:120918048:T:C	1.38231e-10	-0.420338	-3.18773e-10
120918263	chr12:120918263:A:G	1.22623e-10	-2.56711e-10	-0.540151
120918385	chr12:120918385:A:G	5.86066e-11	-2.56711e-10	-1.27842
120918405	chr12:120918405:T:C	1.215e-10	-2.56711e-10	-0.54935
120919891	chr12:120919891:G:A	4.53318e-11	-0.237959	-1.2973
120920092	chr12:120920092:T:C	3.79612e-11	-1.7127	-3.18773e-10
120920405	chr12:120920405:C:G	1.57628e-11	-1.53523	-1.05639
120920883	chr12:120920883:G:A	6.26343e-11	-2.56711e-10	-1.21195
120921586	chr12:120921586:A:G	1.00233e-10	-2.56711e-10	-0.741766
120921651	chr12:120921651:A:C	1.28843e-10	-0.490672	-3.18773e-10
120921783	chr12:120921783:G:A	4.39632e-08	4.49473	0.847113
120921824	chr12:120921824:C:A	9.99875e-11	-2.56711e-10	-0.744221
120922095	chr12:120922095:G:A	5.73516e-11	-2.56711e-10	-1.30007
120923029	chr12:120923029:C:T	7.93687e-11	-2.56711e-10	-0.975162
120923156	chr12:120923156:G:A	1.57382e-09	1.84418	0.167816
120923586	chr12:120923586:T:C	3.66194e-11	-0.439658	-1.30903
120923968	chr12:120923968:A:T	2.9038e-11	-1.48167	-0.498987
120924129	chr12:120924129:G:C	8.99279e-12	-1.92353	-1.22931
120924475	chr12:120924475:C:T	1.93274e-10	-2.56711e-10	-0.0851583
120924477	chr12:120924477:A:C	3.78465e-11	-0.411344	-1.30438
120924521	chr12:120924521:T:C	4.00248e-11	-0.365383	-1.29438
120924605	chr12:120924605:G:A	3.8112e-11	-0.534502	-1.17423
120924737	chr12:120924737:A:G	1.52431e-11	-1.31685	-1.30829
120924906	chr12:120924906:G:A	1.07521e-09	1.63101	-3.18773e-10
120925695	chr12:120925695:A:G	3.41901e-11	-0.507835	-1.30949
120925786	chr12:120925786:G:T	3.44575e-11	-1.40179	-0.407752
120925795	chr12:120925795:T:C	4.42215e-11	-0.26773	-1.29232
120925921	chr12:120925921:T:C	3.98878e-11	-1.10543	-0.557762
120926020	chr12:120926020:T:C	4.05124e-11	-0.36037	-1.28729
120926032	chr12:120926032:C:T	5.18189e-08	4.59311	0.91313
120926033	chr12:120926033:T:C	4.69501e-11	-0.383476	-1.11671
120926222	chr12:120926222:T:C	1.59833e-08	4.82032	-0.490289
120926334	chr12:120926334:C:T	6.26644e-11	-2.56711e-10	-1.21147
120926389	chr12:120926389:C:G	6.60585e-11	-2.56711e-10	-1.15873
120926449	chr12:120926449:T:C	1.36891e-10	-0.430081	-3.18773e-10
120926520	chr12:120926520:C:T	1.44408e-10	-0.376624	-3.18773e-10
120926579	chr12:120926579:C:T	1.00235e-10	-2.56711e-10	-0.741744
120926819	chr12:120926819:ACT:A	2.91288e-11	-0.731426	-1.24611
120927550	chr12:120927550:TATATA:T	3.45563e-11	-1.80668	-3.18773e-10
120929209	chr12:120929209:T:C	1.35794e-10	-0.438128	-3.18773e-10
120930333	chr12:120930333:A:AC	1.34203e-10	-2.56711e-10	-0.44991
120930454	chr12:120930454:C:T	3.66138e-11	-1.74884	-3.18773e-10
120930665	chr12:120930665:C:T	1.47345e-10	0.933404	-1.2899
120930715	chr12:120930715:A:T	1.05645e-09	1.6134	-3.18773e-10
120930758	chr12:120930758:C:G	6.57721e-11	-2.56711e-10	-1.16307
120930793	chr12:120930793:G:A	2.58491e-10	-2.56711e-10	0.205597
120930821	chr12:120930821:T:C	3.30193e-10	-2.56711e-10	0.450413
120931025	chr12:120931025:G:A	4.91996e-11	-0.14458	-1.3088
120932157	chr12:120932157:T:G	8.65153e-12	-1.93506	-1.25647
120932298	chr12:120932298:T:C	5.97435e-11	-2.56711e-10	-1.25921
120932489	chr12:120932489:A:G	3.03193e-10	-2.56711e-10	0.365104
120932508	chr12:120932508:T:C	2.92801e-11	-1.97236	-3.18773e-10
120932528	chr12:120932528:G:A	1.23497e-10	-0.533051	-3.18773e-10
120932623	chr12:120932623:C:T	6.06894e-11	-2.56711e-10	-1.2435
120932719	chr12:120932719:A:G	1.19836e-10	-0.563138	-3.18773e-10
120933286	chr12:120933286:C:A	8.26897e-11	-2.56711e-10	-0.934171
120933347	chr12:120933347:A:G	6.71826e-11	-2.56711e-10	-1.14185
120933430	chr12:120933430:C:T	3.90169e-11	-0.430932	-1.25434
120933590	chr12:120933590:C:T	7.54704e-11	-2.56711e-10	-1.02553
120933928	chr12:120933928:G:A	1.19618e-10	-0.564967	-3.18773e-10
120934202	chr12:120934202:T:C	1.26651e-10	-0.507834	-3.18773e-10
120934310	chr12:120934310:A:AGT	1.10655e-10	-0.642853	-3.18773e-10
120934706	chr12:120934706:A:G	1.21386e-11	-1.94706	-0.905818
120934960	chr12:120934960:A:G	6.69985e-11	0.153676	-1.29827
120935886	chr12:120935886:C:T	6.30084e-08	4.95318	0.748576
120935945	chr12:120935945:T:C	1.59331e-11	-1.27522	-1.30565
120936061	chr12:120936061:C:T	5.93526e-11	-2.56711e-10	-1.26577
120936461	chr12:120936461:C:T	6.10743e-08	4.70287	0.967715
120936924	chr12:120936924:A:G	9.1984e-08	5.04383	1.03628
120937009	chr12:120937009:A:T	2.14992e-10	-2.56711e-10	0.0213331
120937534	chr12:120937534:T:C	7.59501e-10	1.2834	-3.18773e-10
120937755	chr12:120937755:A:T	8.18019e-12	-1.96897	-1.27858
120937780	chr12:120937780:C:T	2.94355e-11	-1.96706	-3.18773e-10
120937781	chr12:120937781:A:C	1.50751e-11	-1.32944	-1.30678
120937874	chr12:120937874:C:T	3.66564e-11	-1.33254	-0.415137
120938613	chr12:120938613:C:T	6.72573e-11	-0.839093	-0.301648
120938847	chr12:120938847:CAGGCATGGTGGTGCATGCCTAT:C	1.5523e-11	-1.32302	-1.28393
120939284	chr12:120939284:T:C	7.19431e-11	-2.56711e-10	-1.07339
120939340	chr12:120939340:G:T	5.91135e-11	-2.56711e-10	-1.26981
120939526	chr12:120939526:A:G	8.54201e-12	-1.89596	-1.30831
120939764	chr12:120939764:G:T	3.94765e-11	-1.67356	-3.18773e-10
120940042	chr12:120940042:CTG:C	3.63647e-08	4.52744	0.624653
120940332	chr12:120940332:A:G	3.20441e-11	-1.33551	-0.546639
120940429	chr12:120940429:C:T	6.11504e-11	-2.56711e-10	-1.23593
120940582	chr12:120940582:C:T	5.99416e-10	-2.56711e-10	1.04669
120940663	chr12:120940663:G:A	1.83145e-09	2.1636	-3.18773e-10
120940674	chr12:120940674:C:T	8.97957e-12	-1.92798	-1.22634
120940678	chr12:120940678:C:T	6.65427e-11	-2.56711e-10	-1.15142
120940710	chr12:120940710:G:A	1.51378e-10	0.772623	-1.10211
120941074	chr12:120941074:G:A	9.18804e-11	-0.828779	-3.18773e-10
120941460	chr12:120941460:T:C	5.97675e-11	-2.56711e-10	-1.2588
120941667	chr12:120941667:A:G	1.30844e-10	-2.56711e-10	-0.475261
120942076	chr12:120942076:G:A	7.4099e-11	-2.56711e-10	-1.04386
120942136	chr12:120942136:T:G	2.93671e-11	-1.96939	-3.18773e-10
120942503	chr12:120942503:G:A	8.8425e-11	-2.56711e-10	-0.867111
120942654	chr12:120942654:T:C	5.82703e-11	-2.56711e-10	-1.28417
120942738	chr12:120942738:G:A	3.77492e-11	-1.7183	-3.18773e-10
120942741	chr12:120942741:T:C	2.09615e-08	5.84426	-1.24309
120942852	chr12:120942852:T:G	5.33826e-11	-1.37178	-3.18773e-10
120943476	chr12:120943476:G:A	5.82258e-11	-2.56711e-10	-1.28494
120943483	chr12:120943483:C:T	9.22828e-12	-1.82156	-1.30544
120943488	chr12:120943488:C:G	1.10632e-10	0.649487	-1.29254
120943558	chr12:120943558:T:A	5.8871e-11	-2.56711e-10	-1.27392
120943559	chr12:120943559:G:C	1.73154e-10	-2.56711e-10	-0.195084
120943726	chr12:120943726:A:G	6.32331e-11	-2.56711e-10	-1.20244
120943836	chr12:120943836:C:T	2.39978e-10	-2.56711e-10	0.131282
120944324	chr12:120944324:T:C	1.69667e-10	-2.56711e-10	-0.215429
120944777	chr12:120944777:C:T	6.26254e-11	-2.56711e-10	-1.21209
120944866	chr12:120944866:C:T	1.34525e-09	-2.56711e-10	1.85507
120945258	chr12:120945258:T:A	1.09309e-10	0.286311	-0.941401
120945339	chr12:120945339:C:T	3.98601e-11	-1.66389	-3.18773e-10
120945555	chr12:120945555:T:C	9.08842e-11	-2.56711e-10	-0.83968
120945859	chr12:120945859:C:T	4.24228e-11	-1.60158	-3.18773e-10
120945906	chr12:120945906:C:T	6.67006e-11	-2.56711e-10	-1.14905
120946599	chr12:120946599:C:T	3.95424e-11	-1.67189	-3.18773e-10
120946692	chr12:120946692:T:C	4.67151e-07	8.38019	-0.675046
120946863	chr12:120946863:A:C	6.88296e-11	-2.56711e-10	-1.11763
120946950	chr12:120946950:G:C	3.9498e-11	-1.67301	-3.18773e-10
120947029	chr12:120947029:C:T	4.20439e-11	-1.61055	-3.18773e-10
120947416	chr12:120947416:C:A	2.38498e-10	-2.56711e-10	0.125094
120947621	chr12:120947621:G:T	5.86898e-11	-2.56711e-10	-1.277
120947676	chr12:120947676:C:T	3.74218e-10	0.575572	-3.18773e-10
120948460	chr12:120948460:C:T	1.16383e-10	-0.736817	0.144434
120948690	chr12:120948690:G:A	9.641e-12	-1.8818	-1.20144
120948729	chr12:120948729:A:G	1.72052e-10	0.314102	-0.51557
120949677	chr12:120949677:T:C	4.74221e-10	-0.349008	1.16141
120950027	chr12:120950027:C:T	8.3444e-11	-2.56711e-10	-0.92509
120950224	chr12:120950224:C:T	2.94384e-11	-1.96697	-3.18773e-10
120950322	chr12:120950322:G:A	2.79126e-11	-0.767534	-1.25265
120950343	chr12:120950343:G:T	1.08495e-10	-0.662561	-3.18773e-10
120950362	chr12:120950362:C:T	5.90381e-10	-0.118655	1.15016
120950400	chr12:120950400:C:T	5.97212e-11	-2.56711e-10	-1.25958
120950597	chr12:120950597:T:C	3.89496e-11	-1.687	-3.18773e-10
120950661	chr12:120950661:A:G	5.8721e-11	-2.56711e-10	-1.27647
120950693	chr12:120950693:C:A	6.84536e-11	-2.56711e-10	-1.12311
120950860	chr12:120950860:C:T	8.73623e-11	-2.56711e-10	-0.879203
120950938	chr12:120950938:T:C	2.0613e-11	-1.86194	-0.461404
120950968	chr12:120950968:T:G	2.0342e-11	-1.07613	-1.26045
120951159	chr12:120951159:A:C	3.96882e-07	8.47822	-0.936088
120951268	chr12:120951268:G:A	7.35971e-11	-2.56711e-10	-1.05066
120951697	chr12:120951697:C:T	2.50516e-11	-0.843738	-1.28459
120951713	chr12:120951713:T:C	2.25114e-11	-1.79606	-0.439184
120951770	chr12:120951770:G:A	4.17434e-11	-1.61772	-3.18773e-10
120951870	chr12:120951870:G:A	7.2879e-11	-2.56711e-10	-1.06047
120951992	chr12:120951992:A:C	2.56027e-11	-1.74008	-0.366483
120952275	chr12:120952275:A:G	3.79608e-07	8.3673	-0.869674
120952503	chr12:120952503:G:A	7.18474e-11	-2.56711e-10	-1.07472
120952965	chr12:120952965:A:T	9.53635e-11	-2.56711e-10	-0.79157
120953005	chr12:120953005:C:T	7.90895e-10	1.62237	-0.298466
120954237	chr12:120954237:G:A	2.47201e-08	5.94603	-1.17992
120954292	chr12:120954292:C:T	1.0274e-10	0.350147	-1.06721
120954538	chr12:120954538:C:T	7.04704e-08	6.83149	-1.0178
120954659	chr12:120954659:C:A	1.5537e-10	-0.038437	-0.265018
120955083	chr12:120955083:G:A	9.17202e-10	1.64559	-0.173532
120955385	chr12:120955385:C:T	1.35493e-10	-2.56711e-10	-0.440346
120955387	chr12:120955387:G:A	5.90653e-11	-2.56711e-10	-1.27062
120955540	chr12:120955540:C:T	1.86955e-11	-1.55049	-0.870492
120955635	chr12:120955635:T:A	3.93649e-11	-1.67639	-3.18773e-10
120955665	chr12:120955665:T:C	2.37825e-11	-1.85331	-0.326999
120956215	chr12:120956215:G:A	1.14008e-11	-1.6998	-1.21579
120956320	chr12:120956320:A:G	2.02239e-11	-1.80762	-0.534781
120956386	chr12:120956386:G:T	5.68588e-11	-2.56711e-10	-1.3087
120956461	chr12:120956461:G:A	5.82299e-11	-2.56711e-10	-1.28487
120956624	chr12:120956624:G:T	1.04835e-10	-2.56711e-10	-0.696881
120956638	chr12:120956638:C:T	1.23507e-10	-0.431769	-0.101201
120956821	chr12:120956821:T:C	4.19025e-11	-1.61392	-3.18773e-10
120957184	chr12:120957184:G:A	6.5303e-11	-2.56711e-10	-1.17023
120957204	chr12:120957204:T:C	6.42624e-11	-2.56711e-10	-1.18629
120957408	chr12:120957408:C:T	5.93478e-11	-2.56711e-10	-1.26585
120957667	chr12:120957667:C:T	9.03255e-10	1.62744	-0.170696
120957915	chr12:120957915:G:A	4.30844e-11	-1.58611	-3.18773e-10
120958605	chr12:120958605:C:A	9.59127e-11	-2.56711e-10	-0.785828
120958805	chr12:120958805:T:C	1.16681e-10	-2.56711e-10	-0.589819
120958843	chr12:120958843:T:C	4.33259e-10	0.283809	0.43826
120958960	chr12:120958960:G:A	6.19371e-11	-2.56711e-10	-1.22315
120959043	chr12:120959043:G:A	8.02444e-11	-2.56711e-10	-0.964189
120959379	chr12:120959379:G:A	5.86075e-11	-2.56711e-10	-1.2784
120959821	chr12:120959821:A:G	9.66332e-11	-2.56711e-10	-0.778344
120960027	chr12:120960027:A:G	8.79659e-11	-2.56711e-10	-0.872317
120960072	chr12:120960072:A:G	3.52079e-07	8.45721	-1.03487
120960291	chr12:120960291:G:A	1.03136e-10	0.384621	-1.09784
120960306	chr12:120960306:C:T	6.3509e-11	-2.56711e-10	-1.19808
120960485	chr12:120960485:G:A	4.37301e-11	-1.57123	-3.18773e-10
120960808	chr12:120960808:C:G	5.91316e-11	-2.56711e-10	-1.2695
120960851	chr12:120960851:A:C	3.61443e-07	8.45521	-1.00661
120960854	chr12:120960854:G:T	3.46715e-07	8.4136	-1.00661
120961607	chr12:120961607:A:G	1.20138e-09	2.25135	-0.50939
120961639	chr12:120961639:G:A	1.55021e-10	-2.56711e-10	-0.305707
120961647	chr12:120961647:G:A	4.08969e-11	-1.63821	-3.18773e-10
120961678	chr12:120961678:A:T	5.74427e-11	-2.56711e-10	-1.29848
120962129	chr12:120962129:C:T	4.24367e-11	-1.60125	-3.18773e-10
120962271	chr12:120962271:A:T	2.98141e-10	-2.56711e-10	0.348302
120962402	chr12:120962402:T:C	7.69591e-10	2.57519	-1.2786
120963091	chr12:120963091:T:C	2.00458e-09	2.43698	-0.183061
120963134	chr12:120963134:C:T	1.32281e-10	-2.56711e-10	-0.464338
120964608	chr12:120964608:A:G	6.40167e-10	1.11246	-3.18773e-10
120964837	chr12:120964837:G:A	2.52491e-10	1.48802	-1.30591
120964888	chr12:120964888:C:T	1.15588e-11	-1.5942	-1.30762
120965129	chr12:120965129:C:T	1.52435e-08	5.38374	-1.1011
120965189	chr12:120965189:T:C	4.36055e-11	-1.57408	-3.18773e-10
120965559	chr12:120965559:C:G	5.90889e-11	-2.56711e-10	-1.27022
120965921	chr12:120965921:G:A	5.69563e-08	6.90987	-1.3091
120966049	chr12:120966049:C:T	1.67431e-11	-1.26024	-1.27103
120966253	chr12:120966253:T:A	1.67228e-11	-1.24499	-1.2875
120966428	chr12:120966428:C:T	4.97922e-11	-1.44141	-3.18773e-10
120966525	chr12:120966525:C:G	7.32103e-11	-2.56711e-10	-1.05593
120966574	chr12:120966574:A:C	6.72524e-11	-2.56711e-10	-1.14081
120966781	chr12:120966781:T:C	2.73193e-09	3.83861	-1.27512
120967120	chr12:120967120:C:T	1.17513e-11	-1.59584	-1.28947
120967125	chr12:120967125:T:G	7.34638e-11	-2.56711e-10	-1.05247
120967407	chr12:120967407:T:C	2.86935e-09	3.87524	-1.26266
120967476	chr12:120967476:A:G	6.32861e-11	-2.56711e-10	-1.2016
120967485	chr12:120967485:G:A	1.03022e-10	0.203147	-0.917466
120967523	chr12:120967523:GCAGA:G	2.79072e-09	3.89288	-1.30809
120967841	chr12:120967841:G:A	6.80725e-11	-0.938226	-0.190467
120968360	chr12:120968360:C:T	6.22578e-11	-2.56711e-10	-1.21798
120968384	chr12:120968384:T:A	9.26997e-11	-2.56711e-10	-0.819901
120968436	chr12:120968436:G:A	5.70745e-11	-2.56711e-10	-1.30491
120968490	chr12:120968490:G:A	5.05453e-09	3.83233	-0.653553
120968730	chr12:120968730:C:T	1.217e-11	-1.58519	-1.26511
120968788	chr12:120968788:AG:A	1.67497e-11	-1.96366	-0.567231
120968793	chr12:120968793:A:G	2.93218e-11	-1.97093	-3.18773e-10
120969936	chr12:120969936:A:T	3.83591e-11	-1.70228	-3.18773e-10
120970408	chr12:120970408:G:T	3.97154e-11	-1.66753	-3.18773e-10
120970431	chr12:120970431:G:A	2.66252e-10	-2.56711e-10	0.235176
120970945	chr12:120970945:G:A	6.15893e-11	-2.56711e-10	-1.22878
120971163	chr12:120971163:C:T	5.78714e-11	-2.56711e-10	-1.29104
120971170	chr12:120971170:G:C	3.62777e-11	-1.75806	-3.18773e-10
120971219	chr12:120971219:C:T	5.71978e-11	-2.56711e-10	-1.30275
120971439	chr12:120971439:G:A	2.30128e-11	-1.28297	-0.930248
120971640	chr12:120971640:T:C	6.0786e-11	-2.56711e-10	-1.24191
120972095	chr12:120972095:C:T	6.73705e-11	-2.56711e-10	-1.13906
120972365	chr12:120972365:T:C	1.2619e-08	5.36469	-1.271
120972630	chr12:120972630:T:C	3.60488e-11	-1.76439	-3.18773e-10
120973094	chr12:120973094:G:A	7.44764e-11	-2.56711e-10	-1.03878
120973282	chr12:120973282:A:C	2.26508e-10	-2.56711e-10	0.0735139
120973329	chr12:120973329:C:T	6.236e-11	-2.56711e-10	-1.21634
120973768	chr12:120973768:G:A	3.57224e-11	-1.77349	-3.18773e-10
120974382	chr12:120974382:T:C	9.45002e-12	-1.88057	-1.22268
120974390	chr12:120974390:C:G	7.91335e-11	-2.56711e-10	-0.978129
120974471	chr12:120974471:A:G	5.73542e-11	-2.56711e-10	-1.30002
120974596	chr12:120974596:G:C	1.37735e-10	-2.56711e-10	-0.423932
120975223	chr12:120975223:T:C	1.80535e-10	-2.56711e-10	-0.153343
120975224	chr12:120975224:G:A	4.62288e-07	8.96449	-1.26982
120975368	chr12:120975368:G:A	4.25579e-11	-1.5984	-3.18773e-10
120975691	chr12:120975691:G:T	6.59735e-11	-2.56711e-10	-1.16001
120976345	chr12:120976345:A:G	5.75304e-11	-2.56711e-10	-1.29695
120976582	chr12:120976582:T:C	1.5789e-10	-2.56711e-10	-0.287366
120976632	chr12:120976632:C:A	1.18097e-11	-1.59205	-1.2883
120976744	chr12:120976744:T:G	1.58246e-10	-2.56711e-10	-0.285115
120977033	chr12:120977033:CT:C	6.455e-11	-2.56711e-10	-1.18183
120977112	chr12:120977112:G:A	7.20776e-07	9.42001	-1.28119
120977163	chr12:120977163:T:C	5.68792e-11	-2.56711e-10	-1.30834
120977406	chr12:120977406:G:A	5.68448e-11	-2.56711e-10	-1.30894
120978847	chr12:120978847:A:C	1.26376e-06	9.55345	-0.853118
120979061	chr12:120979061:C:T	2.18834e-10	0.0390467	-3.18773e-10
120979099	chr12:120979099:G:GGAGCC	5.81944e-11	-2.56711e-10	-1.28548
120979114	chr12:120979114:C:A	7.25281e-11	-2.56711e-10	-1.06529
120979185	chr12:120979185:A:G	3.35159e-07	8.02907	-0.655979
120979715	chr12:120979715:C:T	5.23847e-11	-1.39065	-3.18773e-10
120980354	chr12:120980354:C:T	4.22397e-11	-1.60591	-3.18773e-10
120980553	chr12:120980553:T:C	4.46053e-11	-1.92292	0.371504
120980657	chr12:120980657:C:T	5.72878e-11	-2.56711e-10	-1.30118
120981253	chr12:120981253:T:C	9.57053e-09	4.84862	-1.03144
120981286	chr12:120981286:G:A	4.50437e-11	-1.54163	-3.18773e-10
120981737	chr12:120981737:C:T	4.64473e-11	-1.93645	0.4255
120982019	chr12:120982019:G:A	4.69985e-11	-1.49915	-3.18773e-10
120982321	chr12:120982321:C:T	3.43125e-11	-1.81376	-3.18773e-10
120982485	chr12:120982485:G:A	7.39981e-11	-2.56711e-10	-1.04523
120982627	chr12:120982627:C:T	1.78599e-10	-0.164121	-3.18773e-10
120982799	chr12:120982799:C:T	2.96341e-11	-1.96034	-3.18773e-10
120983004	chr12:120983004:G:A	3.88885e-06	10.5777	-0.753351
120984367	chr12:120984367:A:G	1.49291e-11	-1.86674	-0.779211
120984440	chr12:120984440:G:A	4.34282e-11	-1.57816	-3.18773e-10
120984469	chr12:120984469:T:G	5.74373e-11	-2.56711e-10	-1.29857
120984647	chr12:120984647:TGACTGGCACTCAGCA:T	1.27193e-07	7.38098	-0.976781
120985006	chr12:120985006:C:T	4.32295e-11	-1.58274	-3.18773e-10
120985255	chr12:120985255:T:A	7.29378e-11	-2.56711e-10	-1.05966
120985364	chr12:120985364:G:A	3.56031e-11	-1.95268	0.175849
120985573	chr12:120985573:G:A	1.16533e-07	7.50524	-1.18858
120985583	chr12:120985583:A:G	1.94216e-06	9.55792	-0.427874
120985716	chr12:120985716:G:A	4.05766e-11	-1.64607	-3.18773e-10
120985846	chr12:120985846:G:A	4.26633e-11	-1.59593	-3.18773e-10
120985856	chr12:120985856:A:G	1.00013e-07	7.34656	-1.18276
120985939	chr12:120985939:C:T	4.17314e-11	-1.61801	-3.18773e-10
120986153	chr12:120986153:C:T	9.68555e-08	7.33019	-1.19848
120986195	chr12:120986195:C:A	3.33512e-11	-1.82926	-0.0129162
120986269	chr12:120986269:A:C	6.92111e-11	-2.56711e-10	-1.11211
120986337	chr12:120986337:C:T	6.92452e-11	-2.56711e-10	-1.11161
120986538	chr12:120986538:T:G	7.45652e-11	-2.56711e-10	-1.03759
120986603	chr12:120986603:G:A	1.23803e-07	7.57523	-1.19805
120986648	chr12:120986648:C:T	4.22416e-10	0.696724	-3.18773e-10
120986687	chr12:120986687:C:T	1.54585e-06	9.49015	-0.588328
120986771	chr12:120986771:G:A	1.02108e-07	7.37304	-1.18853
120986948	chr12:120986948:G:C	2.92899e-11	-1.97202	-3.18773e-10
120987302	chr12:120987302:G:A	1.26421e-10	-2.56711e-10	-0.509648
120987595	chr12:120987595:T:A	6.96133e-11	-2.56711e-10	-1.10631
120987649	chr12:120987649:C:T	2.81691e-10	0.291545	-3.18773e-10
120988362	chr12:120988362:A:G	5.89548e-11	-2.56711e-10	-1.27249
120988675	chr12:120988675:C:T	6.15771e-07	8.5329	-0.551541
120988742	chr12:120988742:G:A	5.27498e-11	-1.78423	0.400526
120988791	chr12:120988791:G:A	1.23595e-06	8.90825	-0.23017
120989405	chr12:120989405:C:T	8.08272e-11	-2.56711e-10	-0.956952
120989507	chr12:120989507:A:G	4.06518e-11	-1.96608	0.321862
120989687	chr12:120989687:T:C	1.49988e-11	-1.78872	-0.852577
120989850	chr12:120989850:G:C	7.23603e-10	1.23498	-3.18773e-10
120990019	chr12:120990019:G:A	2.27591e-11	-1.39175	-0.832553
120990376	chr12:120990376:G:A	9.75343e-11	-2.56711e-10	-0.769062
120990393	chr12:120990393:C:T	6.15517e-11	-2.56711e-10	-1.22939
120990459	chr12:120990459:AGCCAGGCAT:A	1.92812e-11	-1.62107	-0.769068
120990866	chr12:120990866:A:G	1.68202e-10	-0.224102	-3.18773e-10
120991011	chr12:120991011:C:T	7.04567e-11	-2.56711e-10	-1.09427
120991391	chr12:120991391:T:C	0.000146581	12.9952	0.458625
120992526	chr12:120992526:T:C	3.88521e-11	-1.6895	-3.18773e-10
120992734	chr12:120992734:C:A	1.58583e-11	-1.30662	-1.27895
120993019	chr12:120993019:C:T	8.28378e-12	-1.92766	-1.30731
120993422	chr12:120993422:G:A	2.76207e-07	7.27822	-0.0985805
120993469	chr12:120993469:T:A	1.77374e-11	-1.8676	-0.605988
120993497	chr12:120993497:C:T	2.0899e-07	7.02591	-0.125136
120994496	chr12:120994496:C:T	2.96386e-11	-1.96019	-3.18773e-10
120995740	chr12:120995740:A:C	5.68653e-11	-2.56711e-10	-1.30858
120996041	chr12:120996041:A:G	1.1709e-09	0.502175	1.21409
120996499	chr12:120996499:G:T	2.93626e-11	-1.96954	-3.18773e-10
120996768	chr12:120996768:C:T	9.68667e-11	-2.56711e-10	-0.775931
120996794	chr12:120996794:C:T	5.73716e-11	-2.56711e-10	-1.29972
120997030	chr12:120997030:G:A	1.62684e-08	4.94644	-0.598724
120997539	chr12:120997539:C:T	1.56564e-07	6.56846	0.0434947
120997624	chr12:120997624:G:A	1.09966e-07	6.63539	-0.376728
120997672	chr12:120997672:G:A	1.87541e-08	5.01713	-0.527226
120997733	chr12:120997733:A:G	3.32684e-11	-1.84466	-3.18773e-10
120997975	chr12:120997975:C:T	9.94396e-11	-0.158393	-0.591322
120998444	chr12:120998444:C:G	1.01188e-10	-2.56711e-10	-0.732289
120999418	chr12:120999418:T:C	3.82611e-10	0.186942	0.41081
120999579	chr12:120999579:A:G	6.46837e-11	-2.56711e-10	-1.17976
120999919	chr12:120999919:T:G	7.53125e-11	-2.56711e-10	-1.02762
120999999	chr12:120999999:A:G	8.36311e-11	-0.191346	-0.731505
121000135	chr12:121000135:G:A	7.56218e-11	-0.572776	-0.450746
121000161	chr12:121000161:T:C	4.79159e-10	0.822767	-3.18773e-10
121000339	chr12:121000339:C:T	1.68285e-11	-1.26054	-1.26565
121000381	chr12:121000381:G:A	7.20312e-11	-2.56711e-10	-1.07217
121000579	chr12:121000579:T:C	8.5186e-07	7.443	0.862907
121000906	chr12:121000906:G:GTT	8.84845e-10	0.393441	1.04271
121001041	chr12:121001041:T:C	1.80445e-08	4.82217	-0.370846
121001389	chr12:121001389:G:T	2.39189e-08	5.00851	-0.27535
121001795	chr12:121001795:G:A	1.22222e-11	-1.89094	-0.955073
121002460	chr12:121002460:G:A	1.50943e-11	-1.41595	-1.219
121002607	chr12:121002607:GCACCCA:G	2.97097e-11	-1.95779	-3.18773e-10
121002707	chr12:121002707:A:G	3.64513e-11	-1.75329	-3.18773e-10
121003062	chr12:121003062:C:T	2.95497e-11	-1.96319	-3.18773e-10
121003075	chr12:121003075:A:G	6.68543e-11	-0.237815	-0.908935
121003321	chr12:121003321:C:T	2.93526e-11	-1.96988	-3.18773e-10
121003637	chr12:121003637:T:C	3.07147e-11	-1.92452	-3.18773e-10
121003665	chr12:121003665:A:T	2.97041e-11	-1.95798	-3.18773e-10
121004261	chr12:121004261:G:A	2.92846e-11	-1.97221	-3.18773e-10
121004396	chr12:121004396:T:A	3.70616e-11	-1.26855	-0.468139
121004411	chr12:121004411:G:A	4.60105e-11	-0.533326	-0.98707
121004438	chr12:121004438:C:T	3.58429e-11	-1.77012	-3.18773e-10
121004582	chr12:121004582:A:G	3.74611e-11	-1.72596	-3.18773e-10
121005030	chr12:121005030:C:T	5.6827e-11	-2.56711e-10	-1.30925
121005080	chr12:121005080:G:A	3.65979e-11	-1.74928	-3.18773e-10
121005691	chr12:121005691:C:T	5.73278e-11	-2.56711e-10	-1.30048
121005950	chr12:121005950:T:G	9.10242e-08	6.14962	-0.080007
121006009	chr12:121006009:G:A	6.47611e-11	-2.56711e-10	-1.17856
121006220	chr12:121006220:AAAG:A	3.24841e-11	-1.86852	-3.18773e-10
121006221	chr12:121006221:AAG:A	1.30532e-08	4.65629	-0.528762
121006638	chr12:121006638:CAT:C	1.11914e-08	4.36808	-0.394442
121006755	chr12:121006755:G:A	5.68563e-11	-2.56711e-10	-1.30874
121006870	chr12:121006870:G:T	3.29692e-11	-1.1226	-0.731089
121006897	chr12:121006897:A:G	3.86933e-11	-0.578127	-1.11547
121006926	chr12:121006926:G:T	2.21448e-10	0.0509207	-3.18773e-10
121007028	chr12:121007028:A:G	8.65378e-11	-0.224753	-0.663931
121007193	chr12:121007193:G:A	1.22049e-09	3.03381	-1.27606
121007624	chr12:121007624:G:A	2.93077e-11	-1.97142	-3.18773e-10
121007757	chr12:121007757:C:T	4.345e-11	-1.57766	-3.18773e-10
121007958	chr12:121007958:A:G	3.56887e-11	-1.77443	-3.18773e-10
121008005	chr12:121008005:T:C	9.08378e-09	4.25621	-0.491227
121008527	chr12:121008527:C:T	7.11031e-11	-2.56711e-10	-1.08514
121008631	chr12:121008631:C:T	5.68851e-11	-2.56711e-10	-1.30823
121008943	chr12:121008943:C:T	7.71927e-11	-0.522452	-0.480509
121009119	chr12:121009119:A:G	6.12763e-10	1.99916	-0.930452
121009217	chr12:121009217:G:A	1.56834e-09	2.00851	-3.18773e-10
121009556	chr12:121009556:C:T	6.97713e-11	-2.56711e-10	-1.10404
121009716	chr12:121009716:A:C	5.19311e-07	7.06424	0.746755
121010356	chr12:121010356:G:C	6.3522e-11	-2.56711e-10	-1.19788
121010358	chr12:121010358:G:A	3.67974e-11	-1.74384	-3.18773e-10
121010592	chr12:121010592:C:T	5.27034e-07	7.10639	0.719366
121010709	chr12:121010709:T:C	1.86513e-10	-2.56711e-10	-0.120764
121011048	chr12:121011048:C:T	6.05007e-11	-2.56711e-10	-1.24661
121011276	chr12:121011276:ATATAT:A	6.89753e-11	-2.56711e-10	-1.11552
121011468	chr12:121011468:T:C	5.79879e-11	-2.56711e-10	-1.28903
121012210	chr12:121012210:G:A	4.56771e-11	-1.52767	-3.18773e-10
121012725	chr12:121012725:A:G	1.6556e-10	-2.56711e-10	-0.23993
121013078	chr12:121013078:G:A	4.65969e-11	-0.403818	-1.10391
121013347	chr12:121013347:A:G	3.17417e-11	-1.89163	-3.18773e-10
121013525	chr12:121013525:A:T	5.72354e-11	-2.56711e-10	-1.30209
121013622	chr12:121013622:T:C	1.65259e-06	9.01161	-0.0430229
121014063	chr12:121014063:C:T	1.92315e-06	9.23754	-0.117332
121014107	chr12:121014107:C:T	3.1753e-09	3.93369	-1.2198
121014327	chr12:121014327:G:A	2.78055e-11	-1.72665	-0.297381
121014701	chr12:121014701:C:T	1.81829e-09	3.27021	-1.11383
121015455	chr12:121015455:A:C	3.63015e-11	-1.75741	-3.18773e-10
121015842	chr12:121015842:A:C	3.95796e-11	-1.67095	-3.18773e-10
121016345	chr12:121016345:C:T	3.76517e-11	-1.72089	-3.18773e-10
121016698	chr12:121016698:T:A	6.01194e-11	-2.56711e-10	-1.25293
121016819	chr12:121016819:C:T	2.25274e-08	5.68138	-1.00815
121016969	chr12:121016969:T:C	3.70195e-11	-1.73782	-3.18773e-10
121017103	chr12:121017103:G:A	9.44886e-08	6.6428	-0.53583
121017134	chr12:121017134:A:G	1.06574e-10	-2.56711e-10	-0.680424
121017143	chr12:121017143:A:C	1.05007e-10	-2.56711e-10	-0.69524
121017147	chr12:121017147:A:C	1.06889e-10	-2.56711e-10	-0.677476
121017339	chr12:121017339:G:A	6.69007e-11	-0.218937	-0.927119
121017735	chr12:121017735:A:G	1.17229e-10	0.193081	-0.77822
121017786	chr12:121017786:G:A	4.00121e-09	4.16678	-1.22169
121017834	chr12:121017834:A:G	6.01548e-11	-2.56711e-10	-1.25234
121018070	chr12:121018070:C:T	1.14047e-07	6.71451	-0.419414
121018102	chr12:121018102:C:T	1.02412e-10	-2.56711e-10	-0.720267
121018296	chr12:121018296:C:G	5.24472e-11	-0.285601	-1.10386
121018497	chr12:121018497:C:G	1.1913e-10	-2.56711e-10	-0.569053
121018511	chr12:121018511:G:A	5.92619e-11	-2.56711e-10	-1.2673
121018631	chr12:121018631:G:A	3.83721e-11	-1.70194	-3.18773e-10
121019221	chr12:121019221:T:C	3.74021e-11	-1.72754	-3.18773e-10
121019270	chr12:121019270:G:A	1.18527e-11	-1.83267	-1.04404
121020111	chr12:121020111:T:G	6.35234e-09	3.97641	-0.569095
121020192	chr12:121020192:G:A	6.26785e-09	4.00302	-0.609096
121020303	chr12:121020303:AT:A	3.79399e-09	4.10856	-1.21665
121020335	chr12:121020335:G:A	1.16834e-10	0.183026	-0.771536
121020597	chr12:121020597:C:T	9.64754e-11	-0.595033	-0.184945
121021146	chr12:121021146:C:T	5.76205e-11	-2.56711e-10	-1.29539
121021411	chr12:121021411:A:T	6.44126e-11	-2.56711e-10	-1.18396
121021541	chr12:121021541:T:C	4.00972e-09	3.98738	-1.04017
121021548	chr12:121021548:C:T	3.29502e-11	-1.85427	-3.18773e-10
121021637	chr12:121021637:C:G	3.96926e-11	-0.361511	-1.30659
121021733	chr12:121021733:C:T	3.13731e-09	3.29015	-0.588289
121021972	chr12:121021972:G:A	5.88249e-11	-2.56711e-10	-1.2747
121021999	chr12:121021999:T:C	2.9652e-11	-1.95973	-3.18773e-10
121022883	chr12:121022883:T:A	1.6955e-09	3.3068	-1.22033
121023180	chr12:121023180:G:T	6.80616e-11	-0.0602084	-1.06864
121023496	chr12:121023496:GC:G	3.49597e-09	3.56938	-0.75928
121024336	chr12:121024336:G:C	2.66618e-07	7.47123	-0.326922
121024354	chr12:121024354:C:T	1.25321e-10	0.367576	-0.885965
121024433	chr12:121024433:G:A	1.38407e-11	-1.58843	-1.13323
121024449	chr12:121024449:TC:T	5.69827e-11	-2.56711e-10	-1.30652
121025232	chr12:121025232:T:A	1.41391e-09	2.91461	-1.00976
121025337	chr12:121025337:C:T	8.08761e-11	0.158953	-1.1153
121025589	chr12:121025589:A:G	3.90253e-11	-1.68506	-3.18773e-10
121026944	chr12:121026944:G:C	7.31568e-11	-1.05666	-3.18773e-10
121027091	chr12:121027091:T:C	3.03414e-11	-1.93675	-3.18773e-10
121027305	chr12:121027305:GA:G	5.64351e-09	4.31633	-1.02733
121028277	chr12:121028277:A:G	6.18157e-11	-2.56711e-10	-1.22511
121029846	chr12:121029846:G:A	7.3724e-11	-0.658434	-0.390503
121030258	chr12:121030258:A:G	5.87477e-10	1.99056	-0.963991
121030350	chr12:121030350:G:A	5.93053e-11	-2.56711e-10	-1.26657
121030362	chr12:121030362:G:A	6.26792e-11	-2.56711e-10	-1.21124
121030872	chr12:121030872:G:A	3.96452e-10	1.38569	-0.752396
121030880	chr12:121030880:A:G	6.62145e-11	-2.56711e-10	-1.15637
121031060	chr12:121031060:C:A	7.4479e-10	1.5125	-0.248664
121031821	chr12:121031821:T:G	6.24495e-11	-2.56711e-10	-1.21491
121031850	chr12:121031850:C:T	1.39272e-09	1.402	0.487743
121032008	chr12:121032008:TG:T	7.5329e-11	-2.56711e-10	-1.0274
121032436	chr12:121032436:G:A	1.1857e-10	-2.56711e-10	-0.573766
121032704	chr12:121032704:C:T	5.98236e-11	-1.25787	-3.18773e-10
121032705	chr12:121032705:G:A	5.98117e-11	-2.56711e-10	-1.25806
121032788	chr12:121032788:A:G	1.28943e-10	-0.489898	-3.18773e-10
121032848	chr12:121032848:T:G	2.67014e-11	-1.97117	-0.0933762
121032907	chr12:121032907:ATGTTTTTTTGTT:A	8.852e-11	-2.56711e-10	-0.866038
121033175	chr12:121033175:T:C	5.17239e-11	-0.251629	-1.15172
121033534	chr12:121033534:G:A	1.67339e-09	2.65107	-0.57773
121034128	chr12:121034128:C:T	1.86109e-09	3.09599	-0.916338
121034364	chr12:121034364:G:A	1.45722e-10	0.499157	-0.866723
121035023	chr12:121035023:CT:C	6.03149e-11	-2.56711e-10	-1.24969
121035068	chr12:121035068:A:G	1.19052e-11	-1.61005	-1.26224
121035202	chr12:121035202:A:G	8.3839e-12	-1.92157	-1.30138
121035223	chr12:121035223:T:C	5.69079e-11	-2.56711e-10	-1.30783
121035251	chr12:121035251:G:T	4.32131e-11	-1.58312	-3.18773e-10
121036302	chr12:121036302:G:C	5.92298e-11	-2.56711e-10	-1.26784
121036628	chr12:121036628:G:A	1.03705e-10	-2.56711e-10	-0.707711
121036953	chr12:121036953:T:C	6.38281e-11	-2.56711e-10	-1.19307
121037168	chr12:121037168:C:A	1.85963e-11	-1.66789	-0.758409
121037480	chr12:121037480:T:C	5.78077e-11	-2.56711e-10	-1.29214
121038076	chr12:121038076:G:C	1.14445e-11	-1.62163	-1.29013
121038321	chr12:121038321:T:C	1.28383e-11	-1.90331	-0.893523
121038353	chr12:121038353:C:T	2.24878e-10	-2.56711e-10	0.0662921
121038429	chr12:121038429:T:C	1.06401e-11	-1.92075	-1.06389
121038477	chr12:121038477:T:C	6.67159e-11	-2.56711e-10	-1.14882
121038620	chr12:121038620:A:G	2.89446e-09	3.05364	-0.432348
121038733	chr12:121038733:G:A	5.79341e-11	-2.56711e-10	-1.28996
121038989	chr12:121038989:C:T	6.40827e-11	-2.56711e-10	-1.18909
121039007	chr12:121039007:T:C	7.21472e-11	-2.56711e-10	-1.07056
121039243	chr12:121039243:A:G	1.0668e-11	-1.93218	-1.04984
121039414	chr12:121039414:A:G	5.80609e-11	-2.56711e-10	-1.28777
121039461	chr12:121039461:G:T	5.99308e-11	-2.56711e-10	-1.25608
121039713	chr12:121039713:G:A	1.27727e-11	-1.89126	-0.910693
121039809	chr12:121039809:C:T	3.98392e-09	2.68008	0.260675
121039837	chr12:121039837:G:A	1.20426e-11	-1.91404	-0.946773
121039990	chr12:121039990:AAG:A	6.53394e-11	-2.56711e-10	-1.16967
121040109	chr12:121040109:T:C	5.92361e-09	2.13709	1.20035
121040227	chr12:121040227:A:G	1.14567e-11	-1.86769	-1.043
121040474	chr12:121040474:A:G	5.28566e-09	2.17555	1.04794
121040567	chr12:121040567:G:A	6.28691e-09	2.4815	0.915457
121041270	chr12:121041270:T:TG	6.40533e-11	-2.56711e-10	-1.18955
121041462	chr12:121041462:C:T	5.982e-10	-0.810523	1.85518
121041533	chr12:121041533:TG:T	3.90402e-11	-1.68467	-3.18773e-10
121041760	chr12:121041760:G:A	6.04043e-11	-2.56711e-10	-1.24821
121042734	chr12:121042734:T:C	6.21771e-11	-2.56711e-10	-1.21928
121042827	chr12:121042827:T:A	6.14712e-11	-2.56711e-10	-1.2307
121042830	chr12:121042830:A:C	1.04463e-11	-1.88821	-1.11481
121042867	chr12:121042867:G:A	6.31701e-11	-2.56711e-10	-1.20344
121043000	chr12:121043000:A:G	1.03126e-11	-1.89419	-1.12172
121043177	chr12:121043177:G:A	5.70386e-11	-2.56711e-10	-1.30554
121043370	chr12:121043370:G:T	6.05104e-11	-2.56711e-10	-1.24645
121043438	chr12:121043438:G:A	1.99616e-10	-2.56711e-10	-0.0528683
121043583	chr12:121043583:A:C	1.39549e-11	-1.85574	-0.857693
121044023	chr12:121044023:A:G	6.04941e-11	-2.56711e-10	-1.24672
121044213	chr12:121044213:G:C	1.01314e-11	-1.89836	-1.13527
121044233	chr12:121044233:G:A	3.01014e-11	-1.9447	-3.18773e-10
121044458	chr12:121044458:G:A	6.08936e-11	-2.56711e-10	-1.24014
121044799	chr12:121044799:A:G	6.27622e-11	-2.56711e-10	-1.20991
121045151	chr12:121045151:A:G	2.85521e-10	-2.56711e-10	0.30505
121045216	chr12:121045216:T:C	3.91679e-11	-1.68141	-3.18773e-10
121045686	chr12:121045686:A:G	1.89534e-10	0.667055	-0.771755
121045850	chr12:121045850:G:A	2.67403e-09	2.82718	-0.285102
121045902	chr12:121045902:C:T	8.21877e-11	-2.56711e-10	-0.94026
121046146	chr12:121046146:T:G	2.95928e-10	1.60942	-1.26857
121046767	chr12:121046767:C:T	7.67141e-11	-2.56711e-10	-1.00918
121046907	chr12:121046907:C:A	9.89115e-12	-1.90649	-1.15114
121047278	chr12:121047278:AGTTT:A	5.71266e-11	-2.56711e-10	-1.304
121047303	chr12:121047303:G:C	8.67816e-12	-1.89261	-1.29585
121047474	chr12:121047474:T:C	5.70652e-11	-2.56711e-10	-1.30507
121047533	chr12:121047533:G:A	2.81469e-09	2.6157	-0.0223595
121047747	chr12:121047747:C:T	4.22575e-11	-1.60548	-3.18773e-10
121047754	chr12:121047754:G:A	7.7861e-11	-2.56711e-10	-0.99434
121047781	chr12:121047781:G:A	7.73128e-11	-2.56711e-10	-1.00141
121047816	chr12:121047816:T:G	8.19425e-11	-2.56711e-10	-0.943248
121047866	chr12:121047866:T:C	6.71479e-11	-2.56711e-10	-1.14237
121048096	chr12:121048096:A:G	1.00532e-11	-1.97031	-1.07106
121048182	chr12:121048182:A:G	5.75129e-11	-2.56711e-10	-1.29726
121048603	chr12:121048603:T:C	9.01626e-12	-1.87955	-1.27068
121048841	chr12:121048841:C:T	4.47796e-11	-1.54751	-3.18773e-10
121048878	chr12:121048878:G:A	8.9961e-12	-1.88423	-1.26824
121048905	chr12:121048905:T:A	9.87074e-12	-1.88087	-1.17882
121048930	chr12:121048930:TCTC:T	5.94475e-10	1.33286	-0.294448
121049205	chr12:121049205:A:C	9.1186e-12	-1.8738	-1.26515
121049211	chr12:121049211:C:T	9.10304e-12	-1.87287	-1.26779
121049475	chr12:121049475:G:C	3.90101e-10	0.61714	-3.18773e-10
121049558	chr12:121049558:T:C	7.92185e-12	-1.97169	-1.30795
121049754	chr12:121049754:C:T	9.12436e-12	-1.8694	-1.26892
121049786	chr12:121049786:C:T	9.04633e-12	-1.87775	-1.26916
121049855	chr12:121049855:A:T	8.90544e-12	-1.89408	-1.26853
121049860	chr12:121049860:G:T	4.53055e-11	-1.53584	-3.18773e-10
121049942	chr12:121049942:C:A	2.14116e-11	-0.976818	-1.30851
121049997	chr12:121049997:T:C	1.11359e-11	-1.93858	-1.00051
121050312	chr12:121050312:G:T	1.50842e-10	-2.56711e-10	-0.333034
121050569	chr12:121050569:G:C	1.95343e-11	-1.07738	-1.29972
121050620	chr12:121050620:G:A	9.84838e-12	-1.8789	-1.18306
121050790	chr12:121050790:C:A	1.88216e-10	-0.111673	-3.18773e-10
121050880	chr12:121050880:T:A	5.71271e-11	-2.56711e-10	-1.30399
121051389	chr12:121051389:G:A	4.41048e-11	-1.5627	-3.18773e-10
121051574	chr12:121051574:C:T	6.18108e-11	-0.328571	-0.896617
121051645	chr12:121051645:G:A	6.58088e-11	-0.296171	-0.866341
121051854	chr12:121051854:A:G	1.07059e-10	0.135583	-0.811466
121051950	chr12:121051950:TG:T	5.41718e-11	-0.29313	-1.06398
121052695	chr12:121052695:A:T	3.65681e-11	-1.39152	-0.358566
121052964	chr12:121052964:C:A	5.93399e-11	-2.56711e-10	-1.26598
121053078	chr12:121053078:T:C	3.4658e-10	-2.56711e-10	0.498847
121053148	chr12:121053148:C:T	1.11985e-10	-2.56711e-10	-0.6309
121053666	chr12:121053666:C:CG	8.82039e-12	-1.96159	-1.21061
121053779	chr12:121053779:G:C	6.03929e-11	-2.56711e-10	-1.24839
121053852	chr12:121053852:A:C	1.92715e-11	-1.36485	-1.02579
121054154	chr12:121054154:G:A	1.47574e-09	2.84793	-0.90028
121054264	chr12:121054264:T:C	6.5579e-11	-0.252104	-0.913907
121054355	chr12:121054355:G:C	8.19726e-11	-2.56711e-10	-0.942881
121054441	chr12:121054441:C:T	6.21286e-11	-2.56711e-10	-1.22006
121054753	chr12:121054753:C:T	7.83986e-10	-2.56711e-10	1.31513
121055082	chr12:121055082:G:A	7.3506e-11	-2.56711e-10	-1.0519
121055367	chr12:121055367:T:C	8.12754e-11	0.357997	-1.30942
121055370	chr12:121055370:G:T	9.63996e-11	0.516159	-1.29692
121055442	chr12:121055442:C:T	9.64861e-12	-1.93884	-1.14361
121055520	chr12:121055520:T:C	5.902e-11	-2.56711e-10	-1.27139
121055585	chr12:121055585:G:A	1.03171e-10	-2.56711e-10	-0.712876
121055599	chr12:121055599:GTTTA:G	7.84097e-11	0.322003	-1.30932
121055901	chr12:121055901:T:C	8.26268e-11	0.367128	-1.30206
121056060	chr12:121056060:T:C	5.96051e-11	-2.56711e-10	-1.26153
121056362	chr12:121056362:T:C	7.49771e-11	0.271054	-1.30314
121056413	chr12:121056413:T:C	7.88649e-11	0.320731	-1.30226
121056570	chr12:121056570:T:C	8.16409e-11	0.353911	-1.30085
121056714	chr12:121056714:T:C	7.16719e-11	0.22702	-1.30419
121056768	chr12:121056768:C:T	1.08363e-10	-2.56711e-10	-0.663775
121056999	chr12:121056999:C:CTA	1.03206e-10	-2.56711e-10	-0.71254
121057337	chr12:121057337:G:A	7.51974e-11	0.272822	-1.30197
121057474	chr12:121057474:T:A	5.80217e-11	-2.56711e-10	-1.28845
121057547	chr12:121057547:A:G	7.70003e-11	-2.56711e-10	-1.00546
121057629	chr12:121057629:A:G	8.59269e-11	0.413547	-1.30932
121058269	chr12:121058269:C:T	8.09619e-12	-1.95923	-1.29865
121058704	chr12:121058704:T:C	5.82102e-11	-2.56711e-10	-1.2852
121058853	chr12:121058853:G:A	6.01208e-11	-2.56711e-10	-1.25291
121058857	chr12:121058857:G:A	6.40801e-11	-2.56711e-10	-1.18913
121059054	chr12:121059054:T:G	5.85759e-11	-2.56711e-10	-1.27894
121059146	chr12:121059146:A:C	6.27968e-11	-2.56711e-10	-1.20936
121059222	chr12:121059222:T:TCATCAG	5.73037e-11	-2.56711e-10	-1.3009
121059395	chr12:121059395:C:T	6.67446e-11	-2.56711e-10	-1.14839
121059476	chr12:121059476:C:T	5.79764e-11	-2.56711e-10	-1.28923
121059504	chr12:121059504:A:C	5.80868e-11	-2.56711e-10	-1.28733
121059659	chr12:121059659:G:A	1.23173e-11	-1.54165	-1.29661
121059821	chr12:121059821:T:C	5.91018e-11	-2.56711e-10	-1.27
121060500	chr12:121060500:C:G	6.85183e-11	-2.56711e-10	-1.12216
121060549	chr12:121060549:A:G	7.00483e-11	-2.56711e-10	-1.10008
121060665	chr12:121060665:C:T	6.51667e-11	-1.17232	-3.18773e-10
121060835	chr12:121060835:C:A	5.70996e-11	-2.56711e-10	-1.30447
121061290	chr12:121061290:C:T	8.76493e-12	-1.90405	-1.27446
121061387	chr12:121061387:G:T	5.80434e-11	-2.56711e-10	-1.28807
121061559	chr12:121061559:G:A	2.82948e-11	-0.709858	-1.29673
121061990	chr12:121061990:T:G	3.51159e-10	1.67073	-1.15876
121062020	chr12:121062020:C:T	6.05332e-11	-2.56711e-10	-1.24607
121062153	chr12:121062153:AG:A	3.93157e-11	-1.67764	-3.18773e-10
121063194	chr12:121063194:G:T	1.05139e-11	-1.8942	-1.10237
121063321	chr12:121063321:A:T	7.6025e-11	-2.56711e-10	-1.0182
121063438	chr12:121063438:G:A	3.12649e-11	-0.598696	-1.30807
121063658	chr12:121063658:C:A	5.3954e-11	-1.36113	-3.18773e-10
121065110	chr12:121065110:G:A	3.55075e-11	-1.77952	-3.18773e-10
121065158	chr12:121065158:T:C	7.26918e-11	-2.56711e-10	-1.06304
121065308	chr12:121065308:T:C	9.54068e-11	-2.56711e-10	-0.791116
121065364	chr12:121065364:A:G	6.13019e-11	-2.56711e-10	-1.23346
121065533	chr12:121065533:C:T	7.23228e-11	-2.56711e-10	-1.06813
121065661	chr12:121065661:T:C	6.21895e-11	-2.56711e-10	-1.21908
121066215	chr12:121066215:T:C	1.96664e-10	0.429791	-0.497562
121066586	chr12:121066586:C:T	6.69344e-11	-2.56711e-10	-1.14555
121066693	chr12:121066693:C:T	5.72352e-11	-2.56711e-10	-1.3021
121066993	chr12:121066993:C:T	5.7073e-11	-2.56711e-10	-1.30493
121067224	chr12:121067224:C:T	7.22551e-10	2.09357	-0.860049
121067720	chr12:121067720:C:T	6.06321e-11	-2.56711e-10	-1.24444
121068155	chr12:121068155:A:T	6.15355e-11	-2.56711e-10	-1.22965
121068238	chr12:121068238:A:T	3.92198e-11	-1.68009	-3.18773e-10
121068351	chr12:121068351:G:A	4.6809e-11	-0.194067	-1.30912
121068599	chr12:121068599:T:C	2.53253e-10	1.46741	-1.28229
121068717	chr12:121068717:G:T	4.57552e-11	-0.216746	-1.30921
121069090	chr12:121069090:T:G	6.68465e-11	-2.56711e-10	-1.14687
121069329	chr12:121069329:G:A	5.78239e-11	-2.56711e-10	-1.29186
121069714	chr12:121069714:G:A	9.76372e-11	-2.56711e-10	-0.768007
121069956	chr12:121069956:C:T	5.782e-11	-2.56711e-10	-1.29193
121070116	chr12:121070116:C:G	5.8452e-11	-2.56711e-10	-1.28106
121070240	chr12:121070240:G:A	5.77799e-11	-2.56711e-10	-1.29262
121070404	chr12:121070404:T:C	5.68655e-11	-2.56711e-10	-1.30858
121070514	chr12:121070514:C:T	8.3371e-12	-1.96588	-1.26267
121071116	chr12:121071116:A:G	5.72892e-11	-2.56711e-10	-1.30115
121071214	chr12:121071214:C:T	7.87213e-11	-2.56711e-10	-0.983352
121071411	chr12:121071411:G:T	8.86176e-12	-1.92882	-1.2387
121071435	chr12:121071435:A:G	6.33494e-11	-2.56711e-10	-1.2006
121071642	chr12:121071642:C:T	5.88021e-11	-2.56711e-10	-1.27509
121071911	chr12:121071911:C:T	1.79849e-10	1.01803	-1.17518
121072152	chr12:121072152:A:T	5.89311e-11	-2.56711e-10	-1.2729
121072362	chr12:121072362:A:T	6.38396e-11	-2.56711e-10	-1.19289
121072816	chr12:121072816:T:C	3.79744e-11	-1.71235	-3.18773e-10
121073055	chr12:121073055:A:G	8.45463e-12	-1.93579	-1.27876
121073216	chr12:121073216:AATTCAGTGAATTTGTAG:A	9.58886e-12	-1.91901	-1.16965
121073705	chr12:121073705:A:T	2.77513e-11	-0.728011	-1.29797
121074013	chr12:121074013:T:C	8.60011e-12	-1.94534	-1.25215
121074057	chr12:121074057:C:T	6.13756e-11	-2.56711e-10	-1.23225
121074157	chr12:121074157:A:G	5.68438e-11	-2.56711e-10	-1.30896
121074333	chr12:121074333:T:C	8.36489e-12	-1.94723	-1.27799
121074345	chr12:121074345:G:A	8.91138e-12	-1.91229	-1.24964
121074689	chr12:121074689:A:T	8.33445e-11	-2.56711e-10	-0.926283
121075026	chr12:121075026:T:C	8.1865e-12	-1.97249	-1.27429
121075427	chr12:121075427:A:C	6.26049e-11	-2.56711e-10	-1.21242
121075451	chr12:121075451:C:T	3.03401e-11	-1.9368	-3.18773e-10
121075484	chr12:121075484:C:T	6.38397e-10	2.25233	-1.14264
121075707	chr12:121075707:C:T	9.03854e-12	-1.9334	-1.21437
121075775	chr12:121075775:G:A	8.62722e-11	-2.56711e-10	-0.891758
121075791	chr12:121075791:C:T	5.98553e-11	-2.56711e-10	-1.25734
121075901	chr12:121075901:G:A	5.6849e-11	-2.56711e-10	-1.30887
121075908	chr12:121075908:C:A	6.08922e-11	-2.56711e-10	-1.24016
121075942	chr12:121075942:C:G	9.53368e-12	-1.94977	-1.14466
121076024	chr12:121076024:G:A	8.70991e-12	-1.9136	-1.27121
121076095	chr12:121076095:C:T	8.47099e-12	-1.91275	-1.29987
121076111	chr12:121076111:C:T	5.82956e-11	-2.56711e-10	-1.28374
121076152	chr12:121076152:G:A	5.77297e-11	-2.56711e-10	-1.29349
121076335	chr12:121076335:C:A	2.92746e-11	-1.97255	-3.18773e-10
121077072	chr12:121077072:C:G	8.33196e-12	-1.94809	-1.28108
121077073	chr12:121077073:T:A	1.18452e-10	0.694852	-1.26961
121077308	chr12:121077308:G:T	2.97317e-11	-1.95705	-3.18773e-10
121077518	chr12:121077518:C:T	6.52264e-11	-2.56711e-10	-1.1714
121077559	chr12:121077559:G:A	5.77525e-11	-2.56711e-10	-1.2931
121077684	chr12:121077684:T:A	3.41414e-11	-0.575429	-1.24333
121077824	chr12:121077824:A:G	8.57779e-12	-1.90185	-1.29824
121077850	chr12:121077850:C:A	5.78115e-11	-2.56711e-10	-1.29208
121078096	chr12:121078096:C:T	6.34689e-11	-2.56711e-10	-1.19872
121078296	chr12:121078296:C:T	9.11428e-12	-1.91941	-1.22001
121078538	chr12:121078538:T:C	1.1068e-10	0.500942	-1.14356
121078667	chr12:121078667:G:A	6.42183e-11	-2.56711e-10	-1.18698
121078756	chr12:121078756:A:G	1.3619e-10	0.709886	-1.1451
121078953	chr12:121078953:A:T	5.80995e-11	-2.56711e-10	-1.28711
121079053	chr12:121079053:C:T	5.91534e-11	-2.56711e-10	-1.26913
121079155	chr12:121079155:G:A	5.88218e-11	-2.56711e-10	-1.27475
121079345	chr12:121079345:C:T	9.25543e-12	-1.84334	-1.28072
121079806	chr12:121079806:C:T	5.87691e-11	-1.27565	-3.18773e-10
121080153	chr12:121080153:A:G	8.91681e-12	-1.92539	-1.23594
121080611	chr12:121080611:C:T	4.96547e-11	-0.134924	-1.30925
121080723	chr12:121080723:C:T	5.79098e-11	-2.56711e-10	-1.29038
121080912	chr12:121080912:G:A	7.2242e-11	-2.56711e-10	-1.06924
121081295	chr12:121081295:A:C	3.59983e-11	-0.462141	-1.30365
121081561	chr12:121081561:C:A	8.4656e-11	-2.56711e-10	-0.91067
121082118	chr12:121082118:C:T	8.699e-12	-1.93289	-1.25316
121082138	chr12:121082138:G:A	9.56741e-11	-2.56711e-10	-0.788319
121082354	chr12:121082354:A:T	8.61833e-12	-1.97101	-1.22436
121082474	chr12:121082474:C:T	3.94747e-11	-1.67361	-3.18773e-10
121082549	chr12:121082549:A:T	6.42175e-11	-2.56711e-10	-1.18699
121082609	chr12:121082609:G:A	5.85366e-11	-2.56711e-10	-1.27961
121082658	chr12:121082658:T:C	1.05252e-11	-1.82552	-1.16997
121082784	chr12:121082784:A:G	8.81079e-11	-2.56711e-10	-0.870704
121083115	chr12:121083115:A:G	8.72147e-12	-1.94183	-1.24165
121083997	chr12:121083997:A:G	6.55012e-11	-2.56711e-10	-1.1672
121084406	chr12:121084406:A:C	1.25007e-10	-2.56711e-10	-0.520899
121084555	chr12:121084555:G:C	5.79511e-11	-2.56711e-10	-1.28967
121084662	chr12:121084662:C:T	7.56521e-11	-2.56711e-10	-1.02312
121084806	chr12:121084806:C:G	7.08461e-11	-2.56711e-10	-1.08876
121084968	chr12:121084968:C:T	8.41744e-12	-1.96529	-1.25367
121085544	chr12:121085544:A:T	5.7003e-11	-2.56711e-10	-1.30616
121085590	chr12:121085590:G:A	1.22415e-10	-2.56711e-10	-0.541849
121086274	chr12:121086274:T:C	6.07587e-11	-2.56711e-10	-1.24236
121087191	chr12:121087191:C:T	8.87879e-12	-1.91858	-1.24702
121087290	chr12:121087290:T:G	6.44175e-11	-2.56711e-10	-1.18388
121087614	chr12:121087614:G:A	9.26243e-12	-1.81526	-1.30804
121087863	chr12:121087863:G:A	1.10051e-11	-1.94187	-1.00904
121088083	chr12:121088083:G:A	4.73584e-11	-0.332065	-1.15946
121088446	chr12:121088446:A:T	3.10395e-11	-1.91401	-3.18773e-10
121088785	chr12:121088785:T:C	1.45656e-10	-2.56711e-10	-0.368016
121089211	chr12:121089211:C:T	6.75952e-11	-2.56711e-10	-1.13573
121089272	chr12:121089272:G:A	8.46013e-11	-2.56711e-10	-0.911316
121089294	chr12:121089294:C:T	5.69789e-11	-2.56711e-10	-1.30659
121089372	chr12:121089372:A:AGG	9.65184e-11	-2.56711e-10	-0.779532
121089374	chr12:121089374:A:T	9.67137e-11	-2.56711e-10	-0.777511
121089376	chr12:121089376:AG:A	9.74296e-11	-2.56711e-10	-0.770136
121089636	chr12:121089636:AAAGGTCAGTCTGGGAACTTCTGTGTGTCTGGCCTGACCTTGACAACCATCCCTGCTGAACTATGAGCCCCAGG:A	6.77288e-11	-2.56711e-10	-1.13375
121089738	chr12:121089738:T:C	8.59303e-11	-2.56711e-10	-0.895729
121089813	chr12:121089813:C:T	5.21584e-11	-0.100123	-1.29486
121090062	chr12:121090062:C:T	8.71501e-11	-2.56711e-10	-0.881635
121090130	chr12:121090130:C:T	4.34953e-11	-0.560459	-1.01615
121090643	chr12:121090643:T:C	1.08999e-11	-1.65192	-1.30858
121090759	chr12:121090759:C:T	5.9898e-11	-2.56711e-10	-1.25662
121091068	chr12:121091068:G:T	6.39448e-11	-0.275264	-0.915981
121091326	chr12:121091326:G:A	5.75631e-11	-2.56711e-10	-1.29639
121091351	chr12:121091351:T:C	5.7271e-11	-2.56711e-10	-1.30147
121091408	chr12:121091408:G:A	7.9149e-12	-1.97247	-1.30805
121091424	chr12:121091424:A:G	8.06736e-12	-1.97245	-1.28899
121091473	chr12:121091473:G:A	8.46404e-11	-2.56711e-10	-0.910854
121091542	chr12:121091542:C:A	9.63013e-12	-1.88805	-1.19632
121091695	chr12:121091695:T:G	5.9898e-11	-2.56711e-10	-1.25662
121091832	chr12:121091832:G:A	9.81949e-12	-1.86809	-1.19681
121092158	chr12:121092158:G:C	9.75746e-12	-1.84558	-1.22565
121092336	chr12:121092336:A:T	6.35224e-11	-2.56711e-10	-1.19787
121092619	chr12:121092619:T:C	6.04893e-11	-2.56711e-10	-1.2468
121092684	chr12:121092684:A:G	1.07646e-11	-1.71586	-1.25715
121092685	chr12:121092685:G:A	7.63342e-11	-2.56711e-10	-1.01414
121092951	chr12:121092951:C:T	5.69867e-11	-2.56711e-10	-1.30645
121093091	chr12:121093091:G:A	5.72332e-11	-2.56711e-10	-1.30213
121093501	chr12:121093501:G:A	7.43028e-11	-1.04112	-3.18773e-10
121093503	chr12:121093503:G:C	4.9698e-11	-0.488145	-0.955156
121093530	chr12:121093530:C:T	5.5796e-11	-1.32756	-3.18773e-10
121093598	chr12:121093598:C:T	9.98401e-12	-1.85035	-1.19793
121093716	chr12:121093716:C:G	5.68089e-11	-2.56711e-10	-1.30957
121093808	chr12:121093808:G:A	1.32589e-10	-0.0611525	-0.400861
121093838	chr12:121093838:C:T	5.97053e-11	-2.56711e-10	-1.25985
121093972	chr12:121093972:C:T	7.52682e-11	-2.56711e-10	-1.02821
121094241	chr12:121094241:G:A	8.93914e-12	-1.94189	-1.21694
121094359	chr12:121094359:A:G	3.82103e-11	-0.896886	-0.809274
121094505	chr12:121094505:A:G	5.91047e-11	-2.56711e-10	-1.26996
121094551	chr12:121094551:T:A	4.47473e-11	-0.859956	-0.688279
121094591	chr12:121094591:A:G	2.14696e-11	-1.09128	-1.19135
121094644	chr12:121094644:C:T	8.2949e-12	-1.95665	-1.27698
121094669	chr12:121094669:A:C	8.86633e-12	-1.95034	-1.21667
121094782	chr12:121094782:C:T	9.99625e-12	-1.84926	-1.1978
121094978	chr12:121094978:C:T	8.60434e-12	-1.9664	-1.23059
121095019	chr12:121095019:G:A	5.70587e-11	-2.56711e-10	-1.30519
121095151	chr12:121095151:C:G	8.50816e-12	-1.97043	-1.23782
121095211	chr12:121095211:A:G	1.69506e-11	-1.64061	-0.878346
121095520	chr12:121095520:G:C	1.91871e-11	-1.66844	-0.72659
121095627	chr12:121095627:G:A	2.94199e-10	-2.56711e-10	0.33499
121095642	chr12:121095642:A:T	8.73287e-12	-1.97085	-1.21133
121095653	chr12:121095653:T:C	9.14501e-12	-1.82848	-1.30758
121096091	chr12:121096091:C:A	9.25846e-12	-1.97128	-1.15244
121096170	chr12:121096170:T:C	1.38121e-11	-1.73021	-0.993506
121096456	chr12:121096456:A:G	8.09519e-11	-2.56711e-10	-0.955411
121096761	chr12:121096761:T:A	6.27681e-11	-1.20982	-3.18773e-10
121096864	chr12:121096864:C:T	1.12523e-11	-1.70185	-1.22685
121097225	chr12:121097225:C:G	1.0495e-11	-1.77937	-1.219
121097619	chr12:121097619:C:T	1.12844e-11	-1.71885	-1.207
121097883	chr12:121097883:G:A	1.11869e-11	-1.72382	-1.21071
121097918	chr12:121097918:C:T	1.12783e-11	-1.71342	-1.21297
121098050	chr12:121098050:G:A	1.08011e-11	-1.70263	-1.26699
121098054	chr12:121098054:G:C	8.88842e-12	-1.95769	-1.20683
121098332	chr12:121098332:C:T	1.16772e-11	-1.68194	-1.20968
121098674	chr12:121098674:C:G	8.14229e-11	-0.0855555	-0.864054
121098681	chr12:121098681:C:T	8.40248e-10	-2.56711e-10	1.38443
121099403	chr12:121099403:G:A	1.03813e-10	-2.56711e-10	-0.706671
121099614	chr12:121099614:A:T	1.14402e-11	-1.68519	-1.22694
121099654	chr12:121099654:G:A	3.28057e-11	-0.989247	-0.869416
121099690	chr12:121099690:A:C	2.18396e-11	-1.07718	-1.18836
121099722	chr12:121099722:T:G	7.66986e-11	-2.56711e-10	-1.00938
121099880	chr12:121099880:G:A	8.18881e-12	-1.95964	-1.28686
121099906	chr12:121099906:C:A	1.13618e-11	-1.6865	-1.23251
121099947	chr12:121099947:AC:A	9.56661e-12	-1.97251	-1.11847
121100559	chr12:121100559:A:C	1.02193e-10	-2.56711e-10	-0.722407
121100923	chr12:121100923:A:G	1.14939e-11	-1.68189	-1.22556
121101198	chr12:121101198:A:G	6.97424e-11	-2.56711e-10	-1.10446
121101526	chr12:121101526:C:T	8.99649e-12	-1.87189	-1.28055
121101612	chr12:121101612:G:A	1.13407e-11	-1.69752	-1.22335
121101774	chr12:121101774:A:G	1.14214e-11	-1.69198	-1.22181
121101837	chr12:121101837:C:T	9.43715e-12	-1.97234	-1.13227
121101846	chr12:121101846:G:A	9.1733e-12	-1.8508	-1.28217
121102543	chr12:121102543:C:T	1.15603e-11	-1.68015	-1.22154
121102564	chr12:121102564:T:G	9.73852e-12	-1.97141	-1.10176
121102728	chr12:121102728:G:A	8.46888e-12	-1.9709	-1.24197
121103081	chr12:121103081:CA:C	1.09719e-11	-1.97248	-0.981443
121103357	chr12:121103357:A:G	1.14957e-11	-1.60654	-1.30076
121103359	chr12:121103359:A:G	1.06601e-11	-1.97184	-1.01092
121103568	chr12:121103568:G:A	1.08146e-10	-2.56711e-10	-0.66578
121103594	chr12:121103594:T:C	2.0752e-11	-1.00945	-1.30718
121103722	chr12:121103722:G:A	6.00702e-11	-2.56711e-10	-1.25375
121103885	chr12:121103885:A:G	7.15126e-11	-2.56711e-10	-1.07939
121103964	chr12:121103964:C:A	7.0959e-11	-2.56711e-10	-1.08716
121104028	chr12:121104028:C:T	5.46764e-11	-0.346598	-1.00124
121104224	chr12:121104224:C:T	4.15506e-11	-1.62235	-3.18773e-10
121104280	chr12:121104280:G:A	1.07517e-10	-2.56711e-10	-0.671618
121104325	chr12:121104325:A:C	8.95651e-12	-1.95943	-1.19746
121104398	chr12:121104398:C:T	1.18746e-11	-1.56949	-1.30538
121104519	chr12:121104519:T:C	5.96358e-11	-2.56711e-10	-1.26101
121104780	chr12:121104780:G:C	5.68951e-11	-2.56711e-10	-1.30806
121105057	chr12:121105057:C:T	8.43663e-11	-2.56711e-10	-0.914097
121105064	chr12:121105064:T:G	5.71493e-11	-2.56711e-10	-1.3036
121105170	chr12:121105170:A:G	2.19006e-11	-0.96624	-1.29651
121105208	chr12:121105208:C:T	1.0297e-11	-1.88201	-1.1354
121105805	chr12:121105805:C:G	9.3653e-11	-2.56711e-10	-0.80967
121105842	chr12:121105842:G:C	6.13863e-11	-2.56711e-10	-1.23208
121105855	chr12:121105855:C:T	5.71782e-11	-2.56711e-10	-1.30309
121106019	chr12:121106019:G:A	1.16183e-10	-0.0812802	-0.512816
121106176	chr12:121106176:G:A	1.47038e-10	-0.0166741	-0.341898
121106221	chr12:121106221:T:G	6.05929e-11	-2.56711e-10	-1.24509
121106254	chr12:121106254:T:C	1.98626e-11	-1.12496	-1.23547
121106259	chr12:121106259:C:T	5.89361e-11	-2.56711e-10	-1.27281
121106366	chr12:121106366:G:A	9.70136e-12	-1.90362	-1.17338
121107037	chr12:121107037:G:A	2.0205e-11	-1.05808	-1.28525
121107219	chr12:121107219:T:C	5.73031e-11	-2.56711e-10	-1.30091
121107238	chr12:121107238:T:C	6.3726e-11	-2.56711e-10	-1.19467
121107336	chr12:121107336:G:A	5.48806e-11	-1.34411	-3.18773e-10
121107855	chr12:121107855:G:A	8.27637e-11	-2.56711e-10	-0.933276
121107941	chr12:121107941:G:C	5.76848e-11	-2.56711e-10	-1.29427
121108271	chr12:121108271:G:C	5.6855e-11	-2.56711e-10	-1.30876
121108326	chr12:121108326:C:T	5.47873e-11	-1.34581	-3.18773e-10
121108546	chr12:121108546:G:A	2.15023e-11	-0.982983	-1.29812
121108852	chr12:121108852:T:A	1.52571e-10	-2.56711e-10	-0.321638
121108978	chr12:121108978:C:T	4.89366e-11	-0.551288	-0.907452
121109628	chr12:121109628:A:G	1.40644e-10	-0.403033	-3.18773e-10
121109652	chr12:121109652:G:A	2.27739e-11	-1.05884	-1.16481
121110801	chr12:121110801:A:T	2.37593e-11	-1.05136	-1.12993
121110892	chr12:121110892:G:T	8.83114e-12	-1.97144	-1.19954
121110972	chr12:121110972:A:C	8.15741e-11	-2.56711e-10	-0.947754
121111081	chr12:121111081:A:G	8.40661e-11	-2.56711e-10	-0.917662
121111119	chr12:121111119:T:C	2.28415e-11	-1.07494	-1.14575
121111141	chr12:121111141:T:C	2.26452e-11	-1.08848	-1.14084
121111654	chr12:121111654:C:T	2.92757e-11	-1.97251	-3.18773e-10
121111680	chr12:121111680:C:T	1.73804e-11	-1.22389	-1.27003
121111812	chr12:121111812:G:T	5.88387e-11	-2.56711e-10	-1.27447
121111820	chr12:121111820:C:T	1.28527e-11	-1.60154	-1.19417
121111859	chr12:121111859:A:G	6.1381e-11	-0.816545	-0.415621
121111915	chr12:121111915:A:C	2.48177e-11	-1.01005	-1.12766
121112011	chr12:121112011:C:T	2.46362e-11	-1.02001	-1.12504
121112102	chr12:121112102:T:C	1.03278e-11	-1.97169	-1.04274
121112393	chr12:121112393:T:C	1.06726e-10	-2.56711e-10	-0.679004
121112616	chr12:121112616:T:A	8.40001e-11	-2.56711e-10	-0.918448
121112626	chr12:121112626:C:T	8.30443e-11	-2.56711e-10	-0.929891
121112756	chr12:121112756:T:C	8.83565e-12	-1.97086	-1.19961
121113032	chr12:121113032:G:A	6.89284e-11	-2.56711e-10	-1.1162
121113064	chr12:121113064:C:T	8.52585e-12	-1.97069	-1.23548
121113290	chr12:121113290:G:A	9.021e-11	-2.56711e-10	-0.847126
121113484	chr12:121113484:A:C	8.8457e-12	-1.95765	-1.21168
121113600	chr12:121113600:G:A	6.14973e-11	-0.527523	-0.702749
121113780	chr12:121113780:C:T	6.16643e-11	-2.56711e-10	-1.22756
121113783	chr12:121113783:G:C	8.6347e-11	-2.56711e-10	-0.890892
121113789	chr12:121113789:T:C	7.80815e-11	-2.56711e-10	-0.991513
121114221	chr12:121114221:C:T	3.10571e-11	-1.91344	-3.18773e-10
121114289	chr12:121114289:A:G	1.18329e-11	-1.95413	-0.924251
121114298	chr12:121114298:A:C	8.2097e-11	-0.941364	-3.18773e-10
121114530	chr12:121114530:G:A	6.33363e-11	-2.56711e-10	-1.20081
121114559	chr12:121114559:TG:T	7.15455e-11	-0.532968	-0.545965
121114618	chr12:121114618:G:A	8.15807e-12	-1.95659	-1.29367
121114706	chr12:121114706:T:C	8.12453e-12	-1.96002	-1.29436
121114809	chr12:121114809:C:T	8.24407e-12	-1.94941	-1.29036
121114861	chr12:121114861:G:A	6.50558e-11	-2.56711e-10	-1.17402
121114875	chr12:121114875:T:C	6.46909e-11	-2.56711e-10	-1.17965
121114904	chr12:121114904:G:A	8.18032e-12	-1.95874	-1.2888
121114945	chr12:121114945:C:T	8.22864e-12	-1.95088	-1.29077
121114946	chr12:121114946:C:G	8.25209e-12	-1.94803	-1.29077
121115512	chr12:121115512:C:T	8.19501e-12	-1.95317	-1.29258
121115627	chr12:121115627:C:T	8.21798e-12	-1.94773	-1.29521
121115719	chr12:121115719:C:G	6.46784e-11	-2.56711e-10	-1.17984
121116031	chr12:121116031:T:C	8.19312e-12	-1.94535	-1.30062
121116076	chr12:121116076:A:G	8.19508e-12	-1.94555	-1.30018
121116244	chr12:121116244:C:A	9.69644e-12	-1.90314	-1.17437
121116375	chr12:121116375:G:A	1.83856e-11	-1.5094	-0.928301
121116620	chr12:121116620:G:A	3.67938e-11	-0.86266	-0.881277
121116665	chr12:121116665:A:G	1.39708e-10	-2.56711e-10	-0.409713
121116865	chr12:121116865:A:C	1.47908e-11	-1.79087	-0.864391
121116962	chr12:121116962:G:C	6.18842e-11	-2.56711e-10	-1.224
121116969	chr12:121116969:A:G	6.18842e-11	-2.56711e-10	-1.224
121117304	chr12:121117304:A:T	1.48047e-11	-1.88785	-0.766472
121117526	chr12:121117526:G:A	8.39937e-11	-2.56711e-10	-0.918524
121117690	chr12:121117690:G:T	8.81079e-12	-1.95766	-1.21562
121117694	chr12:121117694:T:G	8.9126e-12	-1.95851	-1.20329
121117710	chr12:121117710:T:C	8.87354e-12	-1.96243	-1.20376
121117737	chr12:121117737:G:A	6.34452e-11	-2.56711e-10	-1.19909
121117757	chr12:121117757:C:T	8.101e-11	-2.56711e-10	-0.954693
121117949	chr12:121117949:A:C	8.43384e-11	-2.56711e-10	-0.914429
121117963	chr12:121117963:C:T	8.49031e-12	-1.95501	-1.25533
121118056	chr12:121118056:C:T	8.89587e-12	-1.94909	-1.21459
121118239	chr12:121118239:A:G	2.08902e-10	-2.56711e-10	-0.00740143
121118719	chr12:121118719:G:T	6.87562e-11	-0.468552	-0.650147
121118808	chr12:121118808:T:C	1.03634e-11	-1.92274	-1.08825
121119051	chr12:121119051:A:C	2.6673e-11	-1.27182	-0.793796
121119237	chr12:121119237:C:A	8.91757e-12	-1.95723	-1.20401
121119458	chr12:121119458:A:G	8.97138e-12	-1.95179	-1.20344
121119466	chr12:121119466:G:C	9.04053e-12	-1.97239	-1.17515
121119578	chr12:121119578:A:G	3.26769e-11	-1.38612	-0.47648
121119995	chr12:121119995:A:G	6.11962e-11	-2.56711e-10	-1.23518
121120038	chr12:121120038:G:T	3.0914e-11	-1.91806	-3.18773e-10
121120212	chr12:121120212:A:G	8.952e-12	-1.97253	-1.18486
121120392	chr12:121120392:T:C	8.46102e-12	-1.9605	-1.2533
121120532	chr12:121120532:G:A	1.61129e-10	-2.56711e-10	-0.267059
121120609	chr12:121120609:T:C	6.53875e-11	-2.56711e-10	-1.16894
121120620	chr12:121120620:T:C	6.64242e-11	-0.350812	-0.802392
121120621	chr12:121120621:G:A	6.81296e-11	-2.56711e-10	-1.12785
121121061	chr12:121121061:T:C	8.95333e-12	-1.97254	-1.1847
121121205	chr12:121121205:A:T	6.37407e-11	-1.19444	-3.18773e-10
121121430	chr12:121121430:C:T	2.47621e-10	0.0568293	0.105804
121121506	chr12:121121506:G:A	6.42288e-11	-0.478966	-0.707848
121121607	chr12:121121607:G:A	1.55572e-10	-0.302158	-3.18773e-10
121122078	chr12:121122078:T:A	1.02466e-10	-2.56711e-10	-0.719731
121122449	chr12:121122449:G:T	6.39337e-11	-2.56711e-10	-1.19142
121122848	chr12:121122848:G:A	5.99572e-11	-2.56711e-10	-1.25563
121122861	chr12:121122861:G:A	1.60742e-11	-1.5131	-1.05895
121122889	chr12:121122889:C:T	5.68255e-11	-2.56711e-10	-1.30928
121122921	chr12:121122921:T:A	1.59026e-11	-1.51391	-1.06887
121123032	chr12:121123032:G:A	2.93849e-11	-1.96879	-3.18773e-10
121123115	chr12:121123115:TC:T	4.0657e-11	-1.64409	-3.18773e-10
121123168	chr12:121123168:T:C	6.01111e-11	-0.339649	-0.913421
121123249	chr12:121123249:C:T	8.03873e-12	-1.97249	-1.2925
121123418	chr12:121123418:C:T	1.80361e-10	0.137628	-0.291936
121123603	chr12:121123603:C:T	7.17637e-11	-1.07589	-3.18773e-10
121123617	chr12:121123617:T:C	1.04445e-10	-2.56711e-10	-0.700608
121123903	chr12:121123903:C:T	6.58497e-11	-2.56711e-10	-1.16189
121124006	chr12:121124006:AG:A	1.5944e-11	-1.50966	-1.07052
121124039	chr12:121124039:CA:C	3.92211e-11	-1.68005	-3.18773e-10
121124065	chr12:121124065:A:C	8.3357e-12	-1.95024	-1.27848
121124118	chr12:121124118:C:T	1.60715e-10	0.0307786	-0.300413
121124134	chr12:121124134:T:C	6.49282e-11	-2.56711e-10	-1.17598
121124233	chr12:121124233:T:C	8.38099e-11	-0.391882	-0.528833
121124301	chr12:121124301:G:A	1.62016e-11	-1.50378	-1.06037
121124332	chr12:121124332:G:A	1.58834e-11	-1.50162	-1.08237
121124679	chr12:121124679:A:G	6.3673e-11	-0.925372	-0.270133
121124787	chr12:121124787:CCT:C	8.72447e-12	-1.91032	-1.27281
121125213	chr12:121125213:C:T	8.43158e-12	-1.92569	-1.29159
121125366	chr12:121125366:G:A	4.14656e-11	-1.6244	-3.18773e-10
121125490	chr12:121125490:C:T	4.32668e-11	-0.611722	-0.970158
121125583	chr12:121125583:A:T	4.13427e-11	-0.611482	-1.01589
121125678	chr12:121125678:C:T	6.9032e-11	-0.377074	-0.737622
121125862	chr12:121125862:G:A	8.25922e-11	-2.56711e-10	-0.935351
121125906	chr12:121125906:G:A	4.42759e-11	-0.644339	-0.914485
121125991	chr12:121125991:G:C	4.7888e-11	-1.4804	-3.18773e-10
121126019	chr12:121126019:G:A	6.82588e-11	-2.56711e-10	-1.12596
121126120	chr12:121126120:G:A	4.60452e-11	-0.72374	-0.795902
121126151	chr12:121126151:A:G	6.17097e-11	-2.56711e-10	-1.22682
121126314	chr12:121126314:A:G	9.95668e-12	-1.86653	-1.18449
121126522	chr12:121126522:T:A	6.68054e-11	-2.56711e-10	-1.14748
121126588	chr12:121126588:C:T	1.00377e-10	-0.777901	0.0375671
121126595	chr12:121126595:T:C	4.67409e-11	-0.655765	-0.84888
121126660	chr12:121126660:C:T	1.03253e-10	-0.74825	0.0361623
121126812	chr12:121126812:C:A	1.08505e-10	-0.725617	0.0631489
121126862	chr12:121126862:G:A	6.15547e-11	-1.22934	-3.18773e-10
121127114	chr12:121127114:T:C	5.69578e-11	-0.601057	-0.705899
121127146	chr12:121127146:C:T	6.13496e-11	-1.23268	-3.18773e-10
121127333	chr12:121127333:T:C	5.68433e-11	-2.56711e-10	-1.30897
121128067	chr12:121128067:C:T	1.02729e-10	-0.771066	0.0538919
121128147	chr12:121128147:G:T	3.03971e-11	-1.93492	-3.18773e-10
121128204	chr12:121128204:A:C	5.68312e-11	-2.56711e-10	-1.30918
121128401	chr12:121128401:C:T	3.99173e-10	0.139163	0.500965
121128742	chr12:121128742:G:A	7.1633e-11	-2.56711e-10	-1.07771
121129287	chr12:121129287:A:C	5.68875e-11	-2.56711e-10	-1.30819
121129382	chr12:121129382:C:T	5.37696e-11	-0.20132	-1.16324
121129567	chr12:121129567:G:A	7.04291e-11	-2.56711e-10	-1.09466
121129928	chr12:121129928:T:G	8.82809e-12	-1.9282	-1.24313
121130068	chr12:121130068:G:A	7.44542e-11	-2.56711e-10	-1.03908
121130109	chr12:121130109:C:T	9.13892e-12	-1.97137	-1.16535
121130112	chr12:121130112:G:C	8.54081e-12	-1.94754	-1.25687
121130188	chr12:121130188:T:A	6.47313e-11	-2.56711e-10	-1.17902
121130398	chr12:121130398:T:C	1.02777e-11	-1.87471	-1.14458
121130948	chr12:121130948:A:G	5.69077e-11	-2.56711e-10	-1.30784
121131071	chr12:121131071:G:A	8.37976e-12	-1.94813	-1.27532
121131079	chr12:121131079:G:C	7.33967e-11	-2.56711e-10	-1.05339
121131093	chr12:121131093:A:G	8.58277e-12	-1.94343	-1.25607
121131102	chr12:121131102:C:T	6.74452e-11	-2.56711e-10	-1.13795
121131142	chr12:121131142:C:G	9.91465e-11	-0.100438	-0.652229
121131322	chr12:121131322:C:T	3.52555e-11	-1.48151	-0.305134
121131652	chr12:121131652:T:C	7.08011e-11	-2.56711e-10	-1.08939
121131831	chr12:121131831:T:C	8.20659e-12	-1.95938	-1.28495
121132133	chr12:121132133:A:C	8.53057e-12	-1.95004	-1.25557
121132143	chr12:121132143:GT:G	7.36137e-11	-2.56711e-10	-1.05044
121132344	chr12:121132344:A:G	8.43787e-12	-1.95969	-1.25684
121132540	chr12:121132540:A:G	8.81908e-11	-0.0982299	-0.771534
121132673	chr12:121132673:A:G	8.83645e-12	-1.96317	-1.20721
121133653	chr12:121133653:C:A	1.08641e-10	-2.56711e-10	-0.661218
121133662	chr12:121133662:C:A	8.63532e-12	-1.96131	-1.2321
121133843	chr12:121133843:C:T	8.47675e-12	-1.92122	-1.29072
121133976	chr12:121133976:G:A	3.36913e-10	0.158919	0.311641
121134333	chr12:121134333:A:G	7.83179e-11	-2.56711e-10	-0.98849
121134542	chr12:121134542:T:C	6.92133e-11	-2.56711e-10	-1.11207
121134783	chr12:121134783:CT:C	9.87678e-11	-2.56711e-10	-0.756494
121135106	chr12:121135106:C:T	7.32868e-11	-2.56711e-10	-1.05489
121135107	chr12:121135107:A:G	7.5931e-11	-2.56711e-10	-1.01944
121135286	chr12:121135286:C:T	5.68483e-11	-2.56711e-10	-1.30888
121135287	chr12:121135287:A:G	7.22426e-11	-2.56711e-10	-1.06924
121135818	chr12:121135818:C:T	7.31589e-11	-0.356438	-0.700194
121135833	chr12:121135833:A:G	8.44271e-12	-1.93174	-1.28422
121136532	chr12:121136532:G:A	7.22694e-11	-2.56711e-10	-1.06887
121136607	chr12:121136607:C:T	8.33825e-12	-1.9423	-1.28611
121136669	chr12:121136669:T:A	7.18577e-11	-2.56711e-10	-1.07458
121137179	chr12:121137179:G:A	6.05914e-11	-2.56711e-10	-1.24511
121137801	chr12:121137801:C:T	6.23228e-11	-2.56711e-10	-1.21694
121138121	chr12:121138121:G:A	1.14055e-11	-1.95973	-0.955436
121138184	chr12:121138184:G:A	8.50164e-12	-1.94608	-1.26292
121138503	chr12:121138503:G:A	6.94827e-11	-2.56711e-10	-1.10819
121138641	chr12:121138641:G:A	7.30515e-11	-2.56711e-10	-1.0581
121138849	chr12:121138849:C:A	9.41916e-12	-1.89099	-1.21553
121139090	chr12:121139090:T:C	8.30762e-11	-2.56711e-10	-0.929508
121139509	chr12:121139509:G:A	5.79714e-11	-2.56711e-10	-1.28932
121139809	chr12:121139809:A:G	1.09129e-11	-1.65272	-1.3066
121139831	chr12:121139831:T:C	1.11565e-10	-2.56711e-10	-0.634659
121139900	chr12:121139900:G:T	6.43751e-11	-2.56711e-10	-1.18454
121139975	chr12:121139975:G:A	8.47773e-12	-1.90557	-1.30625
121140044	chr12:121140044:T:C	1.6331e-11	-1.67722	-0.878984
121140089	chr12:121140089:C:T	1.63663e-11	-1.59934	-0.954697
121140184	chr12:121140184:T:C	1.79487e-11	-1.60158	-0.86017
121140318	chr12:121140318:C:T	5.88959e-11	-2.56711e-10	-1.27349
121140548	chr12:121140548:T:C	8.44958e-12	-1.95609	-1.25906
121140584	chr12:121140584:T:C	1.62366e-11	-1.64515	-0.916847
121140647	chr12:121140647:G:A	8.52572e-12	-1.94727	-1.25891
121140816	chr12:121140816:G:A	9.28189e-11	-0.818616	-3.18773e-10
121140919	chr12:121140919:C:A	1.67514e-11	-1.61476	-0.916022
121140922	chr12:121140922:C:A	1.63062e-11	-1.62995	-0.92777
121141221	chr12:121141221:T:G	3.83342e-11	-0.93547	-0.767453
121141275	chr12:121141275:A:G	1.63329e-11	-1.64855	-0.907539
121141337	chr12:121141337:G:A	2.97562e-11	-1.95623	-3.18773e-10
121141487	chr12:121141487:G:C	8.2374e-12	-1.93126	-1.30932
121141609	chr12:121141609:T:C	8.71964e-12	-1.92631	-1.25738
121141870	chr12:121141870:C:T	1.87193e-11	-1.69908	-0.72063
121142152	chr12:121142152:G:A	6.95608e-11	-1.72359	0.616523
121142307	chr12:121142307:A:G	6.17958e-11	-2.56711e-10	-1.22543
121142592	chr12:121142592:T:C	5.68067e-11	-2.56711e-10	-1.30961
121142772	chr12:121142772:C:A	6.94827e-11	-2.56711e-10	-1.10819
121142950	chr12:121142950:G:A	4.15242e-11	-1.72229	0.0993022
121143182	chr12:121143182:G:A	8.01564e-11	-1.64054	0.675257
121143424	chr12:121143424:C:T	7.1808e-11	-2.56711e-10	-1.07527
121143590	chr12:121143590:C:G	5.73106e-11	-2.56711e-10	-1.30078
121143878	chr12:121143878:T:C	8.69295e-12	-1.94158	-1.24518
121143935	chr12:121143935:T:C	1.59019e-11	-1.68257	-0.900251
121144179	chr12:121144179:G:T	3.67349e-10	-0.206539	0.763584
121144180	chr12:121144180:C:T	3.59871e-10	-0.22174	0.758219
121144245	chr12:121144245:T:C	2.55259e-10	-0.183582	0.376597
121144437	chr12:121144437:G:A	8.92716e-12	-1.85056	-1.30961
121145546	chr12:121145546:G:A	5.6808e-11	-2.56711e-10	-1.30959
121146025	chr12:121146025:G:A	1.00364e-11	-1.95743	-1.08561
121146134	chr12:121146134:A:G	8.71372e-12	-1.95677	-1.2276
121146190	chr12:121146190:C:T	8.38884e-12	-1.93411	-1.28826
121146357	chr12:121146357:A:G	2.36524e-11	-1.45575	-0.730048
121146571	chr12:121146571:G:A	1.29344e-10	-2.56711e-10	-0.48679
121146595	chr12:121146595:C:T	9.97329e-11	-2.56711e-10	-0.74677
121146718	chr12:121146718:G:A	7.48589e-11	-2.56711e-10	-1.03366
121147187	chr12:121147187:G:A	8.40351e-12	-1.95163	-1.26899
121147313	chr12:121147313:A:AG	7.07028e-11	-2.56711e-10	-1.09078
121147425	chr12:121147425:A:C	9.09663e-12	-1.95229	-1.18908
121147661	chr12:121147661:A:G	7.00164e-11	-2.56711e-10	-1.10054
121148592	chr12:121148592:A:G	1.94857e-10	-0.261404	0.184403
121149024	chr12:121149024:G:A	1.2692e-10	-2.56711e-10	-0.505706
121149097	chr12:121149097:C:T	1.17563e-10	-2.56711e-10	-0.58229
121149231	chr12:121149231:C:T	8.43128e-12	-1.94847	-1.26885
121149550	chr12:121149550:T:C	8.15824e-12	-1.95313	-1.29711
121150285	chr12:121150285:G:C	1.31662e-10	-1.77884	1.30981
121150322	chr12:121150322:C:T	9.04141e-12	-1.91795	-1.2295
121150453	chr12:121150453:T:C	4.64268e-11	-1.51139	-3.18773e-10
121150498	chr12:121150498:G:A	5.87136e-11	-2.56711e-10	-1.27659
121150742	chr12:121150742:T:C	8.28831e-12	-1.95548	-1.27894
121150903	chr12:121150903:C:T	5.80713e-11	-2.56711e-10	-1.28759
121151600	chr12:121151600:TA:T	8.5799e-11	-1.40397	0.506711
121151659	chr12:121151659:A:G	4.05576e-10	-0.18915	0.845192
121151712	chr12:121151712:C:G	1.02729e-10	-2.56711e-10	-0.717174
121151917	chr12:121151917:G:T	4.86086e-11	-1.46546	-3.18773e-10
121152551	chr12:121152551:T:C	7.91108e-12	-1.97227	-1.30873
121153008	chr12:121153008:T:C	5.23028e-11	-0.575602	-0.816614
121153139	chr12:121153139:A:T	5.75332e-11	-2.56711e-10	-1.2969
121153146	chr12:121153146:C:T	1.41332e-10	-1.76709	1.36893
121153829	chr12:121153829:G:A	8.13262e-12	-1.94755	-1.30583
121153945	chr12:121153945:C:G	3.13312e-11	-1.90465	-3.18773e-10
121154289	chr12:121154289:T:TC	5.86047e-11	-2.56711e-10	-1.27845
121154463	chr12:121154463:G:A	6.55291e-11	-2.56711e-10	-1.16677
121154774	chr12:121154774:C:T	9.7373e-11	-2.56711e-10	-0.770717
121154886	chr12:121154886:T:C	1.08802e-11	-1.73108	-1.23124
121155216	chr12:121155216:C:T	1.1519e-11	-1.80022	-1.10504
121155259	chr12:121155259:G:A	5.77456e-11	-2.56711e-10	-1.29322
121155544	chr12:121155544:G:A	5.91855e-11	-2.56711e-10	-1.26859
121155552	chr12:121155552:C:A	1.32352e-10	-1.79064	1.32684
121156253	chr12:121156253:G:A	7.99212e-12	-1.96121	-1.3096
121156367	chr12:121156367:G:A	8.41233e-12	-1.96232	-1.25725
121157189	chr12:121157189:G:A	1.35317e-10	-2.56711e-10	-0.441646
121157383	chr12:121157383:A:G	8.20063e-12	-1.97191	-1.27315
121157650	chr12:121157650:T:C	2.92872e-11	-1.97211	-3.18773e-10
121158336	chr12:121158336:G:A	8.67582e-12	-1.94816	-1.24056
121158388	chr12:121158388:A:G	1.34326e-10	-0.520976	0.0719802
121158609	chr12:121158609:C:T	1.60408e-10	-2.56711e-10	-0.271543
121158734	chr12:121158734:A:T	7.58178e-11	-2.56711e-10	-1.02093
121158841	chr12:121158841:A:G	4.20901e-10	-0.572988	1.26612
121158983	chr12:121158983:C:T	1.56528e-11	-1.95019	-0.648425
121159080	chr12:121159080:AC:A	6.03718e-11	-2.56711e-10	-1.24874
121159603	chr12:121159603:A:T	2.7975e-10	-2.56711e-10	0.284632
121159610	chr12:121159610:G:A	1.93615e-10	-1.5589	1.47551
121159895	chr12:121159895:C:T	2.48071e-10	-2.56711e-10	0.164448
121160090	chr12:121160090:CTTCT:C	2.04567e-10	-2.56711e-10	-0.028372
121160439	chr12:121160439:G:A	6.14367e-11	-2.56711e-10	-1.23126
121160684	chr12:121160684:C:A	8.19236e-12	-1.95565	-1.29041
121160849	chr12:121160849:G:A	1.3396e-10	-1.79298	1.34126
121160988	chr12:121160988:C:A	5.75296e-11	-2.56711e-10	-1.29697
121161697	chr12:121161697:C:T	1.37184e-10	-2.56711e-10	-0.427943
121161834	chr12:121161834:AT:A	2.37157e-10	-2.56711e-10	0.119458
121162023	chr12:121162023:C:T	8.11123e-11	-2.56711e-10	-0.953432
121162026	chr12:121162026:G:C	8.14055e-12	-1.96159	-1.29081
121162337	chr12:121162337:G:A	6.52786e-11	-1.1706	-3.18773e-10
121162377	chr12:121162377:C:T	8.41208e-12	-1.97057	-1.24903
121162449	chr12:121162449:G:A	1.724e-09	-2.56711e-10	2.10313
121162450	chr12:121162450:T:C	2.49604e-11	-1.49576	-0.636212
121162491	chr12:121162491:C:T	4.63344e-11	-1.51338	-3.18773e-10
121162559	chr12:121162559:G:A	5.70129e-11	-2.56711e-10	-1.30599
121162578	chr12:121162578:G:C	5.71698e-11	-2.56711e-10	-1.30324
121162662	chr12:121162662:T:G	3.64627e-10	0.549608	-3.18773e-10
121162887	chr12:121162887:A:G	6.72847e-11	-2.56711e-10	-1.14033
121162889	chr12:121162889:G:A	4.479e-11	-1.54728	-3.18773e-10
121162928	chr12:121162928:A:G	5.68073e-11	-2.56711e-10	-1.3096
121162935	chr12:121162935:A:G	1.07585e-11	-1.93809	-1.03549
121162999	chr12:121162999:G:A	9.39819e-12	-1.83168	-1.27707
121163150	chr12:121163150:G:A	8.57031e-11	0.359671	-1.25805
121163218	chr12:121163218:C:T	6.61766e-11	-1.15694	-3.18773e-10
121163496	chr12:121163496:A:G	9.39333e-11	-0.806681	-3.18773e-10
121163652	chr12:121163652:T:C	2.25532e-11	-1.71904	-0.514349
121163945	chr12:121163945:C:T	3.7006e-11	-1.73819	-3.18773e-10
121164026	chr12:121164026:GTCACAGAA:G	1.46705e-11	-1.48793	-1.1755
121164090	chr12:121164090:A:C	1.37749e-11	-1.48579	-1.24063
121164224	chr12:121164224:C:T	6.15065e-11	-2.56711e-10	-1.23012
121164332	chr12:121164332:C:A	2.57913e-11	-1.48118	-0.61805
121164435	chr12:121164435:G:A	1.63707e-11	-1.4079	-1.14588
121164578	chr12:121164578:C:T	1.63396e-11	-1.38476	-1.17091
121164617	chr12:121164617:C:T	1.68365e-11	-1.39138	-1.13434
121164666	chr12:121164666:C:T	1.06427e-11	-1.77205	-1.21234
121164712	chr12:121164712:G:A	1.07689e-11	-1.74816	-1.22445
121164731	chr12:121164731:A:G	1.59618e-11	-1.41765	-1.16142
121164825	chr12:121164825:T:C	1.08705e-11	-1.75033	-1.21288
121164957	chr12:121164957:G:A	3.30995e-11	-0.621705	-1.22804
121165022	chr12:121165022:A:G	1.71836e-11	-1.36099	-1.14432
121165319	chr12:121165319:C:A	1.6756e-11	-1.3575	-1.17301
121165491	chr12:121165491:T:C	3.57825e-11	-1.77181	-3.18773e-10
121165666	chr12:121165666:A:C	1.53397e-11	-1.43802	-1.18081
121165915	chr12:121165915:C:T	6.21962e-11	-2.56711e-10	-1.21897
121166053	chr12:121166053:C:G	1.67143e-11	-1.36736	-1.16564
121166319	chr12:121166319:C:T	2.92748e-11	-1.97254	-3.18773e-10
121166323	chr12:121166323:A:G	1.67405e-11	-1.39106	-1.14037
121166332	chr12:121166332:A:T	1.68358e-11	-1.39639	-1.12937
121166344	chr12:121166344:A:C	1.68795e-11	-1.40379	-1.11938
121166449	chr12:121166449:A:G	3.65977e-11	-1.74928	-3.18773e-10
121166522	chr12:121166522:C:T	1.11125e-11	-1.71717	-1.22402
121166921	chr12:121166921:A:G	2.16556e-11	-1.93713	-0.336872
121166923	chr12:121166923:G:A	7.7088e-11	-1.00432	-3.18773e-10
121167292	chr12:121167292:G:A	1.40355e-10	-2.56711e-10	-0.405089
121167386	chr12:121167386:C:T	2.56918e-11	-1.39604	-0.707059
121167551	chr12:121167551:C:T	6.62534e-11	-2.56711e-10	-1.15578
121167552	chr12:121167552:G:A	4.69042e-11	-1.96891	0.467755
121167570	chr12:121167570:G:A	9.12285e-11	-0.835899	-3.18773e-10
121167705	chr12:121167705:A:G	3.15061e-11	-1.89909	-3.18773e-10
121167787	chr12:121167787:A:G	6.62692e-11	-2.56711e-10	-1.15554
121167796	chr12:121167796:C:T	1.39796e-11	-1.7911	-0.920565
121167806	chr12:121167806:A:AT	5.69907e-11	-2.56711e-10	-1.30638
121167899	chr12:121167899:G:A	2.37029e-10	-2.56711e-10	0.118916
121167953	chr12:121167953:T:C	2.16819e-11	-1.66135	-0.611433
121168023	chr12:121168023:A:G	4.15408e-11	-1.62259	-3.18773e-10
121168064	chr12:121168064:C:T	6.4912e-11	-2.56711e-10	-1.17623
121168116	chr12:121168116:A:C	1.10026e-11	-1.64153	-1.30961
121168151	chr12:121168151:G:A	2.2206e-11	-1.60769	-0.641212
121168202	chr12:121168202:T:C	2.84275e-10	-2.56711e-10	0.300678
121168256	chr12:121168256:C:A	2.10923e-11	-1.61954	-0.680817
121168516	chr12:121168516:G:A	2.25871e-11	-1.58597	-0.645918
121168547	chr12:121168547:G:T	2.22057e-11	-1.59423	-0.654691
121168844	chr12:121168844:A:C	7.76613e-11	-2.56711e-10	-0.996909
121168957	chr12:121168957:A:G	2.16254e-11	-1.6334	-0.641998
121169087	chr12:121169087:T:C	7.51807e-11	-2.56711e-10	-1.02937
121169249	chr12:121169249:A:G	2.30625e-11	-1.54374	-0.667321
121169253	chr12:121169253:C:T	4.4882e-11	-1.4631	-0.0821245
121169541	chr12:121169541:A:G	2.25367e-11	-1.58644	-0.647683
121169844	chr12:121169844:G:T	2.68333e-11	-1.66048	-0.399146
121169992	chr12:121169992:A:G	2.1633e-11	-1.60328	-0.671767
121170058	chr12:121170058:G:A	2.25509e-11	-1.59518	-0.638313
121170184	chr12:121170184:G:A	2.21855e-11	-1.56294	-0.686891
121170470	chr12:121170470:C:T	2.23916e-11	-1.57856	-0.662023
121170513	chr12:121170513:G:A	5.83851e-11	-2.56711e-10	-1.28221
121170514	chr12:121170514:C:G	1.60629e-10	-2.56711e-10	-0.270168
121170639	chr12:121170639:G:A	1.35443e-11	-1.54108	-1.20222
121170782	chr12:121170782:A:T	1.45694e-11	-1.92019	-0.750152
121171053	chr12:121171053:C:T	4.28173e-11	-1.50185	-0.0904691
121171105	chr12:121171105:G:A	4.34365e-11	-1.49072	-0.0872487
121171320	chr12:121171320:C:T	6.71665e-11	-2.56711e-10	-1.14209
121171585	chr12:121171585:T:G	6.46922e-11	-2.56711e-10	-1.17963
121171691	chr12:121171691:C:T	1.45517e-11	-1.91744	-0.754116
121171805	chr12:121171805:A:G	5.59288e-11	-1.34857	0.0233839
121171930	chr12:121171930:C:T	2.92796e-11	-1.97238	-3.18773e-10
121172010	chr12:121172010:C:T	4.29355e-11	-1.50484	-0.0847311
121172141	chr12:121172141:G:A	2.86967e-11	-1.57987	-0.412614
121172232	chr12:121172232:G:C	6.26345e-11	-2.56711e-10	-1.21195
121172358	chr12:121172358:G:A	7.24111e-10	1.23568	-3.18773e-10
121172489	chr12:121172489:G:A	5.74945e-11	-2.56711e-10	-1.29758
121172686	chr12:121172686:A:G	4.74779e-11	-1.45937	-0.0296269
121172952	chr12:121172952:CA:C	4.26056e-11	-1.50883	-0.0884549
121173081	chr12:121173081:T:C	6.25418e-11	-2.56711e-10	-1.21343
121173331	chr12:121173331:G:A	2.96239e-11	-1.96068	-3.18773e-10
121173398	chr12:121173398:T:C	1.21619e-11	-1.55972	-1.29124
121173478	chr12:121173478:A:G	2.56401e-11	-1.58638	-0.51873
121173688	chr12:121173688:G:A	5.73284e-11	-2.56711e-10	-1.30047
121173832	chr12:121173832:A:G	2.42471e-11	-1.63174	-0.529227
121174111	chr12:121174111:G:A	6.40847e-11	-2.56711e-10	-1.18906
121174126	chr12:121174126:T:C	2.35064e-11	-1.68077	-0.511229
121174344	chr12:121174344:G:A	5.70184e-11	-2.56711e-10	-1.30589
121174561	chr12:121174561:T:A	7.93257e-12	-1.96876	-1.30953
121174640	chr12:121174640:C:A	2.09349e-10	-2.56711e-10	-0.00526091
121174794	chr12:121174794:T:C	6.38285e-11	-2.56711e-10	-1.19307
121174843	chr12:121174843:G:T	2.80698e-10	-2.56711e-10	0.288012
121175172	chr12:121175172:ACGG:A	6.20313e-11	-2.56711e-10	-1.22163
121175243	chr12:121175243:C:T	2.93901e-11	-1.50861	-0.459999
121175426	chr12:121175426:G:A	3.31154e-11	-1.84927	-3.18773e-10
121175465	chr12:121175465:T:C	6.01186e-11	-2.56711e-10	-1.25295
121175686	chr12:121175686:C:A	6.42467e-11	-2.56711e-10	-1.18654
121175800	chr12:121175800:A:T	1.39535e-11	-1.62484	-1.08869
121175802	chr12:121175802:A:G	7.402e-11	-2.56711e-10	-1.04493
121175892	chr12:121175892:T:C	2.28131e-11	-1.62444	-0.597489
121176445	chr12:121176445:C:T	1.30243e-11	-1.60923	-1.17322
121176481	chr12:121176481:G:A	3.69701e-10	0.563429	-3.18773e-10
121176521	chr12:121176521:G:A	2.50516e-11	-1.64123	-0.487093
121176534	chr12:121176534:T:C	2.281e-11	-1.61855	-0.603514
121176535	chr12:121176535:G:A	3.98697e-11	-1.49225	-0.171397
121176581	chr12:121176581:T:A	6.15503e-11	-2.56711e-10	-1.22941
121176731	chr12:121176731:A:G	2.59733e-11	-1.60873	-0.483462
121176733	chr12:121176733:G:A	1.95319e-11	-1.35701	-1.02021
121176874	chr12:121176874:G:T	1.24125e-10	-0.527974	-3.18773e-10
121177131	chr12:121177131:C:T	5.84375e-11	-2.56711e-10	-1.28131
121177328	chr12:121177328:C:G	1.35578e-10	-2.56711e-10	-0.439721
121177480	chr12:121177480:T:C	1.81915e-11	-1.54731	-0.900997
121177566	chr12:121177566:T:C	1.77252e-11	-1.57318	-0.901101
121177826	chr12:121177826:C:G	1.62283e-11	-1.35311	-1.2094
121177838	chr12:121177838:C:T	2.06189e-11	-1.17321	-1.14985
121177983	chr12:121177983:G:C	1.74167e-11	-1.57326	-0.91858
121178661	chr12:121178661:G:A	8.21767e-12	-1.95508	-1.2879
121178664	chr12:121178664:T:C	1.81547e-11	-1.54849	-0.901849
121179457	chr12:121179457:G:A	1.69033e-11	-1.56655	-0.955209
121179469	chr12:121179469:C:T	1.78046e-11	-1.56499	-0.904822
121179575	chr12:121179575:C:G	1.32424e-11	-1.92096	-0.844882
121179583	chr12:121179583:T:C	1.71965e-11	-1.56092	-0.943634
121179742	chr12:121179742:T:C	8.80755e-11	-2.56711e-10	-0.871072
121179904	chr12:121179904:C:T	1.694e-11	-1.60311	-0.916473
121180107	chr12:121180107:C:T	6.17179e-11	-2.56711e-10	-1.22669
121180187	chr12:121180187:A:G	1.33579e-10	-0.454576	-3.18773e-10
121180200	chr12:121180200:C:T	5.90593e-11	-2.56711e-10	-1.27072
121180338	chr12:121180338:A:C	5.8907e-11	-2.56711e-10	-1.27331
121180527	chr12:121180527:C:T	6.37086e-11	-2.56711e-10	-1.19495
121180588	chr12:121180588:A:G	4.19955e-11	-1.6117	-3.18773e-10
121180635	chr12:121180635:C:T	1.62724e-11	-1.62272	-0.937077
121180761	chr12:121180761:G:A	7.51182e-11	-2.56711e-10	-1.0302
121180765	chr12:121180765:C:G	1.21317e-11	-1.68984	-1.1636
121180819	chr12:121180819:C:T	6.22045e-11	-2.56711e-10	-1.21884
121180862	chr12:121180862:G:A	1.69384e-11	-1.5878	-0.931881
121180912	chr12:121180912:C:T	4.05491e-11	-1.64675	-3.18773e-10
121180959	chr12:121180959:A:G	1.67089e-11	-1.61841	-0.914909
121181717	chr12:121181717:C:T	2.41015e-10	-2.56711e-10	0.135593
121181718	chr12:121181718:A:G	1.64306e-11	-1.60427	-0.945852
121181726	chr12:121181726:G:A	5.75311e-11	-2.56711e-10	-1.29694
121182031	chr12:121182031:T:C	8.20584e-12	-1.95206	-1.29236
121182342	chr12:121182342:C:T	2.28288e-11	-1.93777	-0.283478
121182503	chr12:121182503:C:T	2.98101e-11	-1.95442	-3.18773e-10
121182963	chr12:121182963:A:G	1.57399e-11	-1.61511	-0.97796
121183726	chr12:121183726:C:T	5.71695e-11	-2.56711e-10	-1.30324
121183865	chr12:121183865:C:G	5.7202e-11	-2.56711e-10	-1.30268
121183866	chr12:121183866:C:A	5.71786e-11	-2.56711e-10	-1.30309
121183896	chr12:121183896:C:T	4.17564e-11	-1.61741	-3.18773e-10
121183934	chr12:121183934:A:G	1.68457e-11	-1.58379	-0.941378
121184014	chr12:121184014:A:G	1.42233e-11	-1.88337	-0.811016
121184204	chr12:121184204:A:G	8.56921e-12	-1.95017	-1.25092
121184220	chr12:121184220:C:T	1.49067e-11	-1.60407	-1.04339
121184221	chr12:121184221:G:A	1.82294e-10	-0.701764	0.558117
121184312	chr12:121184312:C:T	7.75463e-11	-2.56711e-10	-0.998391
121184393	chr12:121184393:A:G	1.48315e-11	-1.39512	-1.25739
121184436	chr12:121184436:C:T	1.40478e-10	-2.56711e-10	-0.404212
121184501	chr12:121184501:A:C	2.9338e-11	-1.17759	-0.792788
121184578	chr12:121184578:G:A	6.73733e-11	-2.56711e-10	-1.13902
121184616	chr12:121184616:G:T	1.29201e-10	-2.56711e-10	-0.487896
121184717	chr12:121184717:T:A	4.32965e-11	-1.58119	-3.18773e-10
121184872	chr12:121184872:G:A	5.8524e-11	-2.56711e-10	-1.27983
121185084	chr12:121185084:A:C	4.7986e-11	-0.720118	-0.758239
121186305	chr12:121186305:C:G	8.88584e-12	-1.94604	-1.21877
121186552	chr12:121186552:A:G	5.8905e-11	-2.56711e-10	-1.27334
121186777	chr12:121186777:G:A	1.40893e-10	-0.401265	-3.18773e-10
121187288	chr12:121187288:G:A	1.15306e-11	-1.59988	-1.30438
121187405	chr12:121187405:A:G	8.39532e-11	-2.56711e-10	-0.919007
121187645	chr12:121187645:TG:T	3.63764e-11	-1.75535	-3.18773e-10
121187712	chr12:121187712:G:A	7.13372e-11	-2.56711e-10	-1.08185
121188418	chr12:121188418:G:A	2.71537e-11	-1.65508	-0.392674
121189242	chr12:121189242:C:T	6.82773e-11	-2.56711e-10	-1.12569
121189265	chr12:121189265:C:T	3.94481e-11	-1.67428	-3.18773e-10
121189357	chr12:121189357:T:C	6.41851e-11	-2.56711e-10	-1.18749
121189465	chr12:121189465:A:G	8.40598e-12	-1.97077	-1.24955
121189639	chr12:121189639:AC:A	6.09805e-11	-1.23871	-3.18773e-10
121189655	chr12:121189655:A:G	1.67365e-11	-1.75646	-0.775219
121189661	chr12:121189661:T:A	7.98223e-12	-1.96336	-1.30869
121189945	chr12:121189945:C:G	8.251e-12	-1.95378	-1.28515
121190069	chr12:121190069:G:A	4.00244e-11	-1.65978	-3.18773e-10
121190202	chr12:121190202:T:TG	1.7119e-10	-2.56711e-10	-0.206492
121190213	chr12:121190213:G:A	8.00346e-11	-2.56711e-10	-0.966807
121190224	chr12:121190224:T:C	1.41418e-11	-1.96576	-0.734376
121190377	chr12:121190377:A:G	6.46817e-11	-2.56711e-10	-1.17979
121190464	chr12:121190464:C:T	3.99053e-11	-1.66276	-3.18773e-10
121190485	chr12:121190485:C:T	1.54549e-10	-0.308752	-3.18773e-10
121190906	chr12:121190906:G:T	1.6774e-11	-1.41489	-1.11455
121191229	chr12:121191229:G:A	1.1431e-11	-1.61614	-1.29679
121191316	chr12:121191316:G:A	1.21933e-11	-1.97044	-0.87794
121191404	chr12:121191404:A:G	5.70319e-11	-2.56711e-10	-1.30566
121192536	chr12:121192536:G:A	2.93119e-11	-1.97127	-3.18773e-10
121192545	chr12:121192545:A:G	1.50594e-11	-1.35432	-1.28294
121192635	chr12:121192635:A:G	2.46613e-11	-0.835187	-1.30885
121192759	chr12:121192759:G:A	4.65687e-11	-1.50834	-3.18773e-10
121192960	chr12:121192960:A:G	3.45808e-11	-1.80597	-3.18773e-10
121192968	chr12:121192968:A:G	3.44159e-11	-1.81075	-3.18773e-10
121192980	chr12:121192980:T:A	3.44961e-11	-1.80842	-3.18773e-10
121193300	chr12:121193300:T:G	7.61746e-11	-2.56711e-10	-1.01624
121194166	chr12:121194166:T:G	8.222e-12	-1.95568	-1.28677
121194269	chr12:121194269:G:A	1.22223e-10	-2.56711e-10	-0.543418
121194425	chr12:121194425:T:C	5.69025e-11	-2.56711e-10	-1.30793
121195479	chr12:121195479:C:T	1.28069e-11	-1.55602	-1.24326
121195634	chr12:121195634:A:G	3.13806e-11	-0.618007	-1.28507
121195754	chr12:121195754:C:G	9.05998e-11	-2.56711e-10	-0.842814
121195820	chr12:121195820:C:T	5.6813e-11	-2.56711e-10	-1.3095
121196483	chr12:121196483:A:G	8.33392e-11	-2.56711e-10	-0.926347
121196593	chr12:121196593:G:A	6.32162e-11	-2.56711e-10	-1.20271
121196608	chr12:121196608:G:A	4.16516e-11	-1.61993	-3.18773e-10
121197126	chr12:121197126:C:G	2.12886e-10	-2.56711e-10	0.0114932
121197162	chr12:121197162:T:C	8.01268e-12	-1.96347	-1.30477
121197394	chr12:121197394:C:T	1.8269e-11	-1.83805	-0.606014
121197702	chr12:121197702:T:C	7.98573e-12	-1.96569	-1.30592
121198078	chr12:121198078:A:G	4.11637e-11	-1.63171	-3.18773e-10
121198092	chr12:121198092:A:G	1.22336e-11	-1.59812	-1.24696
121198301	chr12:121198301:T:C	1.29346e-11	-1.55084	-1.23853
121198387	chr12:121198387:C:T	7.96621e-12	-1.96632	-1.30773
121198789	chr12:121198789:G:C	1.24518e-11	-1.58115	-1.24626
121198924	chr12:121198924:C:T	7.4526e-11	-2.56711e-10	-1.03812
121199238	chr12:121199238:G:A	2.12888e-10	0.0115022	-3.18773e-10
121199254	chr12:121199254:G:C	1.40408e-11	-1.42365	-1.28365
121199260	chr12:121199260:T:C	1.01515e-10	-2.56711e-10	-0.729064
121199330	chr12:121199330:C:T	2.62211e-11	-1.47679	-0.605918
121199430	chr12:121199430:A:G	1.31757e-11	-1.75029	-1.0206
121200089	chr12:121200089:T:C	5.8039e-11	-2.56711e-10	-1.28815
121200159	chr12:121200159:C:T	1.82725e-10	-2.56711e-10	-0.141283
121200583	chr12:121200583:C:T	8.16918e-12	-1.94251	-1.30639
121200618	chr12:121200618:C:A	5.68066e-11	-2.56711e-10	-1.30961
121200752	chr12:121200752:T:C	1.71994e-10	-2.56711e-10	-0.201808
121200754	chr12:121200754:G:T	6.39382e-11	-2.56711e-10	-1.19135
121200788	chr12:121200788:T:C	1.50533e-10	-2.56711e-10	-0.335084
121200922	chr12:121200922:T:C	1.80458e-10	-2.56711e-10	-0.153768
121201046	chr12:121201046:A:G	2.93024e-11	-1.9716	-3.18773e-10
121201145	chr12:121201145:T:C	5.91691e-11	-2.56711e-10	-1.26887
121201399	chr12:121201399:TC:T	2.38152e-11	-1.91573	-0.263212
121201419	chr12:121201419:A:G	4.64964e-11	-1.50989	-3.18773e-10
121201723	chr12:121201723:T:A	8.25807e-12	-1.93957	-1.29851
121201796	chr12:121201796:C:T	2.78144e-11	-0.745657	-1.27806
121201854	chr12:121201854:C:T	1.11599e-11	-1.64125	-1.29569
121201895	chr12:121201895:GAAAC:G	5.68153e-11	-2.56711e-10	-1.30946
121202112	chr12:121202112:G:A	2.76637e-11	-0.722486	-1.30666
121202705	chr12:121202705:G:T	1.40398e-10	-2.56711e-10	-0.404782
121202747	chr12:121202747:A:G	1.59354e-10	-2.56711e-10	-0.278136
121203072	chr12:121203072:C:T	2.02427e-10	-2.56711e-10	-0.0388885
121203231	chr12:121203231:C:T	8.08117e-12	-1.95804	-1.30169
121203515	chr12:121203515:C:T	2.8626e-11	-0.707261	-1.28769
121203685	chr12:121203685:T:C	4.1076e-11	-1.63384	-3.18773e-10
121203706	chr12:121203706:A:G	1.27439e-11	-1.92675	-0.877463
121203822	chr12:121203822:G:A	1.06317e-11	-1.67734	-1.30809
121203865	chr12:121203865:G:A	9.51643e-12	-1.83715	-1.2591
121204396	chr12:121204396:C:T	6.40136e-11	-2.56711e-10	-1.19017
121204740	chr12:121204740:A:C	8.11109e-12	-1.96105	-1.29498
121205058	chr12:121205058:A:G	7.60812e-11	-2.56711e-10	-1.01746
121205214	chr12:121205214:CAT:C	5.68844e-11	-2.56711e-10	-1.30825
121205479	chr12:121205479:C:T	2.92885e-11	-1.97207	-3.18773e-10
121205595	chr12:121205595:C:T	5.68828e-11	-2.56711e-10	-1.30827
121206046	chr12:121206046:T:C	1.67575e-10	-2.56711e-10	-0.227837
121206053	chr12:121206053:C:T	1.12547e-11	-1.95544	-0.973046
121206799	chr12:121206799:G:A	1.27647e-11	-1.62902	-1.17357
121207101	chr12:121207101:A:C	4.00025e-11	-1.66032	-3.18773e-10
121207564	chr12:121207564:G:C	1.52085e-10	-2.56711e-10	-0.324827
121207802	chr12:121207802:G:A	8.04297e-11	-2.56711e-10	-0.961883
121207917	chr12:121207917:C:T	5.83864e-11	-2.56711e-10	-1.28218
121208213	chr12:121208213:G:A	3.00675e-11	-0.658527	-1.28729
121208604	chr12:121208604:C:T	5.69493e-11	-2.56711e-10	-1.3071
121208977	chr12:121208977:T:G	2.61409e-10	-2.56711e-10	0.216821
121209176	chr12:121209176:C:T	6.41402e-11	-2.56711e-10	-1.18819
121209437	chr12:121209437:T:G	1.12826e-10	-2.56711e-10	-0.623417
121209461	chr12:121209461:A:G	6.33324e-11	-2.56711e-10	-1.20087
121209632	chr12:121209632:A:G	8.76475e-12	-1.88873	-1.2898
121210067	chr12:121210067:G:T	2.65007e-11	-0.762687	-1.30941
121210487	chr12:121210487:A:G	8.2066e-12	-1.95439	-1.28994
121210552	chr12:121210552:G:A	7.57089e-11	-2.56711e-10	-1.02237
121211067	chr12:121211067:C:G	1.04624e-11	-1.88931	-1.11217
121211085	chr12:121211085:G:T	6.0512e-11	-2.56711e-10	-1.24642
121212281	chr12:121212281:C:A	1.07113e-10	-2.56711e-10	-0.675377
121212659	chr12:121212659:A:G	8.1997e-12	-1.93563	-1.30954
121213000	chr12:121213000:G:A	5.83474e-11	-2.56711e-10	-1.28285
121213388	chr12:121213388:A:G	5.94626e-11	-2.56711e-10	-1.26392
121213456	chr12:121213456:A:T	8.47659e-12	-1.90368	-1.30828
121214017	chr12:121214017:G:A	8.45226e-12	-1.90947	-1.30536
121214238	chr12:121214238:G:T	8.46874e-12	-1.90492	-1.30796
121214474	chr12:121214474:G:A	8.48299e-12	-1.90206	-1.30914
121214670	chr12:121214670:A:T	1.01064e-11	-1.89159	-1.14451
121214701	chr12:121214701:G:C	3.26855e-11	-1.86234	-3.18773e-10
121214738	chr12:121214738:G:A	1.02117e-11	-1.96626	-1.05948
121214801	chr12:121214801:T:C	7.37868e-11	-2.56711e-10	-1.04809
121214909	chr12:121214909:C:T	5.90412e-11	-2.56711e-10	-1.27103
121215575	chr12:121215575:C:A	1.10666e-10	-2.56711e-10	-0.642752
121215960	chr12:121215960:G:A	6.18615e-11	-2.56711e-10	-1.22437
121216057	chr12:121216057:T:G	5.90811e-11	-2.56711e-10	-1.27036
121216086	chr12:121216086:G:A	5.85651e-11	-2.56711e-10	-1.27913
121216208	chr12:121216208:A:G	8.27573e-12	-1.92878	-1.30716
121216231	chr12:121216231:G:C	8.33357e-11	-2.56711e-10	-0.926389
121216433	chr12:121216433:G:C	6.70597e-11	-2.56711e-10	-1.14368
121216581	chr12:121216581:G:A	7.60964e-11	-2.56711e-10	-1.01727
121216586	chr12:121216586:C:T	1.72669e-10	-2.56711e-10	-0.19789
121216917	chr12:121216917:C:T	1.11052e-10	-0.639271	-3.18773e-10
121217260	chr12:121217260:G:A	1.23101e-10	-0.536259	-3.18773e-10
121217861	chr12:121217861:C:T	5.94581e-11	-2.56711e-10	-1.26399
121218000	chr12:121218000:C:T	3.28578e-11	-1.85708	-3.18773e-10
121218086	chr12:121218086:A:G	8.44569e-11	-2.56711e-10	-0.913025
121218167	chr12:121218167:A:T	8.20966e-12	-1.93531	-1.30864
121218242	chr12:121218242:C:T	1.92076e-11	-1.11072	-1.28324
121218601	chr12:121218601:G:A	1.33272e-11	-1.72493	-1.03453
121218811	chr12:121218811:G:T	1.01413e-10	-0.730069	-3.18773e-10
121219311	chr12:121219311:G:A	3.03819e-11	-1.93542	-3.18773e-10
121219354	chr12:121219354:C:T	2.94605e-11	-1.96622	-3.18773e-10
121219457	chr12:121219457:G:A	6.86499e-11	-2.56711e-10	-1.12025
121219559	chr12:121219559:A:ATCTTGAT	7.31597e-11	-2.56711e-10	-1.05662
121219952	chr12:121219952:T:C	6.72011e-11	-2.56711e-10	-1.14158
121220179	chr12:121220179:G:C	8.33357e-11	-2.56711e-10	-0.926389
121220495	chr12:121220495:G:T	7.81169e-11	-2.56711e-10	-0.99106
121221092	chr12:121221092:C:T	8.94416e-12	-1.92339	-1.23487
121221172	chr12:121221172:G:T	3.82083e-11	-1.70621	-3.18773e-10
121221486	chr12:121221486:C:T	1.62749e-10	-0.257059	-3.18773e-10
121221575	chr12:121221575:G:A	9.66217e-11	-2.56711e-10	-0.778462
121221586	chr12:121221586:G:A	6.99597e-11	-2.56711e-10	-1.10135
121221625	chr12:121221625:C:T	1.46582e-10	-2.56711e-10	-0.36168
121221640	chr12:121221640:G:A	6.50816e-11	-2.56711e-10	-1.17362
121222030	chr12:121222030:C:T	1.09252e-10	-2.56711e-10	-0.65561
121222062	chr12:121222062:G:A	5.73281e-11	-2.56711e-10	-1.30047
121222114	chr12:121222114:G:A	3.50595e-11	-1.79222	-3.18773e-10
121222183	chr12:121222183:T:C	9.00952e-12	-1.84823	-1.30276
121222196	chr12:121222196:G:A	9.34536e-12	-1.81271	-1.30167
121222318	chr12:121222318:C:T	6.03925e-11	-2.56711e-10	-1.2484
121222376	chr12:121222376:G:T	1.7408e-11	-1.83488	-0.657456
121222458	chr12:121222458:A:G	8.16538e-12	-1.94359	-1.30577
121222469	chr12:121222469:A:C	8.19306e-12	-1.94226	-1.30371
121222474	chr12:121222474:A:G	8.1126e-12	-1.94868	-1.30717
121222499	chr12:121222499:A:C	8.19973e-12	-1.93971	-1.30546
121222705	chr12:121222705:C:A	1.3729e-10	-0.42717	-3.18773e-10
121222984	chr12:121222984:T:C	1.02347e-11	-1.72581	-1.29768
121223260	chr12:121223260:G:A	7.32781e-11	-2.56711e-10	-1.055
121223439	chr12:121223439:T:C	6.45537e-11	-2.56711e-10	-1.18177
121223465	chr12:121223465:G:T	5.69848e-11	-2.56711e-10	-1.30648
121223562	chr12:121223562:C:G	1.39111e-11	-1.9662	-0.750374
121223841	chr12:121223841:G:A	1.53869e-10	-2.56711e-10	-0.313165
121223897	chr12:121223897:A:G	1.15898e-11	-1.81076	-1.08838
121223901	chr12:121223901:A:T	7.30841e-11	-1.05766	-3.18773e-10
121224163	chr12:121224163:G:A	8.69069e-12	-1.87861	-1.3084
121224378	chr12:121224378:C:T	5.82624e-11	-2.56711e-10	-1.28431
121224379	chr12:121224379:G:A	1.70457e-11	-1.22381	-1.28956
121224474	chr12:121224474:T:C	8.72429e-12	-1.88222	-1.30094
121224551	chr12:121224551:G:A	1.56031e-10	-2.56711e-10	-0.29921
121224567	chr12:121224567:A:C	1.51706e-11	-1.59323	-1.03668
121224624	chr12:121224624:T:A	8.08402e-12	-1.95327	-1.30611
121224804	chr12:121224804:C:T	6.68955e-11	-2.56711e-10	-1.14613
121225141	chr12:121225141:T:C	9.16836e-12	-1.83444	-1.29906
121225308	chr12:121225308:A:G	1.67692e-11	-1.56939	-0.96034
121225468	chr12:121225468:T:C	2.92242e-10	-2.56711e-10	0.328317
121225497	chr12:121225497:G:A	3.39092e-11	-1.82558	-3.18773e-10
121225781	chr12:121225781:G:A	3.39645e-11	-1.82395	-3.18773e-10
121226023	chr12:121226023:C:T	3.21908e-11	-1.87758	-3.18773e-10
121226314	chr12:121226314:C:T	8.57399e-12	-1.92255	-1.27798
121226508	chr12:121226508:G:A	3.72804e-11	-1.7308	-3.18773e-10
121227208	chr12:121227208:A:G	8.4651e-12	-1.90922	-1.30409
121227281	chr12:121227281:C:A	1.12788e-11	-1.95166	-0.97468
121227531	chr12:121227531:C:T	8.7169e-12	-1.8834	-1.3006
121227550	chr12:121227550:G:A	9.12646e-12	-1.83085	-1.30724
121227917	chr12:121227917:G:C	7.97336e-12	-1.96871	-1.30445
121227941	chr12:121227941:T:A	2.37234e-10	0.119779	-3.18773e-10
121228095	chr12:121228095:A:G	8.01782e-12	-1.96036	-1.30724
121228210	chr12:121228210:T:C	5.93598e-11	-2.56711e-10	-1.26565
121228457	chr12:121228457:A:G	1.00893e-11	-1.83325	-1.20454
121228843	chr12:121228843:A:G	8.34706e-12	-1.95553	-1.27183
121229358	chr12:121229358:C:G	1.29779e-10	-2.56711e-10	-0.483433
121229624	chr12:121229624:C:T	8.15289e-12	-1.95335	-1.29754
121229777	chr12:121229777:C:T	3.07168e-11	-1.92445	-3.18773e-10
121229848	chr12:121229848:T:C	8.00677e-12	-1.9596	-1.30938
121230210	chr12:121230210:T:C	9.13601e-12	-1.95325	-1.18379
121230451	chr12:121230451:T:C	9.93058e-12	-1.75232	-1.30133
121230492	chr12:121230492:G:T	1.01057e-10	-2.56711e-10	-0.733579
121230671	chr12:121230671:A:C	9.07183e-12	-1.8652	-1.27889
121230911	chr12:121230911:CTCATA:C	5.68369e-11	-2.56711e-10	-1.30908
121231120	chr12:121231120:TG:T	3.27217e-11	-1.86123	-3.18773e-10
121231122	chr12:121231122:G:C	3.27382e-11	-1.86072	-3.18773e-10
121231136	chr12:121231136:C:T	3.34517e-11	-1.83916	-3.18773e-10
121231342	chr12:121231342:A:G	8.95453e-12	-1.93326	-1.22384
121231379	chr12:121231379:C:T	7.95682e-12	-1.96867	-1.30656
121231550	chr12:121231550:C:T	3.73247e-11	-1.72961	-3.18773e-10
121231808	chr12:121231808:A:G	2.15719e-11	-1.95479	-0.323085
121231828	chr12:121231828:A:G	1.89446e-11	-1.10248	-1.30527
121232034	chr12:121232034:T:G	1.54591e-10	-2.56711e-10	-0.308484
121232037	chr12:121232037:T:C	6.58349e-11	-2.56711e-10	-1.16212
121232198	chr12:121232198:G:A	1.30583e-10	-0.47726	-3.18773e-10
121232261	chr12:121232261:C:T	2.53318e-11	-1.95208	-0.165125
121232296	chr12:121232296:G:A	7.60016e-11	-2.56711e-10	-1.01851
121232473	chr12:121232473:A:G	1.40099e-10	-0.406918	-3.18773e-10
121232987	chr12:121232987:C:G	1.40939e-10	-2.56711e-10	-0.400939
121232989	chr12:121232989:A:G	3.50445e-11	-1.79265	-3.18773e-10
121233117	chr12:121233117:G:A	1.2546e-10	-2.56711e-10	-0.517277
121233190	chr12:121233190:C:G	3.61567e-11	-1.7614	-3.18773e-10
121233222	chr12:121233222:C:T	2.9279e-11	-1.97239	-3.18773e-10
121233310	chr12:121233310:G:A	5.93383e-11	-2.56711e-10	-1.26601
121233330	chr12:121233330:T:A	8.46887e-12	-1.9114	-1.30147
121233467	chr12:121233467:C:T	1.45005e-11	-1.51771	-1.15737
121233709	chr12:121233709:T:C	1.47861e-10	-0.352994	-3.18773e-10
121234286	chr12:121234286:G:C	1.0444e-11	-1.77011	-1.23313
121234420	chr12:121234420:C:T	1.66166e-10	-2.56711e-10	-0.236277
121234508	chr12:121234508:T:C	1.06216e-11	-1.95142	-1.03495
121234648	chr12:121234648:C:T	6.53992e-11	-2.56711e-10	-1.16876
121234880	chr12:121234880:C:CTGTT	1.26678e-10	-2.56711e-10	-0.507615
121234943	chr12:121234943:T:C	3.44839e-11	-1.80877	-3.18773e-10
121235109	chr12:121235109:C:T	7.75443e-10	1.30417	-3.18773e-10
121235239	chr12:121235239:G:A	1.27189e-10	-2.56711e-10	-0.503589
121235518	chr12:121235518:A:T	7.12818e-11	-2.56711e-10	-1.08263
121235574	chr12:121235574:C:T	5.68711e-11	-2.56711e-10	-1.30848
121235608	chr12:121235608:C:T	5.69408e-11	-2.56711e-10	-1.30725
121235697	chr12:121235697:G:A	1.04993e-11	-1.73875	-1.25921
121235851	chr12:121235851:G:GTGA	3.35937e-11	-1.83493	-3.18773e-10
121235939	chr12:121235939:G:A	5.96158e-11	-2.56711e-10	-1.26135
121235958	chr12:121235958:C:T	1.03797e-11	-1.74981	-1.2596
121236274	chr12:121236274:G:A	1.2642e-10	-2.56711e-10	-0.509655
121236367	chr12:121236367:G:C	8.31184e-12	-1.92316	-1.30843
121236384	chr12:121236384:G:A	5.69242e-11	-2.56711e-10	-1.30755
121236589	chr12:121236589:G:A	7.90994e-11	-2.56711e-10	-0.978561
121236795	chr12:121236795:G:A	9.93327e-11	-2.56711e-10	-0.750791
121237098	chr12:121237098:A:G	8.92838e-12	-1.85064	-1.30939
121237465	chr12:121237465:G:A	6.9809e-11	-1.48492	0.381419
121237504	chr12:121237504:G:A	3.83257e-11	-1.97234	0.269194
121237676	chr12:121237676:C:T	7.65264e-11	-2.56711e-10	-1.01163
121237772	chr12:121237772:G:T	8.99225e-12	-1.84393	-1.30898
121237911	chr12:121237911:A:G	1.02469e-11	-1.74613	-1.27616
121238429	chr12:121238429:A:G	1.02593e-11	-1.76828	-1.2528
121238718	chr12:121238718:AG:A	9.31014e-11	-0.815577	-3.18773e-10
121239210	chr12:121239210:G:A	7.56939e-11	-1.02257	-3.18773e-10
121239659	chr12:121239659:C:T	1.36621e-10	-2.56711e-10	-0.432055
121239735	chr12:121239735:C:T	1.07795e-11	-1.71164	-1.25998
121239863	chr12:121239863:C:T	1.28011e-10	-0.497152	-3.18773e-10
121239907	chr12:121239907:C:T	1.8383e-10	-2.56711e-10	-0.135257
121239969	chr12:121239969:G:A	1.08475e-11	-1.72858	-1.23675
121240495	chr12:121240495:G:A	8.69756e-11	-0.883639	-3.18773e-10
121240961	chr12:121240961:A:G	3.66535e-11	-1.74776	-3.18773e-10
121241034	chr12:121241034:C:T	6.36401e-11	-2.56711e-10	-1.19602
121241522	chr12:121241522:G:A	1.37621e-10	-2.56711e-10	-0.424765
121241525	chr12:121241525:G:A	1.03218e-11	-1.71123	-1.30378
121241784	chr12:121241784:T:C	5.70151e-11	-2.56711e-10	-1.30595
121242058	chr12:121242058:A:G	1.93871e-11	-1.07846	-1.3062
121242115	chr12:121242115:C:T	1.16304e-11	-1.63006	-1.26559
121242148	chr12:121242148:A:G	1.14181e-11	-1.64967	-1.26439
121242657	chr12:121242657:G:C	5.34561e-11	-0.716391	-0.654013
121242984	chr12:121242984:C:T	7.41343e-11	-0.905979	-0.137409
121243007	chr12:121243007:G:A	5.84412e-11	-2.56711e-10	-1.28125
121243222	chr12:121243222:G:A	1.67853e-10	-2.56711e-10	-0.226179
121243335	chr12:121243335:A:G	2.70396e-11	-1.30976	-0.742202
121243372	chr12:121243372:CT:C	1.58196e-11	-1.51014	-1.07787
121243485	chr12:121243485:C:A	9.17431e-12	-1.85454	-1.27832
121243733	chr12:121243733:C:T	2.08144e-11	-1.89925	-0.414376
121243884	chr12:121243884:T:C	2.3939e-11	-1.20958	-0.964176
121244135	chr12:121244135:C:T	1.48511e-10	-2.56711e-10	-0.34861
121244404	chr12:121244404:G:A	8.38005e-12	-1.94328	-1.28013
121244490	chr12:121244490:G:A	6.14286e-11	-2.56711e-10	-1.23139
121244677	chr12:121244677:C:A	6.52676e-11	-2.56711e-10	-1.17077
121244897	chr12:121244897:C:A	8.03362e-11	-2.56711e-10	-0.963045
121244916	chr12:121244916:T:C	9.37044e-12	-1.83353	-1.27818
121245417	chr12:121245417:G:T	5.81299e-11	-2.56711e-10	-1.28659
121245446	chr12:121245446:A:G	1.95206e-11	-1.06836	-1.30944
121245710	chr12:121245710:T:C	1.32395e-10	-2.56711e-10	-0.463476
121245956	chr12:121245956:C:T	3.7326e-11	-1.72958	-3.18773e-10
121246117	chr12:121246117:C:T	5.47312e-11	-0.747085	-0.599746
121246325	chr12:121246325:C:A	3.89671e-11	-1.68655	-3.18773e-10
121246750	chr12:121246750:C:A	4.14751e-11	-1.62417	-3.18773e-10
121246782	chr12:121246782:C:T	1.54924e-10	-2.56711e-10	-0.306332
121247110	chr12:121247110:ACCCAGTGTGTTAGCC:A	6.83146e-11	-2.56711e-10	-1.12514
121247130	chr12:121247130:C:T	4.51059e-11	-1.54025	-3.18773e-10
121247385	chr12:121247385:T:A	1.64789e-11	-1.24346	-1.30373
121247519	chr12:121247519:C:T	5.68148e-11	-2.56711e-10	-1.30947
121247591	chr12:121247591:G:A	2.53565e-11	-1.964	-0.152227
121247611	chr12:121247611:C:A	3.49882e-10	-2.56711e-10	0.508331
121247981	chr12:121247981:T:C	2.74834e-11	-1.96076	-0.0749217
121248275	chr12:121248275:C:T	5.98377e-11	-0.87019	-0.38744
121248305	chr12:121248305:G:A	2.76943e-11	-1.74053	-0.287511
121248782	chr12:121248782:G:A	6.10953e-11	-2.56711e-10	-1.23683
121248802	chr12:121248802:G:A	5.69583e-11	-2.56711e-10	-1.30695
121249126	chr12:121249126:G:A	2.70356e-10	0.223252	0.0272217
121249212	chr12:121249212:T:C	1.1625e-10	-1.74913	1.15561
121249371	chr12:121249371:A:G	1.2387e-10	-2.56711e-10	-0.530029
121249466	chr12:121249466:G:A	8.86156e-12	-1.93627	-1.23127
121249512	chr12:121249512:C:T	1.10638e-10	-1.79012	1.14712
121249609	chr12:121249609:T:C	1.06139e-10	-1.78256	1.09804
121249671	chr12:121249671:G:A	4.089e-11	-1.63838	-3.18773e-10
121249761	chr12:121249761:C:T	6.03426e-11	-2.56711e-10	-1.24923
121249958	chr12:121249958:C:T	1.41778e-10	-2.56711e-10	-0.395
121250223	chr12:121250223:G:A	1.2114e-11	-1.55171	-1.3032
121250264	chr12:121250264:CT:C	3.17643e-11	-1.89092	-3.18773e-10
121250441	chr12:121250441:T:A	1.32479e-10	-0.494127	0.0312882
121250444	chr12:121250444:C:T	1.29788e-10	-2.56711e-10	-0.483365
121250620	chr12:121250620:G:A	1.81546e-10	-0.449579	0.30182
121250637	chr12:121250637:T:TC	5.74702e-11	-2.56711e-10	-1.298
121251169	chr12:121251169:C:G	9.89749e-11	-0.302277	-0.452123
121251227	chr12:121251227:C:G	1.42489e-10	-2.56711e-10	-0.390001
121251298	chr12:121251298:T:C	2.31804e-11	-1.94706	-0.258898
121251306	chr12:121251306:T:C	8.40378e-11	-1.77572	0.857724
121251397	chr12:121251397:G:C	5.01173e-11	-1.4349	-3.18773e-10
121251533	chr12:121251533:C:T	1.41733e-10	-2.56711e-10	-0.395323
121251995	chr12:121251995:C:T	9.91308e-11	-1.77208	1.01926
121252109	chr12:121252109:TA:T	1.34844e-11	-1.4611	-1.28663
121252589	chr12:121252589:TC:T	1.61477e-10	-2.56711e-10	-0.264904
121252651	chr12:121252651:G:A	5.88723e-11	-2.56711e-10	-1.27389
121252745	chr12:121252745:T:C	2.16743e-11	-1.29707	-0.976069
121252752	chr12:121252752:T:C	2.08732e-11	-1.34007	-0.970732
121252784	chr12:121252784:G:A	2.37433e-11	-1.94468	-0.237284
121252997	chr12:121252997:C:T	4.30733e-10	-2.56711e-10	0.716223
121253098	chr12:121253098:C:T	5.75017e-11	-2.56711e-10	-1.29745
121253285	chr12:121253285:G:T	4.07397e-11	-1.64206	-3.18773e-10
121253293	chr12:121253293:G:A	1.97075e-11	-1.96861	-0.399652
121253327	chr12:121253327:G:A	1.48786e-10	-2.56711e-10	-0.346754
121253876	chr12:121253876:T:C	5.68878e-11	-2.56711e-10	-1.30819
121254049	chr12:121254049:C:A	5.76034e-11	-2.56711e-10	-1.29568
121254168	chr12:121254168:T:G	2.29643e-11	-1.94513	-0.270194
121254414	chr12:121254414:C:T	1.76574e-10	-2.56711e-10	-0.175527
121254415	chr12:121254415:G:A	1.28723e-10	-2.56711e-10	-0.491606
121254578	chr12:121254578:T:C	5.98054e-11	-2.56711e-10	-1.25817
121255038	chr12:121255038:T:A	1.56548e-11	-1.30151	-1.29697
121255749	chr12:121255749:T:C	7.53425e-11	-2.56711e-10	-1.02722
121255963	chr12:121255963:G:A	1.5084e-10	-2.56711e-10	-0.333045
121256074	chr12:121256074:G:A	2.28358e-11	-1.94315	-0.277791
121256145	chr12:121256145:G:A	1.49158e-10	-2.56711e-10	-0.344259
121256222	chr12:121256222:T:C	1.52193e-10	-2.56711e-10	-0.324117
121256316	chr12:121256316:T:C	1.54103e-10	-2.56711e-10	-0.311642
121256336	chr12:121256336:A:G	4.06602e-11	-1.8292	0.185183
121258094	chr12:121258094:G:A	1.6218e-11	-1.60539	-0.957748
121258347	chr12:121258347:T:C	6.01693e-11	-2.56711e-10	-1.2521
121258883	chr12:121258883:C:T	1.06455e-11	-1.81757	-1.16656
121258904	chr12:121258904:G:A	7.907e-11	-2.56711e-10	-0.978933
121259307	chr12:121259307:G:A	5.74955e-11	-2.56711e-10	-1.29756
121259441	chr12:121259441:G:A	6.55358e-11	-2.56711e-10	-1.16667
121259603	chr12:121259603:C:T	7.63728e-11	-2.56711e-10	-1.01364
121259616	chr12:121259616:C:A	5.83933e-11	-2.56711e-10	-1.28206
121259666	chr12:121259666:AT:A	9.72268e-11	-2.56711e-10	-0.772219
121259679	chr12:121259679:G:A	6.63748e-11	-2.56711e-10	-1.15395
121260034	chr12:121260034:G:A	1.32415e-11	-1.9691	-0.796809
121260548	chr12:121260548:G:A	7.61862e-11	-2.56711e-10	-1.01609
121260591	chr12:121260591:C:T	7.37049e-11	-2.56711e-10	-1.0492
121260982	chr12:121260982:C:T	5.05524e-10	2.12914	-1.25281
121261039	chr12:121261039:ACTCCACGAAGC:A	3.16458e-11	-1.89466	-3.18773e-10
121261381	chr12:121261381:A:T	5.94532e-11	-2.56711e-10	-1.26408
121261382	chr12:121261382:G:C	5.93713e-11	-2.56711e-10	-1.26545
121261418	chr12:121261418:G:A	5.77758e-11	-2.56711e-10	-1.2927
121261426	chr12:121261426:T:C	1.15882e-11	-1.85879	-1.04049
121261875	chr12:121261875:T:G	1.70714e-10	-2.56711e-10	-0.209274
121261971	chr12:121261971:A:C	1.99382e-11	-1.85346	-0.503167
121262196	chr12:121262196:T:C	6.68169e-11	-2.56711e-10	-1.14731
121262302	chr12:121262302:G:C	8.2617e-12	-1.95009	-1.28754
121262316	chr12:121262316:T:G	6.29307e-11	-2.56711e-10	-1.20723
121262415	chr12:121262415:C:T	1.36819e-10	-2.56711e-10	-0.430606
121262703	chr12:121262703:C:T	1.88686e-10	-2.56711e-10	-0.109181
121262739	chr12:121262739:T:C	5.69704e-11	-2.56711e-10	-1.30673
121263020	chr12:121263020:A:G	9.13984e-12	-1.86452	-1.27211
121263055	chr12:121263055:G:A	1.64916e-11	-1.25494	-1.29147
121263234	chr12:121263234:G:C	9.03269e-11	-2.56711e-10	-0.84583
121263630	chr12:121263630:G:A	3.60471e-11	-1.76444	-3.18773e-10
121263634	chr12:121263634:A:G	5.69549e-11	-2.56711e-10	-1.30701
121263790	chr12:121263790:G:A	5.73206e-11	-2.56711e-10	-1.30061
121263797	chr12:121263797:C:G	7.80264e-11	-2.56711e-10	-0.992219
121263878	chr12:121263878:G:A	8.38293e-12	-1.93811	-1.28496
121264322	chr12:121264322:C:T	8.05652e-12	-1.9671	-1.29568
121264480	chr12:121264480:C:T	6.1543e-11	-0.19389	-1.03564
121264544	chr12:121264544:A:G	1.13454e-11	-1.84765	-1.07281
121264557	chr12:121264557:A:G	1.10826e-11	-1.84148	-1.10241
121264599	chr12:121264599:A:C	1.09273e-11	-1.88185	-1.07614
121264833	chr12:121264833:T:A	6.3869e-11	-2.56711e-10	-1.19243
121265117	chr12:121265117:A:G	5.79591e-10	-2.56711e-10	1.01306
121265396	chr12:121265396:G:A	2.95558e-11	-1.96298	-3.18773e-10
121265730	chr12:121265730:C:T	5.71263e-11	-2.56711e-10	-1.304
121265798	chr12:121265798:CA:C	1.78897e-11	-1.89506	-0.569982
121265815	chr12:121265815:A:G	1.7975e-11	-1.42127	-1.03902
121265832	chr12:121265832:T:C	5.71719e-11	-2.56711e-10	-1.3032
121265842	chr12:121265842:G:A	1.55989e-11	-1.917	-0.685062
121266169	chr12:121266169:G:A	6.57099e-11	-2.56711e-10	-1.16402
121266347	chr12:121266347:G:A	2.11709e-11	-1.95474	-0.341899
121266348	chr12:121266348:TAAG:T	5.90515e-10	-2.56711e-10	1.03173
121266410	chr12:121266410:G:A	6.39591e-11	-2.56711e-10	-1.19102
121266432	chr12:121266432:G:A	6.54536e-11	-2.56711e-10	-1.16793
121266636	chr12:121266636:C:T	5.70353e-11	-2.56711e-10	-1.3056
121266711	chr12:121266711:C:T	5.71229e-11	-2.56711e-10	-1.30406
121266857	chr12:121266857:A:G	5.87921e-11	-2.56711e-10	-1.27526
121266881	chr12:121266881:T:C	1.58651e-11	-1.9002	-0.684947
121266882	chr12:121266882:A:G	9.41413e-12	-1.81266	-1.29439
121267202	chr12:121267202:T:C	1.00273e-11	-1.96665	-1.0773
121267219	chr12:121267219:C:G	6.3629e-11	-2.56711e-10	-1.1962
121267677	chr12:121267677:A:G	1.18401e-11	-1.83822	-1.03956
121267721	chr12:121267721:T:C	5.95598e-11	-2.56711e-10	-1.26228
121268439	chr12:121268439:G:C	2.92749e-11	-1.97253	-3.18773e-10
121268730	chr12:121268730:T:G	1.26273e-11	-1.771	-1.0424
121268929	chr12:121268929:C:A	5.79529e-11	-2.56711e-10	-1.28964
121268930	chr12:121268930:G:A	1.07067e-11	-1.93854	-1.03985
121268989	chr12:121268989:C:T	1.12879e-10	-0.622948	-3.18773e-10
121269233	chr12:121269233:C:T	1.87096e-11	-1.28095	-1.13928
121269665	chr12:121269665:G:A	5.77231e-11	-2.56711e-10	-1.29361
121269685	chr12:121269685:T:A	2.95193e-11	-1.96422	-3.18773e-10
121270359	chr12:121270359:C:G	3.05484e-10	-2.56711e-10	0.372631
121270402	chr12:121270402:A:C	4.20481e-10	-2.56711e-10	0.692134
121270468	chr12:121270468:T:C	4.89175e-11	-1.77782	0.318689
121270617	chr12:121270617:C:T	4.11793e-10	-2.56711e-10	0.671254
121270685	chr12:121270685:G:A	2.93722e-11	-1.96922	-3.18773e-10
121271018	chr12:121271018:A:G	4.01246e-10	-2.56711e-10	0.645309
121271104	chr12:121271104:A:G	4.29723e-10	-2.56711e-10	0.713875
121271328	chr12:121271328:T:C	4.07679e-10	-2.56711e-10	0.661215
121271446	chr12:121271446:T:C	1.88216e-10	-2.56711e-10	-0.111677
121271497	chr12:121271497:A:AT	1.05205e-11	-1.73321	-1.26273
121271552	chr12:121271552:T:C	4.13786e-10	-2.56711e-10	0.676082
121271627	chr12:121271627:C:T	2.93454e-11	-1.97013	-3.18773e-10
121271967	chr12:121271967:C:T	8.53313e-12	-1.96815	-1.23716
121271969	chr12:121271969:C:T	6.5413e-11	-2.56711e-10	-1.16855
121272088	chr12:121272088:G:A	6.89903e-11	-2.56711e-10	-1.1153
121272121	chr12:121272121:A:G	4.26697e-10	-2.56711e-10	0.706807
121272181	chr12:121272181:C:T	4.42853e-10	-2.56711e-10	0.743971
121272575	chr12:121272575:C:T	1.06308e-10	-2.56711e-10	-0.682924
121272887	chr12:121272887:A:C	4.25978e-10	-2.56711e-10	0.705122
121273065	chr12:121273065:G:C	1.7901e-10	-2.56711e-10	-0.161826
121273118	chr12:121273118:T:G	4.43831e-10	-2.56711e-10	0.746177
121273123	chr12:121273123:T:C	6.21071e-11	-2.56711e-10	-1.22041
121273178	chr12:121273178:G:A	7.93001e-11	-0.976027	-3.18773e-10
121273264	chr12:121273264:A:G	4.39088e-10	-2.56711e-10	0.735434
121273712	chr12:121273712:T:C	1.26606e-11	-1.95685	-0.853922
121273855	chr12:121273855:T:C	1.1412e-10	-2.56711e-10	-0.612017
121274128	chr12:121274128:G:A	6.18548e-11	-2.56711e-10	-1.22448
121274173	chr12:121274173:G:A	7.34734e-11	-2.56711e-10	-1.05234
121274274	chr12:121274274:T:A	1.12144e-11	-1.71813	-1.21394
121274461	chr12:121274461:G:A	6.88897e-11	-2.56711e-10	-1.11676
121274498	chr12:121274498:C:T	3.75907e-11	-1.72251	-3.18773e-10
121274589	chr12:121274589:C:A	5.69301e-11	-2.56711e-10	-1.30744
121274647	chr12:121274647:C:T	1.58134e-11	-1.94316	-0.645251
121274656	chr12:121274656:T:C	5.81891e-11	-2.56711e-10	-1.28557
121274932	chr12:121274932:C:T	6.6856e-11	-2.56711e-10	-1.14672
121275156	chr12:121275156:CCTGA:C	5.69598e-11	-2.56711e-10	-1.30692
121275270	chr12:121275270:A:G	1.15879e-11	-1.80866	-1.09065
121275301	chr12:121275301:T:C	3.00386e-11	-1.94678	-3.18773e-10
121275933	chr12:121275933:G:A	8.65071e-10	-2.56711e-10	1.41355
121276091	chr12:121276091:C:T	1.22914e-11	-1.70702	-1.13334
121276240	chr12:121276240:G:C	5.90261e-11	-2.56711e-10	-1.27129
121276355	chr12:121276355:C:G	1.23968e-09	-2.56711e-10	1.77334
121276763	chr12:121276763:A:G	6.85175e-11	-2.56711e-10	-1.12218
121277078	chr12:121277078:G:A	1.37561e-09	-2.56711e-10	1.87739
121277592	chr12:121277592:G:A	9.25833e-12	-1.87369	-1.25005
121277726	chr12:121277726:G:C	4.82433e-10	-2.56711e-10	0.829576
121277769	chr12:121277769:T:C	1.09949e-11	-1.87752	-1.07431
121277953	chr12:121277953:C:A	5.91061e-11	-2.56711e-10	-1.26993
121278188	chr12:121278188:A:G	1.18197e-11	-1.62287	-1.25663
121278551	chr12:121278551:G:A	4.85176e-10	-2.56711e-10	0.835245
121278554	chr12:121278554:G:A	2.96834e-11	-1.95868	-3.18773e-10
121279183	chr12:121279183:T:A	8.48702e-12	-1.90598	-1.30475
121279762	chr12:121279762:A:G	9.89962e-11	-2.56711e-10	-0.754184
121280021	chr12:121280021:CACA:C	7.60954e-11	-2.56711e-10	-1.01728
121280153	chr12:121280153:C:T	9.15801e-12	-1.87643	-1.2582
121280308	chr12:121280308:G:A	2.96283e-11	-1.97242	0.0118827
121280572	chr12:121280572:A:T	3.26014e-10	-2.56711e-10	0.437675
121280808	chr12:121280808:C:T	3.20176e-10	-2.56711e-10	0.419605
121280875	chr12:121280875:A:T	9.63855e-10	-2.56711e-10	1.52167
121280994	chr12:121280994:A:G	3.04823e-11	-1.93212	-3.18773e-10
121281091	chr12:121281091:C:T	5.95795e-11	-2.56711e-10	-1.26196
121281102	chr12:121281102:A:C	5.72459e-11	-2.56711e-10	-1.30191
121281274	chr12:121281274:G:A	5.70547e-11	-2.56711e-10	-1.30526
121281819	chr12:121281819:G:A	6.7681e-11	-2.56711e-10	-1.13446
121281863	chr12:121281863:T:C	5.70975e-11	-2.56711e-10	-1.30451
121281882	chr12:121281882:G:A	5.77476e-11	-2.56711e-10	-1.29318
121282057	chr12:121282057:G:A	5.86322e-11	-2.56711e-10	-1.27798
121282117	chr12:121282117:T:C	6.6378e-11	-2.56711e-10	-1.1539
121282192	chr12:121282192:G:A	6.30405e-11	-2.56711e-10	-1.20549
121282237	chr12:121282237:G:A	1.4272e-11	-1.97142	-0.719541
121282304	chr12:121282304:T:C	5.84272e-11	-2.56711e-10	-1.28148
121282340	chr12:121282340:T:G	1.43613e-10	-2.56711e-10	-0.382143
121282424	chr12:121282424:C:T	7.54196e-11	-2.56711e-10	-1.0262
121282738	chr12:121282738:C:G	6.31764e-11	-2.56711e-10	-1.20333
121282978	chr12:121282978:C:G	2.88246e-10	-2.56711e-10	0.314548
121283082	chr12:121283082:G:T	2.60389e-10	-2.56711e-10	0.21291
121283152	chr12:121283152:A:G	1.1428e-10	-2.56711e-10	-0.610613
121283657	chr12:121283657:A:T	1.09875e-10	-2.56711e-10	-0.649918
121284028	chr12:121284028:G:A	1.62726e-11	-1.95418	-0.605603
121284069	chr12:121284069:G:A	7.64652e-11	-2.56711e-10	-1.01243
121284260	chr12:121284260:C:T	1.84526e-09	-2.56711e-10	2.17111
121285101	chr12:121285101:T:C	3.27421e-11	-1.8606	-3.18773e-10
121285229	chr12:121285229:G:A	8.15737e-12	-1.9711	-1.27925
121285465	chr12:121285465:T:C	6.61865e-11	-2.56711e-10	-1.15679
121285626	chr12:121285626:T:C	9.89367e-12	-1.97044	-1.08693
121286168	chr12:121286168:C:G	5.70617e-11	-2.56711e-10	-1.30513
121286184	chr12:121286184:C:T	1.41658e-11	-1.96284	-0.735601
121286690	chr12:121286690:C:T	2.93154e-11	-1.97115	-3.18773e-10
121287246	chr12:121287246:A:T	5.6874e-11	-2.56711e-10	-1.30843
121287430	chr12:121287430:A:C	6.8518e-11	-2.56711e-10	-1.12217
121288247	chr12:121288247:T:C	1.17819e-10	0.703454	-1.28357
121288392	chr12:121288392:CAAG:C	6.60938e-11	-2.56711e-10	-1.15819
121288603	chr12:121288603:T:C	3.38383e-10	-0.702888	1.1778
121288662	chr12:121288662:C:T	7.31704e-11	0.129098	-1.18557
121289754	chr12:121289754:G:A	1.10433e-10	-2.56711e-10	-0.644861
121289812	chr12:121289812:G:A	1.3481e-11	-1.46556	-1.28242
121289815	chr12:121289815:C:T	5.70632e-11	-2.56711e-10	-1.30511
121290120	chr12:121290120:C:T	9.52708e-11	-2.56711e-10	-0.792542
121290121	chr12:121290121:G:A	3.39535e-11	-1.74222	-0.0820492
121290571	chr12:121290571:G:T	5.68128e-11	-2.56711e-10	-1.3095
121290671	chr12:121290671:G:C	1.59977e-11	-1.96051	-0.616311
121290739	chr12:121290739:C:T	5.68412e-11	-2.56711e-10	-1.309
121290871	chr12:121290871:T:G	1.28924e-11	-1.51641	-1.27621
121291021	chr12:121291021:C:T	1.21222e-11	-1.55075	-1.30348
121291063	chr12:121291063:AC:A	1.6888e-11	-1.47844	-1.04423
121291188	chr12:121291188:G:A	1.11202e-10	-2.56711e-10	-0.637917
121291310	chr12:121291310:G:A	1.69277e-11	-1.47289	-1.04742
121291322	chr12:121291322:C:T	2.92894e-11	-1.97204	-3.18773e-10
121291440	chr12:121291440:G:A	5.83897e-11	-2.56711e-10	-1.28213
121291706	chr12:121291706:G:A	4.67687e-11	-1.50405	-3.18773e-10
121291839	chr12:121291839:T:C	1.62355e-11	-1.31827	-1.2438
121292164	chr12:121292164:C:T	1.84998e-10	-2.56711e-10	-0.128918
121292253	chr12:121292253:G:A	5.75381e-11	-2.56711e-10	-1.29682
121292443	chr12:121292443:T:A	1.08294e-10	-2.56711e-10	-0.664419
121292444	chr12:121292444:A:G	1.53351e-11	-1.5983	-1.02083
121292686	chr12:121292686:T:C	5.69928e-11	-2.56711e-10	-1.30634
121292754	chr12:121292754:G:C	7.72745e-11	-2.56711e-10	-1.0019
121292802	chr12:121292802:T:C	6.26343e-11	-2.56711e-10	-1.21195
121292803	chr12:121292803:A:G	6.18254e-11	-2.56711e-10	-1.22495
121293042	chr12:121293042:G:A	5.6817e-11	-2.56711e-10	-1.30943
121293416	chr12:121293416:G:A	5.74454e-11	-2.56711e-10	-1.29843
121293425	chr12:121293425:GGAA:G	6.71231e-11	-1.14274	-3.18773e-10
121293488	chr12:121293488:G:GC	3.52758e-11	-0.935407	-0.850662
121293489	chr12:121293489:G:C	3.52907e-11	-0.928081	-0.857566
121293846	chr12:121293846:G:A	1.2616e-10	-0.511712	-3.18773e-10
121294284	chr12:121294284:T:C	1.95898e-10	-2.56711e-10	-0.071672
121294823	chr12:121294823:G:T	5.7e-11	-2.56711e-10	-1.30621
121294868	chr12:121294868:C:T	1.0634e-10	-2.56711e-10	-0.682622
121295013	chr12:121295013:T:C	9.27678e-12	-1.84997	-1.27179
121295017	chr12:121295017:G:A	2.4821e-10	-2.56711e-10	0.165008
121295060	chr12:121295060:C:T	4.58801e-11	-1.52323	-3.18773e-10
121295452	chr12:121295452:T:C	1.56298e-09	2.00509	-3.18773e-10
121295935	chr12:121295935:AATGCTGAGAGGGGCT:A	8.90734e-12	-1.89928	-1.26312
121296496	chr12:121296496:C:G	9.29742e-11	-2.56711e-10	-0.816944
121296804	chr12:121296804:C:T	9.33687e-12	-1.82686	-1.28843
121296856	chr12:121296856:C:G	1.92137e-10	-2.56711e-10	-0.0910594
121297397	chr12:121297397:G:A	5.68389e-11	-2.56711e-10	-1.30905
121297604	chr12:121297604:A:G	8.67951e-12	-1.87956	-1.30874
121297794	chr12:121297794:T:G	3.38789e-11	-1.07482	-0.75165
121298111	chr12:121298111:G:T	5.82693e-11	-2.56711e-10	-1.28419
121298538	chr12:121298538:G:A	4.87443e-11	-1.42715	-0.0355285
121299178	chr12:121299178:C:A	9.22227e-12	-1.85236	-1.27528
121299312	chr12:121299312:A:G	3.97204e-11	-1.6674	-3.18773e-10
121299624	chr12:121299624:T:C	6.12448e-11	-2.56711e-10	-1.23439
121300438	chr12:121300438:A:G	1.52973e-11	-1.76724	-0.854354
121301716	chr12:121301716:C:T	4.49825e-11	-1.54299	-3.18773e-10
121301843	chr12:121301843:T:C	1.3601e-11	-1.74823	-0.990895
121301955	chr12:121301955:T:C	6.33587e-11	-2.56711e-10	-1.20045
121302185	chr12:121302185:A:G	1.92053e-10	-2.56711e-10	-0.0914944
121302718	chr12:121302718:A:G	6.21546e-11	-2.56711e-10	-1.21964
121302761	chr12:121302761:G:A	4.38449e-11	-1.56861	-3.18773e-10
121302903	chr12:121302903:AAAAAAAAAAAAAT:A	8.24254e-11	-2.56711e-10	-0.937372
121302998	chr12:121302998:A:G	1.1462e-11	-1.79048	-1.11974
121303212	chr12:121303212:G:A	5.68388e-11	-2.56711e-10	-1.30905
121303610	chr12:121303610:G:A	5.69538e-11	-2.56711e-10	-1.30703
121303621	chr12:121303621:A:C	1.07688e-10	-2.56711e-10	-0.670025
121304050	chr12:121304050:C:A	6.34749e-11	-2.56711e-10	-1.19862
121304138	chr12:121304138:T:C	1.69594e-11	-1.68323	-0.835216
121304916	chr12:121304916:G:A	6.25271e-11	-2.56711e-10	-1.21367
121305024	chr12:121305024:G:A	2.0181e-10	-2.56711e-10	-0.0419392
121305182	chr12:121305182:T:C	1.80381e-10	-2.56711e-10	-0.154194
121305210	chr12:121305210:G:A	6.24052e-11	-2.56711e-10	-1.21562
121305314	chr12:121305314:A:T	1.04196e-11	-1.94073	-1.06485
121305339	chr12:121305339:C:A	7.52197e-11	-2.56711e-10	-1.02885
121305527	chr12:121305527:TCTG:T	6.59328e-11	-0.607952	-0.552678
121305755	chr12:121305755:T:C	1.5326e-11	-1.69938	-0.920332
121305807	chr12:121305807:G:A	2.59676e-11	-0.985484	-1.10693
121305850	chr12:121305850:C:A	2.13451e-11	-1.72568	-0.56276
121305879	chr12:121305879:C:T	1.78639e-11	-1.54785	-0.918629
121306217	chr12:121306217:T:C	1.07307e-10	-2.56711e-10	-0.673573
121306413	chr12:121306413:G:A	3.63702e-11	-1.75552	-3.18773e-10
121306599	chr12:121306599:T:C	2.20385e-11	-1.09069	-1.16579
121306811	chr12:121306811:A:G	4.34971e-11	-1.3189	-0.257674
121306984	chr12:121306984:C:T	1.15955e-10	-2.56711e-10	-0.596067
121307129	chr12:121307129:T:C	7.32119e-11	-2.56711e-10	-1.05591
121307362	chr12:121307362:A:C	5.80595e-11	-2.56711e-10	-1.2878
121307493	chr12:121307493:C:T	1.8276e-11	-1.81936	-0.624313
121307516	chr12:121307516:G:A	1.32163e-10	-2.56711e-10	-0.465229
121307687	chr12:121307687:G:A	5.68097e-11	-2.56711e-10	-1.30956
121307748	chr12:121307748:G:A	1.16722e-10	-2.56711e-10	-0.589467
121308612	chr12:121308612:G:A	6.37024e-11	-2.56711e-10	-1.19504
121308739	chr12:121308739:G:A	3.50067e-11	-1.79373	-3.18773e-10
121310070	chr12:121310070:G:A	2.75077e-10	-2.56711e-10	0.267786
121310548	chr12:121310548:G:A	9.82136e-11	-2.56711e-10	-0.762121
121310602	chr12:121310602:G:A	5.8005e-11	-2.56711e-10	-1.28874
121310900	chr12:121310900:C:T	5.76779e-11	-2.56711e-10	-1.29439
121311496	chr12:121311496:T:C	3.43931e-11	-1.05432	-0.757094
121311758	chr12:121311758:A:G	1.83021e-11	-1.72064	-0.72161
121312263	chr12:121312263:T:C	5.80671e-11	-2.56711e-10	-1.28767
121312285	chr12:121312285:T:C	3.08116e-11	-1.92138	-3.18773e-10
121313186	chr12:121313186:C:T	1.98874e-11	-1.88965	-0.469526
121314620	chr12:121314620:T:C	5.70194e-11	-2.56711e-10	-1.30588
121315274	chr12:121315274:T:G	1.7643e-11	-1.76114	-0.717782
121315910	chr12:121315910:T:C	1.5567e-11	-1.74945	-0.854665
121316088	chr12:121316088:T:G	7.84056e-11	-2.56711e-10	-0.987371
121316140	chr12:121316140:T:C	6.85335e-11	-2.56711e-10	-1.12194
121316452	chr12:121316452:C:G	4.25074e-11	-0.866742	-0.732845
121316608	chr12:121316608:C:T	5.8958e-11	-2.56711e-10	-1.27244
121316686	chr12:121316686:T:C	7.26088e-11	-2.56711e-10	-1.06418
121316914	chr12:121316914:C:G	2.68998e-11	-0.754981	-1.30217
121317323	chr12:121317323:G:A	5.82048e-11	-2.56711e-10	-1.2853
121317473	chr12:121317473:T:C	5.55379e-11	-1.3322	-3.18773e-10
121317549	chr12:121317549:G:A	1.37993e-10	-2.56711e-10	-0.422062
121317718	chr12:121317718:T:C	1.073e-10	-2.56711e-10	-0.673634
121317758	chr12:121317758:A:G	1.91684e-11	-1.70456	-0.69144
121318164	chr12:121318164:C:T	8.21971e-11	-2.56711e-10	-0.940146
121318255	chr12:121318255:A:G	2.92779e-11	-1.97243	-3.18773e-10
121318747	chr12:121318747:G:A	2.02943e-10	0.389354	-0.425695
121318839	chr12:121318839:G:T	1.81966e-11	-1.71616	-0.731873
121318881	chr12:121318881:G:A	1.6423e-11	-1.78484	-0.765745
121319297	chr12:121319297:A:C	7.9991e-11	-2.56711e-10	-0.967352
121319857	chr12:121319857:G:A	1.86612e-11	-1.74833	-0.674493
121319954	chr12:121319954:T:A	1.79278e-11	-1.71637	-0.746545
121320403	chr12:121320403:A:T	6.83238e-11	-2.56711e-10	-1.12501
121320479	chr12:121320479:T:C	4.50651e-10	-2.56711e-10	0.761427
121320559	chr12:121320559:G:C	5.95839e-11	-2.56711e-10	-1.26188
121320662	chr12:121320662:G:T	1.24571e-10	-0.524393	-3.18773e-10
121320710	chr12:121320710:C:T	5.84493e-11	-2.56711e-10	-1.28111
121320752	chr12:121320752:G:A	5.85447e-11	-2.56711e-10	-1.27947
121320810	chr12:121320810:A:C	5.8116e-11	-2.56711e-10	-1.28682
121321047	chr12:121321047:C:T	1.243e-11	-1.95451	-0.874644
121321261	chr12:121321261:T:A	5.69175e-11	-2.56711e-10	-1.30766
121321269	chr12:121321269:T:A	3.04684e-11	-1.93258	-3.18773e-10
121321853	chr12:121321853:G:A	4.47135e-11	-0.743671	-0.805319
121322048	chr12:121322048:G:T	3.86792e-11	-0.97005	-0.723915
121322647	chr12:121322647:ATT:A	1.71946e-11	-1.7453	-0.759374
121322671	chr12:121322671:A:G	4.8487e-11	-0.690586	-0.777385
121322848	chr12:121322848:C:A	2.28853e-11	-1.65875	-0.560025
121323054	chr12:121323054:A:G	5.72598e-11	-2.56711e-10	-1.30167
121323973	chr12:121323973:G:A	1.21876e-11	-1.97239	-0.876455
121324124	chr12:121324124:C:T	5.93856e-11	-2.56711e-10	-1.26521
121324327	chr12:121324327:G:T	4.14649e-10	-2.56711e-10	0.678167
121324811	chr12:121324811:G:GTT	5.76696e-11	-2.56711e-10	-1.29454
121325190	chr12:121325190:C:T	6.33842e-11	-2.56711e-10	-1.20005
121325441	chr12:121325441:TGACA:T	1.13715e-10	-2.56711e-10	-0.61557
121325810	chr12:121325810:T:G	6.23888e-11	-0.580859	-0.63502
121325978	chr12:121325978:C:T	5.70703e-11	-2.56711e-10	-1.30498
121326361	chr12:121326361:T:C	1.12861e-11	-1.76177	-1.16392
121327472	chr12:121327472:G:A	7.31347e-11	-2.56711e-10	-1.05696
121327952	chr12:121327952:C:A	6.7995e-11	-2.56711e-10	-1.12983
121329465	chr12:121329465:A:C	4.54948e-11	-1.64265	0.110983
121329685	chr12:121329685:G:A	5.02981e-11	-1.4313	-3.18773e-10
121329687	chr12:121329687:C:T	7.34388e-11	-2.56711e-10	-1.05281
121330445	chr12:121330445:C:T	1.4113e-11	-1.49301	-1.20916
121331462	chr12:121331462:T:C	3.0514e-11	-1.93108	-3.18773e-10
121331945	chr12:121331945:G:A	7.56426e-11	-2.56711e-10	-1.02325
121332201	chr12:121332201:G:A	1.77425e-11	-1.80539	-0.667914
121332621	chr12:121332621:T:C	1.00959e-11	-1.78198	-1.25516
121332724	chr12:121332724:C:T	6.07073e-11	-2.56711e-10	-1.2432
121332967	chr12:121332967:G:C	2.9377e-11	-1.96906	-3.18773e-10
121332996	chr12:121332996:T:C	7.39659e-11	-2.56711e-10	-1.04566
121333129	chr12:121333129:G:A	1.69469e-11	-1.73798	-0.781196
121333411	chr12:121333411:C:G	1.02135e-10	-2.56711e-10	-0.722969
121333544	chr12:121333544:T:C	9.86529e-11	-2.56711e-10	-0.757659
121333829	chr12:121333829:T:C	1.19922e-11	-1.64639	-1.21861
121334219	chr12:121334219:C:T	5.39771e-11	-1.36071	-3.18773e-10
121334507	chr12:121334507:A:G	2.86549e-10	-2.56711e-10	0.308642
121334568	chr12:121334568:T:C	6.82669e-11	-2.56711e-10	-1.12584
121334986	chr12:121334986:TC:T	2.86453e-11	-1.24969	-0.744584
121335078	chr12:121335078:T:A	1.39306e-11	-1.81417	-0.901005
121335413	chr12:121335413:G:A	1.00274e-10	-2.56711e-10	-0.741361
121335685	chr12:121335685:A:G	6.26581e-11	-2.56711e-10	-1.21157
121335749	chr12:121335749:T:C	1.74055e-11	-1.76148	-0.731
121336015	chr12:121336015:T:G	9.57036e-12	-1.78144	-1.30915
121336709	chr12:121336709:G:C	9.25175e-12	-1.81484	-1.30962
121337208	chr12:121337208:C:T	6.16097e-11	-2.56711e-10	-1.22845
121337209	chr12:121337209:T:G	8.03151e-10	-2.56711e-10	1.33928
121337218	chr12:121337218:A:C	3.65765e-11	-1.74986	-3.18773e-10
121337581	chr12:121337581:C:A	7.39732e-11	-2.56711e-10	-1.04556
121337693	chr12:121337693:T:C	5.93246e-11	-2.56711e-10	-1.26624
121338017	chr12:121338017:C:T	6.6739e-11	-2.56711e-10	-1.14848
121338130	chr12:121338130:T:C	1.02069e-10	0.0605847	-0.7842
121338160	chr12:121338160:G:A	7.19864e-11	-2.56711e-10	-1.07279
121338512	chr12:121338512:T:C	9.44928e-12	-1.79376	-1.30957
121338654	chr12:121338654:T:C	9.39924e-12	-1.79942	-1.30922
121338739	chr12:121338739:G:GTATATTATAAAGTA	1.31187e-10	-2.56711e-10	-0.472641
121338945	chr12:121338945:A:G	2.95841e-11	-1.96203	-3.18773e-10
121339312	chr12:121339312:A:C	7.74489e-11	-2.56711e-10	-0.999648
121339513	chr12:121339513:CA:C	2.70743e-10	0.530857	-0.278952
121339560	chr12:121339560:T:C	9.44033e-12	-1.79469	-1.30958
121339619	chr12:121339619:T:C	9.5067e-12	-1.78768	-1.30959
121339657	chr12:121339657:C:T	1.56178e-11	-1.78769	-0.813168
121339749	chr12:121339749:A:G	4.78559e-11	-1.96825	0.487182
121340445	chr12:121340445:G:A	8.04984e-10	-2.56711e-10	1.34156
121340637	chr12:121340637:C:T	1.72325e-11	-1.77487	-0.7276
121340997	chr12:121340997:T:G	1.6087e-11	-1.78095	-0.790307
121341102	chr12:121341102:T:G	1.09321e-11	-1.64809	-1.30948
121341198	chr12:121341198:G:A	2.30465e-11	-1.43187	-0.779887
121341625	chr12:121341625:A:C	9.87028e-11	-2.56711e-10	-0.757153
121341857	chr12:121341857:G:A	5.92725e-11	-2.56711e-10	-1.26712
121342157	chr12:121342157:G:A	5.92364e-11	-2.56711e-10	-1.26773
121342196	chr12:121342196:G:T	9.8662e-11	-2.56711e-10	-0.757566
121342790	chr12:121342790:T:C	9.07924e-12	-1.83474	-1.30853
121342808	chr12:121342808:A:G	9.27422e-12	-1.8144	-1.30763
121342816	chr12:121342816:G:A	5.69387e-11	-2.56711e-10	-1.30729
121342979	chr12:121342979:A:G	5.683e-11	-2.56711e-10	-1.3092
121343210	chr12:121343210:A:T	3.85392e-11	-0.903795	-0.793796
121343267	chr12:121343267:A:G	5.88655e-11	-2.56711e-10	-1.27401
121343389	chr12:121343389:T:C	6.40733e-11	-2.56711e-10	-1.18924
121343722	chr12:121343722:T:C	6.14946e-11	-2.56711e-10	-1.23032
121343998	chr12:121343998:G:A	5.94706e-11	-2.56711e-10	-1.26378
121344184	chr12:121344184:A:G	5.83353e-11	-2.56711e-10	-1.28306
121344626	chr12:121344626:C:T	1.2036e-10	-2.56711e-10	-0.558782
121344905	chr12:121344905:G:C	5.73199e-11	-2.56711e-10	-1.30062
121344980	chr12:121344980:T:C	7.28156e-11	-2.56711e-10	-1.06134
121345150	chr12:121345150:G:A	6.07722e-11	-2.56711e-10	-1.24213
121345418	chr12:121345418:A:C	2.17604e-11	-1.84265	-0.426527
121346171	chr12:121346171:C:T	5.79775e-11	-2.56711e-10	-1.28921
121347094	chr12:121347094:A:T	4.80714e-10	-2.56711e-10	0.826007
121347170	chr12:121347170:G:A	6.20274e-11	-2.56711e-10	-1.22169
121347373	chr12:121347373:T:C	9.40606e-10	-2.56711e-10	1.49726
121348370	chr12:121348370:G:A	2.06914e-11	-1.7539	-0.565652
121348669	chr12:121348669:A:T	2.08606e-11	-1.30384	-1.00757
121348684	chr12:121348684:C:T	1.15393e-10	-2.56711e-10	-0.60092
121348936	chr12:121348936:C:T	3.10401e-11	-1.91399	-3.18773e-10
121348980	chr12:121348980:T:C	1.52054e-11	-1.31958	-1.30804
121349039	chr12:121349039:C:T	2.78561e-11	-1.15323	-0.868987
121349040	chr12:121349040:A:G	4.10484e-11	-1.96229	0.327776
121349165	chr12:121349165:A:C	8.90342e-12	-1.85601	-1.30682
121349273	chr12:121349273:G:A	7.58354e-11	-2.56711e-10	-1.0207
121349565	chr12:121349565:C:G	1.54869e-10	-2.56711e-10	-0.306687
121349576	chr12:121349576:A:T	6.08724e-11	-2.56711e-10	-1.24049
121349768	chr12:121349768:T:A	1.1045e-10	-2.56711e-10	-0.644705
121349852	chr12:121349852:G:A	7.72253e-11	-2.56711e-10	-1.00254
121349988	chr12:121349988:G:A	1.52433e-10	-2.56711e-10	-0.32254
121349993	chr12:121349993:G:A	2.11139e-10	-2.56711e-10	0.0032525
121350005	chr12:121350005:C:A	1.98763e-11	-1.79828	-0.561457
121350210	chr12:121350210:A:T	6.67806e-11	-2.56711e-10	-1.14785
121350299	chr12:121350299:A:G	1.59784e-11	-1.27351	-1.30452
121350310	chr12:121350310:G:A	1.12244e-11	-1.73424	-1.19694
121350405	chr12:121350405:G:C	5.69059e-11	-2.56711e-10	-1.30787
121350419	chr12:121350419:T:C	6.15452e-11	0.035591	-1.26508
121350488	chr12:121350488:C:T	4.94966e-11	-0.151818	-1.29554
121350663	chr12:121350663:G:A	7.49421e-11	0.156342	-1.18889
121351757	chr12:121351757:C:A	2.29941e-11	-1.18014	-1.03389
121352084	chr12:121352084:T:A	2.24585e-11	-1.20449	-1.03311
121352124	chr12:121352124:C:A	3.79552e-11	-0.421755	-1.2911
121352455	chr12:121352455:A:T	7.86287e-11	-2.56711e-10	-0.984529
121354101	chr12:121354101:G:A	1.77039e-11	-1.69817	-0.777311
121354262	chr12:121354262:T:G	3.72603e-11	-1.73134	-3.18773e-10
121355666	chr12:121355666:C:T	5.76929e-11	-2.56711e-10	-1.29413
121355680	chr12:121355680:T:C	7.99835e-11	-2.56711e-10	-0.967446
121355688	chr12:121355688:T:C	2.71869e-11	-1.73952	-0.307011
121355884	chr12:121355884:T:C	1.63891e-11	-1.67156	-0.881094
121356311	chr12:121356311:G:A	1.91794e-11	-1.83759	-0.55784
121356932	chr12:121356932:C:T	1.78478e-11	-1.85536	-0.612029
121356945	chr12:121356945:A:G	9.30635e-12	-1.85545	-1.26312
121356951	chr12:121356951:G:T	9.57754e-10	-2.56711e-10	1.51533
121356974	chr12:121356974:T:C	4.64496e-11	-0.303092	-1.20781
121357023	chr12:121357023:G:C	8.72087e-11	-2.56711e-10	-0.880962
121357264	chr12:121357264:G:A	1.20213e-10	-2.56711e-10	-0.560001
121357542	chr12:121357542:GAGAA:G	5.6828e-11	-2.56711e-10	-1.30924
121358560	chr12:121358560:G:A	5.89965e-11	-2.56711e-10	-1.27179
121358725	chr12:121358725:G:A	2.91585e-11	-1.17658	-0.799944
121359173	chr12:121359173:T:G	6.14496e-11	-2.56711e-10	-1.23105
121359375	chr12:121359375:G:A	9.63336e-10	-2.56711e-10	1.52114
121360102	chr12:121360102:G:A	2.18907e-10	0.228735	-0.189356
121360180	chr12:121360180:G:A	2.24311e-11	-1.75265	-0.486164
121360251	chr12:121360251:AC:A	5.97718e-11	-2.56711e-10	-1.25873
121360651	chr12:121360651:G:A	9.49531e-11	-2.56711e-10	-0.795883
121361241	chr12:121361241:A:G	5.72441e-11	-2.56711e-10	-1.30194
121361922	chr12:121361922:G:C	5.75581e-11	-2.56711e-10	-1.29647
121362385	chr12:121362385:A:G	6.44017e-11	-0.4489	-0.735226
121362456	chr12:121362456:G:A	3.49785e-11	-0.610136	-1.1844
121362732	chr12:121362732:C:T	9.83342e-11	-2.56711e-10	-0.760894
121362828	chr12:121362828:A:T	1.74747e-11	-1.84037	-0.648147
121363114	chr12:121363114:G:C	1.51048e-11	-1.74619	-0.88806
121363124	chr12:121363124:A:C	7.48921e-10	0.414525	0.854842
121363158	chr12:121363158:T:C	6.49776e-11	-2.56711e-10	-1.17522
121363253	chr12:121363253:T:C	6.43296e-11	-2.56711e-10	-1.18525
121363295	chr12:121363295:T:C	6.39861e-11	-0.245568	-0.945031
121363507	chr12:121363507:C:T	5.76644e-11	-2.56711e-10	-1.29463
121363574	chr12:121363574:G:A	5.71004e-11	-2.56711e-10	-1.30445
121363587	chr12:121363587:G:A	1.40742e-10	-2.56711e-10	-0.402336
121363623	chr12:121363623:A:G	5.78529e-11	-2.56711e-10	-1.29136
121363702	chr12:121363702:T:C	5.72601e-11	-2.56711e-10	-1.30166
121363709	chr12:121363709:A:G	1.5525e-10	-2.56711e-10	-0.304227
121363785	chr12:121363785:C:T	3.0635e-11	-1.92712	-3.18773e-10
121364177	chr12:121364177:G:A	7.34495e-11	-2.56711e-10	-1.05267
121364241	chr12:121364241:T:C	9.19723e-11	-0.00764583	-0.820132
121364759	chr12:121364759:C:T	1.40978e-10	-2.56711e-10	-0.40066
121364852	chr12:121364852:G:A	1.1372e-10	-2.56711e-10	-0.615527
121365190	chr12:121365190:CT:C	7.46482e-11	-2.56711e-10	-1.03648
121366747	chr12:121366747:A:G	8.68898e-11	-2.56711e-10	-0.884625
121366869	chr12:121366869:G:A	1.72476e-11	-1.85505	-0.646539
121367227	chr12:121367227:G:A	1.9731e-11	-1.21032	-1.15675
121367263	chr12:121367263:A:G	7.29228e-11	-2.56711e-10	-1.05986
121368161	chr12:121368161:T:C	1.31367e-11	-1.49787	-1.27599
121368381	chr12:121368381:C:T	6.81607e-11	-2.56711e-10	-1.1274
121368448	chr12:121368448:C:T	8.18788e-11	-2.56711e-10	-0.944026
121368681	chr12:121368681:C:T	1.75419e-11	-1.83899	-0.645687
121369241	chr12:121369241:A:T	1.76611e-11	-1.16911	-1.30879
121369622	chr12:121369622:C:T	9.57754e-10	-2.56711e-10	1.51533
121369627	chr12:121369627:G:T	1.72681e-11	-1.1912	-1.3092
121370042	chr12:121370042:A:G	5.68225e-11	-2.56711e-10	-1.30933
121370751	chr12:121370751:G:A	9.74395e-11	-2.56711e-10	-0.770034
121370842	chr12:121370842:A:C	9.96064e-11	0.0723565	-0.820397
121371009	chr12:121371009:G:A	1.16692e-10	-2.56711e-10	-0.589731
121371095	chr12:121371095:C:T	5.70758e-11	-2.56711e-10	-1.30489
121371264	chr12:121371264:C:T	6.12069e-11	-2.56711e-10	-1.23501
121371275	chr12:121371275:C:T	3.53591e-11	-1.78371	-3.18773e-10
121371316	chr12:121371316:T:C	1.19639e-10	0.208025	-0.772813
121371351	chr12:121371351:A:G	2.32843e-10	-1.76059	1.86169
121372189	chr12:121372189:G:A	1.02156e-10	-2.56711e-10	-0.722765
121372391	chr12:121372391:C:T	1.80978e-11	-1.85642	-0.597053
121372429	chr12:121372429:A:C	1.61681e-11	-1.85953	-0.706695
121372686	chr12:121372686:T:C	7.77112e-11	-2.56711e-10	-0.996267
121372704	chr12:121372704:A:T	1.14229e-11	-1.63937	-1.27427
121373068	chr12:121373068:G:A	2.14273e-10	-2.56711e-10	0.0179831
121373433	chr12:121373433:C:T	1.86718e-11	-1.8285	-0.593752
121373641	chr12:121373641:C:T	1.01632e-11	-1.7225	-1.308
121373898	chr12:121373898:TGTGACCCATCAAGTGTCTCCAGCCTGCTTTAACAGTTGTCGGCATGG:CGTGACCCATCAAGTGTCTCCAGCCTGCTTTAACAGTTGTCGGCATGG	2.64478e-11	-1.20155	-0.87254
121373983	chr12:121373983:G:A	2.44936e-10	-2.56711e-10	0.151729
121374050	chr12:121374050:T:C	8.58758e-11	-0.286248	-0.610115
121374320	chr12:121374320:A:G	1.00076e-11	-1.78207	-1.26385
121374330	chr12:121374330:G:A	1.34435e-11	-1.44309	-1.30768
121374332	chr12:121374332:C:T	6.26911e-11	-2.56711e-10	-1.21105
121374350	chr12:121374350:A:G	1.00678e-11	-1.80409	-1.23583
121374389	chr12:121374389:G:A	5.68304e-11	-2.56711e-10	-1.30919
121374427	chr12:121374427:C:T	1.1034e-09	-2.56711e-10	1.65688
121374434	chr12:121374434:G:A	5.70304e-11	-2.56711e-10	-1.30568
121374471	chr12:121374471:C:T	9.19865e-11	0.124852	-0.952475
121374483	chr12:121374483:A:C	1.01239e-11	-1.80835	-1.22601
121374513	chr12:121374513:T:C	9.00925e-11	0.182939	-1.03137
121374574	chr12:121374574:G:A	1.87225e-11	-1.38746	-1.03209
121374581	chr12:121374581:T:C	1.02387e-11	-1.80932	-1.21378
121374821	chr12:121374821:C:T	8.10348e-11	-2.56711e-10	-0.954387
121375001	chr12:121375001:G:A	7.38121e-11	-2.56711e-10	-1.04774
121375409	chr12:121375409:C:T	3.07202e-11	-0.914685	-1.00966
121375446	chr12:121375446:G:A	1.19335e-11	-1.78441	-1.08551
121375514	chr12:121375514:G:A	9.19689e-11	-2.56711e-10	-0.827816
121375864	chr12:121375864:C:T	8.89641e-12	-1.94311	-1.22051
121375899	chr12:121375899:G:A	5.7299e-11	-2.56711e-10	-1.30098
121376008	chr12:121376008:G:C	8.26944e-12	-1.95557	-1.28113
121376030	chr12:121376030:T:G	8.02013e-12	-1.97244	-1.29487
121376109	chr12:121376109:C:T	1.1952e-10	-2.56711e-10	-0.56578
121377463	chr12:121377463:T:G	5.58889e-11	-0.0660133	-1.25989
121378246	chr12:121378246:A:G	7.04318e-11	-2.56711e-10	-1.09462
121378459	chr12:121378459:A:G	2.98508e-11	-1.95305	-3.18773e-10
121378891	chr12:121378891:A:T	5.81088e-11	-0.0875233	-1.19943
121379383	chr12:121379383:G:T	5.74086e-11	-2.56711e-10	-1.29907
121379696	chr12:121379696:A:G	6.44318e-11	0.0488491	-1.23251
121379722	chr12:121379722:T:C	2.42561e-11	-1.0062	-1.15439
121379836	chr12:121379836:A:T	5.40985e-11	-1.35846	-3.18773e-10
121379875	chr12:121379875:T:G	1.09574e-10	0.656908	-1.30958
121380039	chr12:121380039:C:CTG	9.12251e-11	0.472913	-1.30885
121380042	chr12:121380042:G:T	9.62235e-11	0.52485	-1.30744
121380043	chr12:121380043:A:ATC	9.49632e-11	0.513251	-1.30903
121380224	chr12:121380224:A:G	9.71156e-11	0.536002	-1.30937
121380372	chr12:121380372:G:A	6.00463e-11	-2.56711e-10	-1.25415
121380470	chr12:121380470:C:T	9.333e-11	0.490552	-1.30368
121380475	chr12:121380475:G:A	6.20942e-11	-2.56711e-10	-1.22061
121380903	chr12:121380903:G:A	1.00189e-10	0.566994	-1.30921
121381033	chr12:121381033:G:A	5.76671e-11	-2.56711e-10	-1.29458
121381034	chr12:121381034:G:C	7.40229e-11	-2.56711e-10	-1.04489
121381365	chr12:121381365:G:A	7.37525e-11	-2.56711e-10	-1.04855
121381465	chr12:121381465:C:T	3.14305e-11	-1.90149	-3.18773e-10
121381510	chr12:121381510:C:T	3.88321e-11	-1.47996	-0.21006
121381647	chr12:121381647:T:A	6.41815e-11	-0.0432401	-1.14431
121381796	chr12:121381796:A:G	1.3053e-11	-1.47353	-1.30672
121381801	chr12:121381801:T:C	1.38377e-11	-1.4162	-1.30567
121382048	chr12:121382048:T:C	1.02133e-10	0.583012	-1.306
121382071	chr12:121382071:T:C	9.42815e-11	0.502369	-1.30535
121382265	chr12:121382265:T:C	9.34959e-11	0.489525	-1.30087
121382307	chr12:121382307:C:T	9.38511e-11	0.494702	-1.30226
121382517	chr12:121382517:G:A	1.22547e-10	-2.56711e-10	-0.540768
121382520	chr12:121382520:C:T	9.52393e-11	-2.56711e-10	-0.792873
121382568	chr12:121382568:A:G	2.00458e-11	-1.86541	-0.485831
121382616	chr12:121382616:C:T	6.18759e-11	-2.56711e-10	-1.22414
121382977	chr12:121382977:A:G	5.68759e-11	-0.44472	-0.863674
121383000	chr12:121383000:C:T	7.37816e-11	-2.56711e-10	-1.04816
121383173	chr12:121383173:C:T	9.59619e-11	0.516223	-1.30154
121383506	chr12:121383506:A:G	8.23458e-11	-2.56711e-10	-0.938339
121383758	chr12:121383758:T:C	6.1786e-11	-2.56711e-10	-1.22559
121383851	chr12:121383851:G:A	9.79725e-11	0.545024	-1.3096
121384064	chr12:121384064:A:G	8.41502e-12	-1.91442	-1.30482
121384113	chr12:121384113:G:T	9.54729e-12	-1.83811	-1.2549
121384292	chr12:121384292:G:A	1.0102e-10	0.572884	-1.30683
121384621	chr12:121384621:A:G	3.05506e-11	-1.92988	-3.18773e-10
121384878	chr12:121384878:A:G	6.69141e-11	-2.56711e-10	-1.14586
121384889	chr12:121384889:G:C	1.23151e-10	0.773254	-1.30911
121385166	chr12:121385166:C:T	6.29027e-11	-2.56711e-10	-1.20768
121385167	chr12:121385167:G:A	1.31057e-11	-1.48234	-1.29388
121385711	chr12:121385711:C:A	3.22842e-11	-1.87469	-3.18773e-10
121385891	chr12:121385891:A:AT	1.37526e-11	-1.58418	-1.14386
121386206	chr12:121386206:T:C	9.02693e-12	-1.97254	-1.17651
121386663	chr12:121386663:T:C	1.37064e-10	-2.56711e-10	-0.428815
121386712	chr12:121386712:C:T	1.28731e-10	-2.56711e-10	-0.491545
121386808	chr12:121386808:A:G	2.34294e-11	-1.28129	-0.913983
121386999	chr12:121386999:T:C	6.32964e-11	-2.56711e-10	-1.20144
121387033	chr12:121387033:G:A	7.33605e-11	-2.56711e-10	-1.05388
121387222	chr12:121387222:A:C	2.4121e-11	-0.94904	-1.21714
121387644	chr12:121387644:G:A	1.43531e-11	-1.94663	-0.738668
121388145	chr12:121388145:C:T	8.05135e-11	-2.56711e-10	-0.960841
121388212	chr12:121388212:A:G	2.35197e-11	-0.958858	-1.23257
121388259	chr12:121388259:T:C	2.3729e-11	-0.943647	-1.23892
121389171	chr12:121389171:G:A	1.24727e-10	-0.523138	-3.18773e-10
121389516	chr12:121389516:A:G	1.45192e-11	-1.97133	-0.702459
121389518	chr12:121389518:C:T	1.60414e-11	-1.35367	-1.22042
121389626	chr12:121389626:G:A	1.65263e-11	-1.31064	-1.23367
121389671	chr12:121389671:T:A	5.40236e-11	-1.78852	0.428679
121389998	chr12:121389998:A:T	1.183e-10	-0.576041	-3.18773e-10
121390390	chr12:121390390:C:G	6.10505e-11	-1.23756	-3.18773e-10
121390845	chr12:121390845:C:G	1.6798e-11	-1.33032	-1.19769
121390935	chr12:121390935:C:T	6.05546e-10	1.05686	-3.18773e-10
121390967	chr12:121390967:G:A	5.60601e-11	-1.73131	0.408471
121391330	chr12:121391330:A:G	1.57649e-11	-1.3801	-1.21138
121391338	chr12:121391338:A:G	1.61693e-11	-1.33631	-1.22984
121391347	chr12:121391347:G:A	1.64774e-11	-1.32506	-1.22222
121391398	chr12:121391398:C:G	1.53468e-10	-0.315775	-3.18773e-10
121391404	chr12:121391404:C:T	5.61576e-11	-1.76544	0.444339
121391586	chr12:121391586:A:G	1.82226e-11	-1.2538	-1.1928
121391749	chr12:121391749:G:A	7.52565e-11	-2.56711e-10	-1.02836
121392140	chr12:121392140:C:T	1.42964e-11	-1.96731	-0.721942
121392169	chr12:121392169:T:C	1.49944e-11	-1.95357	-0.688015
121392726	chr12:121392726:T:G	1.62922e-11	-1.35137	-1.20721
121392956	chr12:121392956:A:G	1.53671e-11	-1.97253	-0.644507
121393173	chr12:121393173:C:T	1.24361e-11	-1.85609	-0.972573
121393208	chr12:121393208:C:T	6.41392e-11	-2.56711e-10	-1.18821
121393281	chr12:121393281:C:T	9.34949e-11	-2.56711e-10	-0.811359
121393342	chr12:121393342:GA:G	8.11132e-11	-2.56711e-10	-0.953421
121393622	chr12:121393622:C:T	5.74832e-11	-2.56711e-10	-1.29777
121393720	chr12:121393720:A:T	1.70376e-11	-1.29482	-1.21902
121393873	chr12:121393873:G:A	1.6304e-11	-1.66897	-0.888883
121394124	chr12:121394124:C:T	7.08678e-11	-2.56711e-10	-1.08845
121394725	chr12:121394725:G:T	1.60645e-11	-1.35935	-1.2133
121394865	chr12:121394865:G:A	1.65809e-11	-1.33352	-1.20749
121394877	chr12:121394877:C:T	2.80868e-10	-2.56711e-10	0.288618
121395099	chr12:121395099:G:T	7.44649e-11	-2.56711e-10	-1.03894
121395254	chr12:121395254:G:A	7.67939e-11	-2.56711e-10	-1.00814
121395330	chr12:121395330:G:A	5.92041e-11	-2.56711e-10	-1.26827
121395414	chr12:121395414:A:G	1.64458e-11	-1.34914	-1.20006
121395714	chr12:121395714:T:A	1.7094e-11	-1.28882	-1.22172
121396172	chr12:121396172:A:G	1.37534e-11	-1.97253	-0.755451
121396217	chr12:121396217:T:A	7.27811e-11	-2.56711e-10	-1.06181
121396274	chr12:121396274:C:T	1.21661e-11	-1.62566	-1.22495
121396771	chr12:121396771:C:T	3.17425e-11	-1.34763	-0.54398
121397075	chr12:121397075:C:A	1.71916e-10	-2.56711e-10	-0.20226
121397104	chr12:121397104:G:A	1.79906e-11	-1.30581	-1.15361
121397123	chr12:121397123:C:T	6.00312e-11	-2.56711e-10	-1.2544
121397969	chr12:121397969:T:C	1.82415e-10	-2.56711e-10	-0.14298
121398176	chr12:121398176:A:G	5.41999e-11	-1.7535	0.396915
121398223	chr12:121398223:C:T	1.37131e-11	-1.96996	-0.760953
121398302	chr12:121398302:A:G	1.4304e-11	-1.94518	-0.743544
121398377	chr12:121398377:AAAAAAAATT:A	6.05504e-11	-2.56711e-10	-1.24579
121398486	chr12:121398486:T:C	1.84449e-11	-1.27423	-1.16025
121398658	chr12:121398658:C:T	8.86985e-11	-2.56711e-10	-0.864023
121398838	chr12:121398838:T:C	5.89191e-11	-2.56711e-10	-1.2731
121399306	chr12:121399306:A:T	1.83128e-10	-2.56711e-10	-0.139081
121399338	chr12:121399338:G:A	1.91095e-11	-1.2302	-1.16888
121399643	chr12:121399643:AC:A	1.25973e-10	-2.56711e-10	-0.513195
121399908	chr12:121399908:G:T	8.25534e-11	-2.56711e-10	-0.93582
121400120	chr12:121400120:TCAC:T	6.45192e-11	-1.1823	-3.18773e-10
121400725	chr12:121400725:G:A	5.51993e-11	-1.33831	-3.18773e-10
121400757	chr12:121400757:A:C	1.83779e-11	-1.28374	-1.15438
121400818	chr12:121400818:C:T	9.75806e-11	-2.56711e-10	-0.768587
121400932	chr12:121400932:C:G	6.43268e-10	1.1173	-3.18773e-10
121401153	chr12:121401153:A:G	1.77377e-11	-1.36111	-1.11247
121401157	chr12:121401157:G:A	1.84167e-10	-2.56711e-10	-0.133421
121402001	chr12:121402001:T:C	1.84767e-11	-1.3163	-1.11646
121402254	chr12:121402254:A:G	5.68997e-11	-2.56711e-10	-1.30798
121402831	chr12:121402831:T:C	1.85758e-11	-1.31623	-1.11118
121402927	chr12:121402927:A:G	1.03904e-10	-2.56711e-10	-0.705799
121402983	chr12:121402983:C:T	7.26427e-11	-1.06371	-3.18773e-10
121403123	chr12:121403123:G:A	7.08638e-11	-2.56711e-10	-1.08851
121403128	chr12:121403128:G:A	5.68547e-11	-2.56711e-10	-1.30877
121403297	chr12:121403297:G:A	8.557e-11	-2.56711e-10	-0.899932
121403321	chr12:121403321:G:A	1.0046e-10	-2.56711e-10	-0.739503
121403345	chr12:121403345:A:G	1.18453e-11	-1.56835	-1.30898
121403600	chr12:121403600:C:T	1.84816e-11	-1.34074	-1.09175
121403614	chr12:121403614:G:C	1.55906e-10	-2.56711e-10	-0.300011
121404249	chr12:121404249:C:T	1.67736e-10	-2.56711e-10	-0.226877
121404590	chr12:121404590:C:T	4.12975e-10	-2.56711e-10	0.674121
121404784	chr12:121404784:T:G	1.88239e-11	-1.29429	-1.11985
121405109	chr12:121405109:T:G	7.98589e-11	-2.56711e-10	-0.969004
121405405	chr12:121405405:C:CTTG	1.89812e-11	-1.30402	-1.1018
121405506	chr12:121405506:C:A	4.79446e-10	-2.56711e-10	0.823365
121405588	chr12:121405588:G:A	2.05586e-11	-1.28199	-1.044
121405956	chr12:121405956:G:A	8.24015e-11	-2.56711e-10	-0.937663
121405973	chr12:121405973:T:C	1.08865e-10	-2.56711e-10	-0.65916
121406348	chr12:121406348:C:T	8.14072e-11	-2.56711e-10	-0.949802
121406453	chr12:121406453:A:AT	4.8335e-10	-2.56711e-10	0.831475
121406489	chr12:121406489:G:A	1.60911e-10	-1.84526	1.57685
121407031	chr12:121407031:T:G	2.26266e-10	0.0724464	-3.18773e-10
121407309	chr12:121407309:A:G	6.24708e-11	-2.56711e-10	-1.21457
121408127	chr12:121408127:A:G	1.84708e-11	-1.32375	-1.10932
121408206	chr12:121408206:T:C	1.87609e-11	-1.33156	-1.08593
121408814	chr12:121408814:G:A	1.53425e-10	-2.56711e-10	-0.316052
121409219	chr12:121409219:A:G	3.07142e-11	-1.92454	-3.18773e-10
121409332	chr12:121409332:A:G	1.44832e-11	-1.92033	-0.755949
121409477	chr12:121409477:C:T	1.23602e-11	-1.52556	-1.30922
121409567	chr12:121409567:C:A	1.84974e-11	-1.32009	-1.11155
121409776	chr12:121409776:A:G	5.24365e-11	-1.82089	0.431229
121409918	chr12:121409918:A:G	1.97203e-11	-1.23546	-1.13215
121410253	chr12:121410253:C:G	1.94367e-11	-1.29158	-1.09053
121410445	chr12:121410445:G:A	1.6539e-10	-2.56711e-10	-0.240961
121410687	chr12:121410687:G:A	1.94017e-11	-1.28636	-1.09754
121411512	chr12:121411512:A:T	5.24317e-11	-1.80428	0.414524
121411756	chr12:121411756:A:G	1.92225e-11	-1.29419	-1.09899
121412270	chr12:121412270:C:T	8.1684e-11	-2.56711e-10	-0.946408
121412388	chr12:121412388:C:T	1.83331e-11	-1.3328	-1.10776
121412645	chr12:121412645:A:C	1.87447e-11	-1.33376	-1.08459
121412850	chr12:121412850:A:G	1.87768e-11	-1.36816	-1.04849
121413112	chr12:121413112:G:A	1.90689e-11	-1.28949	-1.11172
121413136	chr12:121413136:CT:C	1.88475e-11	-1.31315	-1.09973
121413224	chr12:121413224:G:A	7.32732e-11	-2.56711e-10	-1.05507
121413466	chr12:121413466:C:T	3.10997e-11	-1.91207	-3.18773e-10
121413702	chr12:121413702:C:T	1.35935e-10	-2.56711e-10	-0.43709
121414102	chr12:121414102:G:T	2.98994e-11	-1.95143	-3.18773e-10
121414167	chr12:121414167:A:T	4.03952e-11	-1.65055	-3.18773e-10
121414168	chr12:121414168:T:A	3.88345e-11	-1.68996	-3.18773e-10
121414270	chr12:121414270:A:C	4.31716e-11	-1.58408	-3.18773e-10
121414327	chr12:121414327:G:A	1.83846e-11	-1.35143	-1.08633
121414821	chr12:121414821:C:T	6.43061e-11	-2.56711e-10	-1.18561
121415083	chr12:121415083:T:A	7.31349e-11	-1.82864	0.771683
121415089	chr12:121415089:T:TC	1.10293e-10	-1.7086	1.06247
121415361	chr12:121415361:T:C	9.42941e-11	-1.71335	0.910503
121415367	chr12:121415367:T:C	6.05581e-11	-2.56711e-10	-1.24566
121415412	chr12:121415412:C:T	6.88607e-11	-2.56711e-10	-1.11718
121415570	chr12:121415570:T:C	1.38617e-11	-1.92502	-0.795112
121416797	chr12:121416797:C:A	1.94409e-11	-1.31204	-1.06985
121418115	chr12:121418115:G:A	1.03711e-10	-0.707656	-3.18773e-10
121418456	chr12:121418456:T:C	1.04362e-10	-2.56711e-10	-0.701396
121418897	chr12:121418897:G:T	1.68188e-10	-2.56711e-10	-0.224183
121418926	chr12:121418926:C:T	5.85707e-11	-2.56711e-10	-1.27903
121419018	chr12:121419018:A:G	1.92132e-11	-1.31742	-1.07625
121419085	chr12:121419085:CTAA:C	6.45971e-11	-2.56711e-10	-1.1811
121419336	chr12:121419336:G:A	5.75761e-11	-2.56711e-10	-1.29616
121419610	chr12:121419610:G:C	1.1303e-11	-1.65877	-1.26542
121420405	chr12:121420405:A:T	1.93355e-11	-1.34167	-1.04566
121421197	chr12:121421197:A:G	1.20405e-11	-1.64263	-1.21836
121421488	chr12:121421488:G:A	1.81996e-10	-0.145279	-3.18773e-10
121422041	chr12:121422041:A:C	5.61675e-11	-1.78983	0.4689
121422074	chr12:121422074:T:C	1.46675e-10	-2.56711e-10	-0.361045
121422116	chr12:121422116:C:T	2.04639e-11	-1.311	-1.0196
121422454	chr12:121422454:C:T	3.00248e-11	-1.94724	-3.18773e-10
121422518	chr12:121422518:G:A	8.20468e-11	-2.56711e-10	-0.941976
121422544	chr12:121422544:C:T	5.68337e-11	-2.56711e-10	-1.30914
121423621	chr12:121423621:C:A	1.99943e-11	-1.35205	-1.00177
121423650	chr12:121423650:A:G	5.73771e-11	-2.56711e-10	-1.29962
121424268	chr12:121424268:T:C	2.02846e-11	-1.32089	-1.01852
121424434	chr12:121424434:A:G	1.09029e-10	-2.56711e-10	-0.657652
121424452	chr12:121424452:C:T	1.08576e-10	-2.56711e-10	-0.661812
121425490	chr12:121425490:G:A	2.07758e-11	-1.30252	-1.01295
121425583	chr12:121425583:GTT:G	5.56059e-11	-1.73371	0.402733
121425809	chr12:121425809:C:T	3.8288e-10	-2.56711e-10	0.598455
121425889	chr12:121425889:C:T	7.98543e-11	-2.56711e-10	-0.969062
121425979	chr12:121425979:G:A	3.49962e-11	-1.35951	-0.434512
121426120	chr12:121426120:C:G	6.32035e-11	-2.56711e-10	-1.20291
121426765	chr12:121426765:A:C	9.66337e-11	-2.56711e-10	-0.778338
121427057	chr12:121427057:T:C	5.69944e-11	-2.56711e-10	-1.30631
121427374	chr12:121427374:T:C	7.95318e-11	-2.56711e-10	-0.973109
121427440	chr12:121427440:G:C	1.17427e-11	-1.65903	-1.227
121427498	chr12:121427498:T:C	1.25141e-11	-1.97117	-0.851242
121427671	chr12:121427671:C:G	1.8636e-11	-1.30802	-1.11615
121427720	chr12:121427720:TC:T	5.41438e-11	-1.7736	0.415975
121428062	chr12:121428062:C:T	1.11754e-10	-1.68478	1.05182
121428279	chr12:121428279:G:A	5.99247e-11	-2.56711e-10	-1.25618
121428454	chr12:121428454:T:C	2.56023e-10	0.196001	-3.18773e-10
121428481	chr12:121428481:TAATTA:T	1.29793e-11	-1.53279	-1.25312
121429043	chr12:121429043:G:A	6.06057e-11	-2.56711e-10	-1.24488
121429058	chr12:121429058:C:T	6.28746e-11	-2.56711e-10	-1.20812
121429454	chr12:121429454:A:C	1.70624e-11	-1.3997	-1.11268
121429689	chr12:121429689:G:A	1.25115e-11	-1.57563	-1.24699
121429890	chr12:121429890:T:C	6.81196e-11	-2.56711e-10	-1.128
121430129	chr12:121430129:A:G	6.03644e-11	-2.56711e-10	-1.24887
121430537	chr12:121430537:C:T	2.33841e-11	-1.923	-0.274211
121431162	chr12:121431162:G:A	3.76834e-10	-2.56711e-10	0.58254
121431734	chr12:121431734:T:G	1.5848e-11	-1.68547	-0.900755
121431741	chr12:121431741:C:A	1.19052e-10	-2.56711e-10	-0.569705
121431753	chr12:121431753:G:A	5.95106e-11	-2.56711e-10	-1.26311
121431953	chr12:121431953:G:A	9.50171e-11	-2.56711e-10	-0.795209
121432101	chr12:121432101:T:A	8.89078e-11	-1.67664	0.814978
121432122	chr12:121432122:T:TC	3.9512e-11	-1.67266	-3.18773e-10
121432263	chr12:121432263:C:T	3.11265e-11	-1.91121	-3.18773e-10
121432268	chr12:121432268:T:A	3.87306e-11	-1.69264	-3.18773e-10
121432736	chr12:121432736:C:T	6.16109e-11	-1.77563	0.547202
121433311	chr12:121433311:G:A	7.52133e-11	-1.02894	-3.18773e-10
121433901	chr12:121433901:C:T	1.17204e-10	-1.68776	1.10241
121433905	chr12:121433905:C:T	7.60511e-11	-2.56711e-10	-1.01786
121433917	chr12:121433917:T:G	1.04938e-10	-2.56711e-10	-0.695895
121433989	chr12:121433989:A:T	4.71814e-10	-2.56711e-10	0.80732
121434096	chr12:121434096:T:C	9.62961e-12	-1.92797	-1.15645
121434100	chr12:121434100:T:C	9.80538e-11	-1.734	0.970247
121434161	chr12:121434161:CAG:C	7.273e-11	-2.56711e-10	-1.06251
121434262	chr12:121434262:G:A	7.39541e-11	-2.56711e-10	-1.04582
121434684	chr12:121434684:G:A	4.01532e-11	-1.78771	0.131144
121434758	chr12:121434758:C:T	7.75026e-11	-2.56711e-10	-0.998955
121434889	chr12:121434889:G:A	1.36725e-10	-2.56711e-10	-0.431293
121434954	chr12:121434954:G:C	2.95077e-11	-1.96461	-3.18773e-10
121435813	chr12:121435813:G:C	8.11302e-11	-1.7786	0.825393
121435983	chr12:121435983:A:G	8.08506e-11	-1.79446	0.837793
121436216	chr12:121436216:C:T	7.40297e-11	-1.76896	0.724165
121436377	chr12:121436377:T:C	4.54875e-11	-1.71034	0.178514
121436381	chr12:121436381:C:T	5.69809e-11	-2.56711e-10	-1.30655
121436427	chr12:121436427:G:A	6.19472e-11	-2.56711e-10	-1.22298
121436587	chr12:121436587:T:C	5.69729e-11	-2.56711e-10	-1.30669
121436823	chr12:121436823:A:G	5.8916e-11	-2.56711e-10	-1.27315
121436860	chr12:121436860:G:A	7.07592e-11	-2.56711e-10	-1.08998
121437200	chr12:121437200:A:C	6.6493e-11	-2.56711e-10	-1.15217
121437216	chr12:121437216:G:A	1.02856e-10	-2.56711e-10	-0.71594
121437260	chr12:121437260:A:G	1.12735e-09	-2.56711e-10	1.67836
121437325	chr12:121437325:C:T	6.32129e-11	-2.56711e-10	-1.20276
121437979	chr12:121437979:C:T	1.36471e-10	-2.56711e-10	-0.433151
121437998	chr12:121437998:A:G	6.75071e-11	-2.56711e-10	-1.13703
121438122	chr12:121438122:C:G	8.02363e-11	-1.79474	0.830454
121438755	chr12:121438755:T:C	1.35941e-10	-1.92463	1.48758
121439063	chr12:121439063:G:A	8.35596e-11	-1.83344	0.909731
121439160	chr12:121439160:G:A	9.76438e-11	-2.56711e-10	-0.76794
121439270	chr12:121439270:G:A	3.05457e-11	-1.93004	-3.18773e-10
121439306	chr12:121439306:C:T	7.04604e-11	-2.56711e-10	-1.09421
121439470	chr12:121439470:G:T	8.47297e-11	-1.76787	0.858068
121439643	chr12:121439643:G:A	9.38813e-11	-2.56711e-10	-0.807235
121439684	chr12:121439684:G:A	4.27069e-11	-1.73834	0.143437
121439759	chr12:121439759:C:T	1.16265e-11	-1.96987	-0.926113
121439936	chr12:121439936:G:A	6.08148e-11	-2.56711e-10	-1.24143
121440369	chr12:121440369:T:C	5.72842e-11	-2.56711e-10	-1.30124
121440856	chr12:121440856:C:T	8.81372e-11	-1.77906	0.908693
121440904	chr12:121440904:C:A	7.70547e-11	-2.56711e-10	-1.00475
121441008	chr12:121441008:G:A	6.21434e-11	-2.56711e-10	-1.21982
121441347	chr12:121441347:C:T	4.39275e-10	-2.56711e-10	0.73586
121441703	chr12:121441703:G:A	6.44424e-11	-2.56711e-10	-1.18349
121441899	chr12:121441899:C:A	7.95862e-11	-1.7807	0.80827
121442267	chr12:121442267:G:A	1.77595e-10	-2.56711e-10	-0.169759
121442717	chr12:121442717:G:A	8.34445e-11	-1.74826	0.823175
121443082	chr12:121443082:T:TG	1.46749e-11	-1.39489	-1.26824
121443097	chr12:121443097:C:T	3.91681e-11	-1.6814	-3.18773e-10
121443420	chr12:121443420:A:G	8.58659e-12	-1.97029	-1.22877
121443988	chr12:121443988:C:T	1.50053e-10	-2.56711e-10	-0.338278
121444045	chr12:121444045:G:A	1.25274e-10	-1.58171	1.06295
121444295	chr12:121444295:T:G	7.82106e-11	-1.77365	0.783788
121444510	chr12:121444510:G:A	6.08235e-11	-2.56711e-10	-1.24129
121444569	chr12:121444569:G:A	4.34376e-11	-1.57794	-3.18773e-10
121444607	chr12:121444607:C:T	1.43297e-10	-2.56711e-10	-0.384343
121444858	chr12:121444858:G:C	8.19656e-11	-1.77427	0.831304
121444920	chr12:121444920:G:A	8.32297e-11	-1.77581	0.848145
121444929	chr12:121444929:G:A	9.36154e-11	-2.56711e-10	-0.810071
121444974	chr12:121444974:T:C	8.49351e-11	-1.76025	0.852867
121445466	chr12:121445466:G:A	8.34787e-11	-2.56711e-10	-0.924674
121445515	chr12:121445515:C:A	5.57216e-11	-1.84201	0.513111
121445727	chr12:121445727:A:G	3.81634e-10	-2.56711e-10	0.595196
121445839	chr12:121445839:C:T	1.03073e-10	-1.68142	0.96759
121446011	chr12:121446011:G:A	5.87496e-11	-2.56711e-10	-1.27598
121446093	chr12:121446093:C:T	5.72307e-11	-2.56711e-10	-1.30217
121446330	chr12:121446330:A:G	1.26021e-11	-1.95361	-0.861793
121446544	chr12:121446544:G:A	3.52105e-11	-1.9659	0.177982
121446546	chr12:121446546:G:A	7.96404e-11	-0.971745	-3.18773e-10
121446690	chr12:121446690:T:C	6.71966e-10	-2.56711e-10	1.16094
121446911	chr12:121446911:A:G	1.18012e-09	-2.56711e-10	1.72411
121447109	chr12:121447109:A:G	5.9127e-11	-2.56711e-10	-1.26958
121447193	chr12:121447193:A:T	8.74496e-11	-2.56711e-10	-0.878203
121447574	chr12:121447574:A:C	7.7575e-11	-2.56711e-10	-0.998021
121447625	chr12:121447625:G:A	6.47653e-11	-2.56711e-10	-1.1785
121447672	chr12:121447672:A:G	6.32317e-11	-2.56711e-10	-1.20246
121447949	chr12:121447949:G:A	5.6983e-11	-2.56711e-10	-1.30651
121448123	chr12:121448123:A:G	3.06437e-11	-1.66779	-0.259049
121448459	chr12:121448459:G:A	4.5321e-11	-1.84056	0.305066
121449821	chr12:121449821:G:A	6.50327e-11	-2.56711e-10	-1.17438
121449944	chr12:121449944:C:T	6.4579e-11	-2.56711e-10	-1.18138
121450000	chr12:121450000:C:G	5.78174e-11	-2.56711e-10	-1.29198
121450082	chr12:121450082:G:A	1.58728e-10	-2.56711e-10	-0.282076
121450213	chr12:121450213:C:T	6.68279e-11	-2.56711e-10	-1.14714
121450352	chr12:121450352:T:A	6.31158e-11	-2.56711e-10	-1.20429
121450459	chr12:121450459:A:T	6.97828e-11	-2.56711e-10	-1.10388
121450498	chr12:121450498:A:C	6.42975e-11	-2.56711e-10	-1.18574
121450686	chr12:121450686:C:T	6.68325e-11	-2.56711e-10	-1.14708
121451076	chr12:121451076:A:G	8.54481e-11	-2.56711e-10	-0.901357
121451491	chr12:121451491:T:C	4.90982e-11	-1.7675	0.31206
121451544	chr12:121451544:A:G	9.35938e-11	-2.56711e-10	-0.810301
121451905	chr12:121451905:C:A	4.62392e-11	-1.51544	-3.18773e-10
121452342	chr12:121452342:C:A	1.17983e-10	-2.56711e-10	-0.578726
121452636	chr12:121452636:C:G	6.21202e-11	-2.56711e-10	-1.22019
121453616	chr12:121453616:G:A	4.6809e-11	-1.7843	0.281106
121453961	chr12:121453961:C:A	6.81624e-11	-2.56711e-10	-1.12737
121454063	chr12:121454063:G:A	5.77766e-11	-2.56711e-10	-1.29268
121454191	chr12:121454191:C:T	4.74776e-11	-1.87911	0.390104
121454422	chr12:121454422:GC:G	3.01853e-11	-1.94191	-3.18773e-10
121454983	chr12:121454983:A:G	1.79179e-11	-1.81431	-0.649158
121455053	chr12:121455053:G:A	5.7879e-11	-2.56711e-10	-1.29091
121455181	chr12:121455181:C:G	2.74323e-11	-1.75745	-0.280097
121455217	chr12:121455217:G:A	4.05174e-11	-1.91557	0.268038
121455242	chr12:121455242:C:T	6.23856e-10	-2.56711e-10	1.08665
121455745	chr12:121455745:C:T	6.53465e-11	-2.56711e-10	-1.16956
121455788	chr12:121455788:C:A	6.74228e-11	-2.56711e-10	-1.13828
121455837	chr12:121455837:C:T	1.18365e-10	-2.56711e-10	-0.575497
121455967	chr12:121455967:G:A	4.34864e-11	-1.89224	0.315425
121456462	chr12:121456462:T:C	7.23311e-11	-2.56711e-10	-1.06801
121456682	chr12:121456682:G:A	5.77891e-11	-2.56711e-10	-1.29247
121456753	chr12:121456753:C:G	8.50127e-11	-2.56711e-10	-0.906465
121457055	chr12:121457055:C:T	5.6078e-11	-1.32252	-3.18773e-10
121457309	chr12:121457309:C:T	5.81217e-11	-2.56711e-10	-1.28673
121457323	chr12:121457323:G:A	4.08545e-11	-1.71589	0.0766445
121457495	chr12:121457495:C:T	7.65185e-11	-2.56711e-10	-1.01173
121457627	chr12:121457627:CCAGA:C	8.44645e-10	-2.56711e-10	1.38965
121458602	chr12:121458602:G:C	2.57471e-11	-1.73255	-0.368399
121458835	chr12:121458835:C:A	8.49354e-11	-2.56711e-10	-0.907375
121458849	chr12:121458849:A:G	1.11693e-10	-2.56711e-10	-0.633514
121458853	chr12:121458853:C:T	1.97632e-10	-2.56711e-10	-0.0628572
121458854	chr12:121458854:A:G	1.03575e-11	-1.81255	-1.19901
121459295	chr12:121459295:C:T	3.56199e-11	-1.85932	0.0829627
121459454	chr12:121459454:T:TG	2.99978e-10	1.02004	-0.665595
121459489	chr12:121459489:C:T	6.70254e-11	-2.56711e-10	-1.14419
121460169	chr12:121460169:T:C	1.08419e-10	-2.56711e-10	-0.663264
121460410	chr12:121460410:T:G	1.13412e-10	-2.56711e-10	-0.61824
121460430	chr12:121460430:G:A	8.72285e-11	-2.56711e-10	-0.880735
121460596	chr12:121460596:C:T	3.19787e-11	-1.8842	-3.18773e-10
121460970	chr12:121460970:G:A	1.06259e-10	-0.683385	-3.18773e-10
121461233	chr12:121461233:G:A	4.30801e-11	-1.68577	0.0995668
121461563	chr12:121461563:T:C	8.93489e-11	-2.56711e-10	-0.856717
121461694	chr12:121461694:G:C	1.01459e-10	-2.56711e-10	-0.729607
121461724	chr12:121461724:C:T	5.81861e-11	-2.56711e-10	-1.28562
121461843	chr12:121461843:C:G	5.75462e-11	-2.56711e-10	-1.29668
121462102	chr12:121462102:C:T	5.68077e-11	-2.56711e-10	-1.30959
121462197	chr12:121462197:T:C	3.39276e-11	-1.75623	-0.0688118
121462269	chr12:121462269:AAC:A	6.02062e-11	-2.56711e-10	-1.25149
121463025	chr12:121463025:A:G	4.42345e-11	-1.55976	-3.18773e-10
121463436	chr12:121463436:G:A	7.00408e-11	-2.56711e-10	-1.10019
121463452	chr12:121463452:C:T	4.50744e-11	-1.84818	0.307229
121463455	chr12:121463455:G:C	8.77021e-10	-2.56711e-10	1.42727
121464067	chr12:121464067:A:AT	5.70991e-11	-2.56711e-10	-1.30448
121464159	chr12:121464159:G:C	9.32857e-10	-2.56711e-10	1.48899
121464229	chr12:121464229:A:T	1.08872e-10	-2.56711e-10	-0.659091
121464511	chr12:121464511:G:A	9.48519e-11	-2.56711e-10	-0.796949
121464605	chr12:121464605:C:T	1.12954e-10	-2.56711e-10	-0.622282
121464828	chr12:121464828:G:A	4.64152e-11	-1.84121	0.329567
121464922	chr12:121464922:T:C	1.06069e-11	-1.9245	-1.06326
121465435	chr12:121465435:T:C	6.80552e-11	-2.56711e-10	-1.12895
121465812	chr12:121465812:T:G	1.3464e-10	-2.56711e-10	-0.44666
121465903	chr12:121465903:G:T	1.33416e-10	-2.56711e-10	-0.455797
121465965	chr12:121465965:C:T	9.54648e-11	-2.56711e-10	-0.790508
121466567	chr12:121466567:G:A	1.12411e-10	-2.56711e-10	-0.627102
121466693	chr12:121466693:C:T	5.70325e-11	-2.56711e-10	-1.30564
121466722	chr12:121466722:C:G	5.75245e-11	-2.56711e-10	-1.29705
121468183	chr12:121468183:T:A	5.37801e-11	-1.36436	-3.18773e-10
121468361	chr12:121468361:G:C	5.26279e-11	-1.38602	-3.18773e-10
121468544	chr12:121468544:T:C	1.04615e-10	-2.56711e-10	-0.698983
121468717	chr12:121468717:G:A	1.06478e-10	-2.56711e-10	-0.681327
121468908	chr12:121468908:C:CCT	1.1282e-11	-1.96933	-0.956732
121469083	chr12:121469083:G:C	8.99225e-12	-1.96896	-1.18395
121469533	chr12:121469533:A:G	1.59187e-11	-1.87386	-0.707913
121470013	chr12:121470013:C:A	7.91058e-10	-2.56711e-10	1.3241
121470298	chr12:121470298:T:C	1.00126e-10	-2.56711e-10	-0.742833
121470706	chr12:121470706:A:G	4.59961e-11	-1.73231	0.211596
121471090	chr12:121471090:G:C	1.69927e-10	-2.56711e-10	-0.213895
121471525	chr12:121471525:G:A	4.75545e-11	-1.48739	-3.18773e-10
121471770	chr12:121471770:T:C	8.79433e-11	-1.71101	0.83844
121472736	chr12:121472736:T:C	5.69153e-11	-2.56711e-10	-1.3077
121472993	chr12:121472993:T:C	5.7998e-11	-2.56711e-10	-1.28886
121473040	chr12:121473040:C:T	5.96861e-11	-2.56711e-10	-1.26017
121473161	chr12:121473161:C:T	5.28109e-11	-1.38255	-3.18773e-10
121473492	chr12:121473492:G:A	1.17181e-10	-2.56711e-10	-0.58555
121473865	chr12:121473865:G:A	1.09893e-10	-2.56711e-10	-0.649754
121474240	chr12:121474240:A:G	1.89751e-11	-1.81786	-0.588277
121474459	chr12:121474459:TG:T	4.43586e-09	-2.56711e-10	3.04821
121474768	chr12:121474768:A:G	7.62718e-11	-2.56711e-10	-1.01496
121474998	chr12:121474998:T:C	1.1209e-10	-2.56711e-10	-0.629961
121475756	chr12:121475756:T:A	3.66355e-11	-1.70419	-0.0440606
121475891	chr12:121475891:C:T	1.18831e-10	-2.56711e-10	-0.571561
121476487	chr12:121476487:A:T	9.71421e-10	-2.56711e-10	1.52949
121476680	chr12:121476680:G:A	8.28511e-11	-2.56711e-10	-0.93222
121476954	chr12:121476954:G:A	3.69888e-11	-1.73865	-3.18773e-10
121476973	chr12:121476973:C:A	7.40867e-11	-2.56711e-10	-1.04403
121477005	chr12:121477005:T:A	3.54804e-11	-1.82362	0.0433299
121477527	chr12:121477527:G:C	6.11973e-11	-2.56711e-10	-1.23516
121477545	chr12:121477545:A:G	7.71214e-11	-2.56711e-10	-1.00389
121477647	chr12:121477647:G:A	1.06807e-10	-2.56711e-10	-0.678241
121477655	chr12:121477655:G:T	1.00957e-10	-2.56711e-10	-0.734569
121477671	chr12:121477671:G:A	2.41684e-11	-1.87724	-0.286981
121479025	chr12:121479025:G:A	1.37487e-10	-2.56711e-10	-0.425733
121479104	chr12:121479104:G:A	1.03542e-10	-2.56711e-10	-0.709287
121479110	chr12:121479110:G:A	6.5688e-11	-2.56711e-10	-1.16435
121479614	chr12:121479614:A:C	9.53461e-11	-2.56711e-10	-0.791752
121479823	chr12:121479823:T:A	3.04005e-10	-2.56711e-10	0.367779
121480704	chr12:121480704:G:A	8.3275e-11	-2.56711e-10	-0.927117
121480799	chr12:121480799:T:C	9.39808e-11	-2.56711e-10	-0.806175
121480918	chr12:121480918:GTGTTTTTTTTGT:G	5.41997e-11	-1.35659	-3.18773e-10
121481006	chr12:121481006:T:C	4.779e-11	-1.83723	0.35478
121481125	chr12:121481125:T:G	5.58011e-11	-1.32747	-3.18773e-10
121481151	chr12:121481151:C:T	3.22027e-11	-1.04379	-0.833421
121482590	chr12:121482590:G:A	1.07996e-11	-1.97251	-0.997249
121482672	chr12:121482672:C:T	3.41532e-11	-1.81841	-3.18773e-10
121482831	chr12:121482831:T:C	9.17913e-11	-2.56711e-10	-0.829749
121482832	chr12:121482832:G:A	1.34275e-10	-2.56711e-10	-0.449378
121483031	chr12:121483031:G:T	1.36605e-10	-2.56711e-10	-0.432173
121483077	chr12:121483077:C:T	1.16151e-10	-1.7769	1.18253
121483105	chr12:121483105:G:A	5.80988e-11	-2.56711e-10	-1.28712
121484569	chr12:121484569:G:C	6.49004e-11	-1.17641	-3.18773e-10
121485709	chr12:121485709:T:C	5.80414e-11	-2.56711e-10	-1.28811
121486045	chr12:121486045:G:A	1.8885e-10	-2.56711e-10	-0.108311
121486529	chr12:121486529:G:T	6.24689e-11	-1.87592	0.661319
121487005	chr12:121487005:C:T	6.50281e-11	-2.56711e-10	-1.17445
121487425	chr12:121487425:G:A	1.97642e-10	-2.56711e-10	-0.0628082
121487665	chr12:121487665:A:G	2.96789e-11	-1.61876	-0.340075
121487868	chr12:121487868:G:A	1.63901e-10	-1.37051	1.1205
121488162	chr12:121488162:A:G	3.39405e-10	0.477929	-3.18773e-10
121488517	chr12:121488517:T:C	6.31943e-11	-1.20305	-3.18773e-10
121488740	chr12:121488740:C:G	9.7952e-11	-1.77009	1.0053
121489050	chr12:121489050:C:T	2.40365e-10	-2.56711e-10	0.132891
121489144	chr12:121489144:C:T	1.40863e-10	-1.41828	1.0168
121489585	chr12:121489585:G:A	2.75385e-10	-2.56711e-10	0.268905
121489669	chr12:121489669:G:T	8.7769e-11	-2.56711e-10	-0.874558
121489800	chr12:121489800:G:A	1.54393e-10	-1.45816	1.14839
121490569	chr12:121490569:C:T	4.85827e-11	-1.67376	0.207762
121490647	chr12:121490647:T:G	3.06106e-10	-2.56711e-10	0.374666
121490842	chr12:121490842:G:A	9.44373e-11	-2.56711e-10	-0.80133
121491033	chr12:121491033:A:G	2.37289e-11	-1.57571	-0.60686
121491252	chr12:121491252:G:A	2.50705e-11	-1.93883	-0.18874
121491304	chr12:121491304:G:C	9.9525e-11	-2.56711e-10	-0.748857
121491552	chr12:121491552:G:A	1.21536e-10	-1.50847	0.959415
121491582	chr12:121491582:C:A	6.02429e-11	-2.56711e-10	-1.25088
121491651	chr12:121491651:G:A	9.42233e-11	-2.56711e-10	-0.803598
121492209	chr12:121492209:T:A	4.14376e-11	-1.62508	-3.18773e-10
121492368	chr12:121492368:C:T	7.37078e-11	-2.56711e-10	-1.04916
121492686	chr12:121492686:G:A	9.59783e-11	-2.56711e-10	-0.785144
121493237	chr12:121493237:C:A	1.44271e-09	-2.56711e-10	1.92501
121493309	chr12:121493309:T:C	6.47333e-11	-2.56711e-10	-1.17899
121493408	chr12:121493408:T:A	4.62181e-11	-1.55753	0.0416333
121493498	chr12:121493498:G:A	5.70361e-11	-2.56711e-10	-1.30558
121493652	chr12:121493652:A:T	1.14315e-10	-2.56711e-10	-0.610306
121494047	chr12:121494047:G:A	6.2747e-11	-2.56711e-10	-1.21016
121494061	chr12:121494061:T:C	1.06172e-11	-1.84472	-1.14207
121494121	chr12:121494121:A:G	3.14127e-11	-1.90205	-3.18773e-10
121494721	chr12:121494721:A:G	5.79972e-11	-2.56711e-10	-1.28887
121495309	chr12:121495309:C:T	6.1898e-11	-1.56205	0.338273
121495632	chr12:121495632:C:T	1.44612e-10	-2.56711e-10	-0.375214
121495853	chr12:121495853:G:A	3.72424e-11	-1.73182	-3.18773e-10
121495860	chr12:121495860:C:T	4.37786e-11	-1.543	-0.0271165
121496665	chr12:121496665:T:C	8.90034e-11	-2.56711e-10	-0.860591
121496768	chr12:121496768:G:A	5.87258e-11	-2.56711e-10	-1.27639
121498069	chr12:121498069:CTG:C	5.7179e-11	-2.56711e-10	-1.30308
121498205	chr12:121498205:T:A	9.99211e-11	-2.56711e-10	-0.744886
121498334	chr12:121498334:A:G	8.13364e-11	-2.56711e-10	-0.950672
121498584	chr12:121498584:C:A	7.02522e-11	-2.56711e-10	-1.09717
121498965	chr12:121498965:A:G	1.62753e-11	-1.85998	-0.699638
121499173	chr12:121499173:C:T	6.52351e-11	-2.56711e-10	-1.17127
121499181	chr12:121499181:G:A	8.10109e-11	-2.56711e-10	-0.954682
121499214	chr12:121499214:G:A	1.29386e-10	-2.56711e-10	-0.486463
121499432	chr12:121499432:T:A	1.96532e-11	-1.16514	-1.20589
121499448	chr12:121499448:T:C	3.75326e-11	-1.96627	0.24221
121499821	chr12:121499821:G:A	7.95093e-11	-2.56711e-10	-0.973391
121499834	chr12:121499834:T:C	3.146e-11	-1.58619	-0.314363
121500386	chr12:121500386:G:A	5.68077e-11	-2.56711e-10	-1.30959
121500439	chr12:121500439:G:A	1.03634e-10	-2.56711e-10	-0.7084
121500803	chr12:121500803:A:C	9.76031e-10	-2.56711e-10	1.53423
121500967	chr12:121500967:G:A	3.7932e-11	-1.71347	-3.18773e-10
121501096	chr12:121501096:A:G	3.13721e-11	-1.56922	-0.33413
121501194	chr12:121501194:CAG:C	6.53152e-11	-2.56711e-10	-1.17004
121501695	chr12:121501695:A:G	3.70662e-11	-1.73656	-3.18773e-10
121501697	chr12:121501697:TGCAACCTCC:T	1.01855e-10	-2.56711e-10	-0.725717
121501957	chr12:121501957:T:G	4.03839e-11	-1.46916	-0.181671
121501958	chr12:121501958:G:A	9.16229e-12	-1.8472	-1.28697
121502040	chr12:121502040:C:T	6.46914e-11	-2.56711e-10	-1.17964
121502567	chr12:121502567:G:A	2.36935e-11	-1.51526	-0.668807
121503037	chr12:121503037:G:A	6.63818e-11	-2.56711e-10	-1.15384
121503294	chr12:121503294:T:G	7.2231e-11	-2.56711e-10	-1.0694
121503720	chr12:121503720:C:A	2.63196e-10	-2.56711e-10	0.223634
121503962	chr12:121503962:G:A	2.9875e-11	-1.84385	-0.108397
121504290	chr12:121504290:G:A	8.70377e-11	-2.56711e-10	-0.882924
121504443	chr12:121504443:G:A	5.7674e-11	-2.56711e-10	-1.29446
121505066	chr12:121505066:G:A	7.20088e-11	-2.56711e-10	-1.07248
121505093	chr12:121505093:G:A	2.55002e-11	-1.88713	-0.223451
121506064	chr12:121506064:C:CA	6.7325e-11	-1.13973	-3.18773e-10
121506069	chr12:121506069:GCGCACTCAT:G	6.61472e-11	-1.15738	-3.18773e-10
121506081	chr12:121506081:T:TGTC	6.53631e-11	-1.16931	-3.18773e-10
121506085	chr12:121506085:CTGT:C	6.65512e-11	-1.15129	-3.18773e-10
121506094	chr12:121506094:A:G	6.76056e-11	-1.13558	-3.18773e-10
121506096	chr12:121506096:AACTCCTG:A	6.71125e-11	-1.14289	-3.18773e-10
121506267	chr12:121506267:G:A	2.56904e-10	-2.56711e-10	0.199437
121506275	chr12:121506275:G:A	8.98049e-12	-1.87608	-1.27814
121506356	chr12:121506356:G:C	2.24081e-10	-2.56711e-10	0.0627412
121506542	chr12:121506542:C:G	2.78105e-11	-1.86847	-0.155387
121506665	chr12:121506665:C:T	6.00357e-11	-2.56711e-10	-1.25433
121507027	chr12:121507027:G:A	6.67733e-11	-2.56711e-10	-1.14796
121507179	chr12:121507179:ACATGGGAGACCC:A	5.75932e-11	-2.56711e-10	-1.29586
121507511	chr12:121507511:C:G	5.76533e-11	-2.56711e-10	-1.29482
121507512	chr12:121507512:T:C	8.73234e-12	-1.88469	-1.29755
121507812	chr12:121507812:ACCAG:A	6.73915e-11	-2.56711e-10	-1.13875
121507909	chr12:121507909:G:A	2.73276e-11	-1.86046	-0.180907
121507944	chr12:121507944:G:A	6.33778e-11	-2.56711e-10	-1.20015
121508072	chr12:121508072:T:A	9.76223e-11	-2.56711e-10	-0.76816
121508569	chr12:121508569:A:G	7.20356e-11	-2.56711e-10	-1.07211
121508613	chr12:121508613:A:G	8.57793e-11	-2.56711e-10	-0.897488
121509062	chr12:121509062:C:T	4.76864e-11	-1.75062	0.266003
121509119	chr12:121509119:T:C	1.07255e-10	-2.56711e-10	-0.674056
121510300	chr12:121510300:C:T	3.39857e-11	-1.82333	-3.18773e-10
121510368	chr12:121510368:C:A	6.0451e-11	-2.56711e-10	-1.24743
121510626	chr12:121510626:C:G	7.2755e-11	-2.56711e-10	-1.06217
121510925	chr12:121510925:G:A	4.60903e-11	-1.96462	0.445961
121511347	chr12:121511347:C:T	3.138e-11	-1.90309	-3.18773e-10
121511474	chr12:121511474:C:T	8.2353e-12	-1.96913	-1.2717
121511761	chr12:121511761:G:C	9.11873e-11	-2.56711e-10	-0.836351
121512101	chr12:121512101:C:CA	5.91252e-11	-2.56711e-10	-1.26961
121512270	chr12:121512270:G:A	1.07611e-10	-2.56711e-10	-0.670745
121512515	chr12:121512515:C:G	6.26152e-11	-2.56711e-10	-1.21226
121512852	chr12:121512852:A:G	2.34653e-11	-1.87171	-0.322034
121513206	chr12:121513206:G:A	7.83974e-11	-2.56711e-10	-0.987475
121514124	chr12:121514124:G:A	2.928e-11	-1.97236	-3.18773e-10
121514358	chr12:121514358:G:T	7.04153e-11	-2.56711e-10	-1.09486
121515725	chr12:121515725:C:T	5.7903e-11	-2.56711e-10	-1.2905
121515770	chr12:121515770:G:A	1.00102e-10	-2.56711e-10	-0.743077
121515827	chr12:121515827:G:A	1.20681e-11	-1.68248	-1.17623
121516922	chr12:121516922:G:A	6.99186e-11	-2.56711e-10	-1.10193
121517081	chr12:121517081:A:G	6.95972e-11	-2.56711e-10	-1.10654
121517319	chr12:121517319:T:C	5.68073e-11	-2.56711e-10	-1.3096
121517431	chr12:121517431:G:A	3.01661e-11	-1.94255	-3.18773e-10
121517770	chr12:121517770:C:T	6.94685e-11	-2.56711e-10	-1.10839
121517825	chr12:121517825:G:A	8.59167e-11	-2.56711e-10	-0.895888
121517911	chr12:121517911:G:A	7.05668e-11	-2.56711e-10	-1.09271
121517920	chr12:121517920:T:TTC	7.04795e-11	-2.56711e-10	-1.09394
121517958	chr12:121517958:T:C	5.7197e-11	-2.56711e-10	-1.30277
121518391	chr12:121518391:G:GAA	6.40915e-11	-2.56711e-10	-1.18895
121518493	chr12:121518493:C:T	6.35193e-11	-2.56711e-10	-1.19792
121518504	chr12:121518504:A:G	5.82033e-11	-2.56711e-10	-1.28532
121518562	chr12:121518562:C:T	7.14342e-11	-2.56711e-10	-1.08049
121518591	chr12:121518591:G:A	5.69341e-10	0.995213	-3.18773e-10
121518630	chr12:121518630:C:G	3.83768e-11	-1.87524	0.173427
121518944	chr12:121518944:T:C	6.93698e-11	-2.56711e-10	-1.10981
121518997	chr12:121518997:G:A	1.00231e-10	-2.56711e-10	-0.741788
121519596	chr12:121519596:G:A	6.68318e-11	-2.56711e-10	-1.14709
121519686	chr12:121519686:A:C	5.89881e-11	-2.56711e-10	-1.27193
121519832	chr12:121519832:A:G	3.12331e-11	-1.90779	-3.18773e-10
121519974	chr12:121519974:C:A	1.06578e-10	-2.56711e-10	-0.680389
121520049	chr12:121520049:C:T	7.02471e-11	-2.56711e-10	-1.09725
121520807	chr12:121520807:A:G	3.17623e-11	-1.89099	-3.18773e-10
121521170	chr12:121521170:AG:A	1.71947e-11	-1.60746	-0.8972
121521278	chr12:121521278:C:T	3.97875e-11	-1.66571	-3.18773e-10
121521343	chr12:121521343:G:A	6.2038e-11	-2.56711e-10	-1.22152
121521901	chr12:121521901:C:G	1.38176e-11	-1.62154	-1.10178
121521987	chr12:121521987:C:T	1.77725e-11	-1.57451	-0.897106
121522044	chr12:121522044:A:G	6.965e-11	-2.56711e-10	-1.10578
121522069	chr12:121522069:C:T	5.71541e-11	-2.56711e-10	-1.30351
121522669	chr12:121522669:G:A	5.87486e-11	-2.56711e-10	-1.276
121522677	chr12:121522677:G:A	1.58902e-11	-1.94542	-0.638143
121522831	chr12:121522831:G:C	3.59777e-11	-1.76637	-3.18773e-10
121523269	chr12:121523269:G:A	6.42085e-11	-2.56711e-10	-1.18713
121523287	chr12:121523287:C:T	5.94919e-11	-2.56711e-10	-1.26343
121523448	chr12:121523448:C:T	6.54709e-11	-2.56711e-10	-1.16766
121523554	chr12:121523554:C:T	1.05594e-10	-2.56711e-10	-0.689664
121524144	chr12:121524144:T:C	1.33486e-11	-1.97124	-0.786609
121524696	chr12:121524696:G:A	1.17612e-11	-1.74678	-1.13769
121524963	chr12:121524963:C:CT	6.44143e-11	-2.56711e-10	-1.18393
121524966	chr12:121524966:G:A	5.84709e-11	-2.56711e-10	-1.28074
121525041	chr12:121525041:T:A	5.75177e-10	1.00541	-3.18773e-10
121525228	chr12:121525228:A:G	1.40234e-11	-1.60511	-1.10343
121525433	chr12:121525433:G:A	6.7883e-11	-2.56711e-10	-1.13148
121526572	chr12:121526572:T:TA	2.9623e-11	-1.96072	-3.18773e-10
121527023	chr12:121527023:G:A	6.08847e-11	-2.56711e-10	-1.24028
121527132	chr12:121527132:C:G	6.86391e-11	-2.56711e-10	-1.1204
121527196	chr12:121527196:C:CCCG	5.6864e-11	-2.56711e-10	-1.3086
121528416	chr12:121528416:G:A	8.14871e-11	-2.56711e-10	-0.948821
121528588	chr12:121528588:A:C	5.74824e-11	-2.56711e-10	-1.29779
121528771	chr12:121528771:T:C	1.7132e-11	-1.90697	-0.601348
121528821	chr12:121528821:A:T	5.87507e-11	-2.56711e-10	-1.27596
121528849	chr12:121528849:T:C	8.91666e-12	-1.85408	-1.30727
121528850	chr12:121528850:G:A	9.40465e-12	-1.88454	-1.22352
121529759	chr12:121529759:G:A	6.70569e-11	-2.56711e-10	-1.14372
121530152	chr12:121530152:C:T	5.80404e-11	-2.56711e-10	-1.28813
121530762	chr12:121530762:CCT:C	5.92853e-11	-2.56711e-10	-1.2669
121530910	chr12:121530910:T:G	9.23266e-11	-2.56711e-10	-0.823934
121530942	chr12:121530942:A:G	2.26898e-11	-1.93273	-0.294615
121531111	chr12:121531111:G:A	2.24981e-09	-2.56711e-10	2.36934
121531451	chr12:121531451:T:C	2.98463e-11	-1.9532	-3.18773e-10
121532490	chr12:121532490:G:A	5.73341e-11	-2.56711e-10	-1.30037
121533472	chr12:121533472:G:A	6.04805e-11	-2.56711e-10	-1.24695
121534076	chr12:121534076:A:G	5.8845e-11	-1.27436	-3.18773e-10
121534092	chr12:121534092:C:G	3.97084e-11	-1.9387	0.271
121534210	chr12:121534210:G:A	5.74734e-11	-2.56711e-10	-1.29794
121534303	chr12:121534303:T:C	2.93916e-11	-1.96856	-3.18773e-10
121534412	chr12:121534412:G:A	5.86884e-11	-2.56711e-10	-1.27702
121534644	chr12:121534644:C:T	5.79817e-11	-2.56711e-10	-1.28914
121535872	chr12:121535872:C:A	5.82428e-11	-2.56711e-10	-1.28464
121535884	chr12:121535884:G:A	5.83469e-11	-2.56711e-10	-1.28286
121535966	chr12:121535966:C:T	3.63698e-11	-1.75553	-3.18773e-10
121536104	chr12:121536104:GC:G	5.86684e-11	-2.56711e-10	-1.27737
121536141	chr12:121536141:G:A	6.52104e-11	-0.0237413	-1.14791
121536810	chr12:121536810:T:C	4.46221e-10	-2.56711e-10	0.751549
121536818	chr12:121536818:G:T	6.32486e-11	-2.56711e-10	-1.20219
121536968	chr12:121536968:A:C	6.06442e-11	-2.56711e-10	-1.24424
121537004	chr12:121537004:C:T	5.72966e-11	-2.56711e-10	-1.30102
121537251	chr12:121537251:C:T	1.63518e-11	-1.92516	-0.629765
121537624	chr12:121537624:G:A	6.96993e-11	-2.56711e-10	-1.10508
121537707	chr12:121537707:A:AGGGCCGGGAGGG	5.78871e-11	-2.56711e-10	-1.29077
121538203	chr12:121538203:G:A	2.09501e-11	-1.79852	-0.5086
121538271	chr12:121538271:A:C	1.26817e-11	-1.602	-1.2071
121538346	chr12:121538346:A:C	8.52264e-11	-2.56711e-10	-0.903954
121539487	chr12:121539487:C:T	6.3252e-11	-2.56711e-10	-1.20214
121539670	chr12:121539670:T:C	5.86531e-11	-2.56711e-10	-1.27762
121539842	chr12:121539842:A:C	1.16237e-11	-1.64629	-1.24993
121540622	chr12:121540622:G:C	6.37603e-11	-2.56711e-10	-1.19414
121540647	chr12:121540647:G:A	5.90478e-11	-2.56711e-10	-1.27092
121540679	chr12:121540679:G:A	1.12083e-11	-1.96592	-0.966686
121540810	chr12:121540810:T:C	6.567e-11	-2.56711e-10	-1.16462
121541050	chr12:121541050:T:C	5.7986e-11	-2.56711e-10	-1.28907
121541178	chr12:121541178:G:A	6.2581e-11	-2.56711e-10	-1.2128
121541991	chr12:121541991:C:T	6.82587e-11	-2.56711e-10	-1.12596
121542837	chr12:121542837:CCTGT:C	7.36279e-11	-2.56711e-10	-1.05024
121543117	chr12:121543117:G:A	5.70582e-11	-2.56711e-10	-1.30519
121543190	chr12:121543190:T:C	1.31861e-10	-2.56711e-10	-0.467514
121543248	chr12:121543248:T:G	6.29522e-11	-2.56711e-10	-1.20689
121543958	chr12:121543958:A:T	5.25427e-11	-1.65841	0.27077
121544257	chr12:121544257:A:G	1.35229e-11	-1.87925	-0.865635
121544931	chr12:121544931:A:C	7.01279e-11	-1.65474	0.555798
121544987	chr12:121544987:C:T	1.59163e-11	-1.86392	-0.718001
121545560	chr12:121545560:G:A	8.81572e-12	-1.97084	-1.20189
121545567	chr12:121545567:C:T	1.82951e-10	-2.56711e-10	-0.140047
121545755	chr12:121545755:G:T	6.04497e-11	-2.56711e-10	-1.24745
121546213	chr12:121546213:A:T	1.81613e-11	-1.89762	-0.552359
121546645	chr12:121546645:T:C	8.37097e-12	-1.93222	-1.29227
121546826	chr12:121546826:C:A	6.00109e-11	-2.56711e-10	-1.25474
121547612	chr12:121547612:C:T	7.01792e-11	-2.56711e-10	-1.09821
121547624	chr12:121547624:G:A	6.33227e-11	-2.56711e-10	-1.20102
121547824	chr12:121547824:G:A	5.6832e-11	-2.56711e-10	-1.30917
121548737	chr12:121548737:C:A	8.85984e-11	-2.56711e-10	-0.865153
121549053	chr12:121549053:G:A	8.8771e-11	-2.56711e-10	-0.863206
121549290	chr12:121549290:T:G	5.72043e-11	-2.56711e-10	-1.30264
121549658	chr12:121549658:A:G	1.77387e-10	-2.56711e-10	-0.170929
121549764	chr12:121549764:T:A	5.70919e-11	-2.56711e-10	-1.3046
121549855	chr12:121549855:T:TGGAGGC	7.80118e-11	-1.73564	0.743233
121550139	chr12:121550139:G:A	6.07849e-11	-2.56711e-10	-1.24192
121550235	chr12:121550235:G:A	5.85551e-11	-2.56711e-10	-1.2793
121550751	chr12:121550751:C:T	9.61777e-11	-2.56711e-10	-0.783068
121550769	chr12:121550769:C:T	5.69761e-11	-2.56711e-10	-1.30663
121550997	chr12:121550997:CAATGGCAGAGCTA:C	1.4965e-10	-2.56711e-10	-0.340967
121551019	chr12:121551019:CA:C	1.4994e-10	-2.56711e-10	-0.339028
121551119	chr12:121551119:T:A	5.74071e-11	-2.56711e-10	-1.2991
121551678	chr12:121551678:G:A	5.70354e-11	-2.56711e-10	-1.30559
121551932	chr12:121551932:T:C	5.73965e-11	-2.56711e-10	-1.29928
121552014	chr12:121552014:A:G	4.79742e-11	-1.4786	-3.18773e-10
121552015	chr12:121552015:C:A	4.79742e-11	-1.4786	-3.18773e-10
121552425	chr12:121552425:C:T	6.60079e-11	-2.56711e-10	-1.15949
121552975	chr12:121552975:G:A	5.6828e-11	-2.56711e-10	-1.30924
121553074	chr12:121553074:T:C	1.77865e-11	-1.89891	-0.571922
121553174	chr12:121553174:C:T	1.63507e-11	-1.97236	-0.582633
121553631	chr12:121553631:T:A	9.99438e-12	-1.96646	-1.08078
121553888	chr12:121553888:T:C	2.99519e-11	-1.94967	-3.18773e-10
121554156	chr12:121554156:G:GA	5.93182e-11	-2.56711e-10	-1.26635
121554718	chr12:121554718:T:C	6.15267e-11	-2.56711e-10	-1.2298
121554857	chr12:121554857:C:G	1.66675e-11	-1.96903	-0.566775
121555072	chr12:121555072:G:A	2.03444e-11	-1.96407	-0.372388
121555403	chr12:121555403:C:T	8.00113e-10	1.33549	-3.18773e-10
121555903	chr12:121555903:T:C	4.93953e-11	-1.57087	0.121461
121555951	chr12:121555951:G:A	6.24931e-11	-2.56711e-10	-1.21421
121555963	chr12:121555963:C:G	1.0806e-11	-1.97065	-0.998507
121556206	chr12:121556206:T:C	5.68277e-11	-2.56711e-10	-1.30924
121556603	chr12:121556603:C:T	8.02623e-11	-2.56711e-10	-0.963966
121558397	chr12:121558397:C:T	5.9517e-11	-2.56711e-10	-1.263
121559005	chr12:121559005:T:C	1.25936e-11	-1.70191	-1.11416
121559426	chr12:121559426:A:G	7.01852e-11	-2.56711e-10	-1.09813
121559573	chr12:121559573:A:G	1.38724e-11	-1.55862	-1.16074
121559629	chr12:121559629:A:G	9.03499e-11	-2.56711e-10	-0.845577
121560101	chr12:121560101:C:T	9.78792e-12	-1.76475	-1.30337
121560161	chr12:121560161:A:G	3.19296e-11	-1.88573	-3.18773e-10
121560759	chr12:121560759:G:A	6.46376e-11	-2.56711e-10	-1.18047
121560776	chr12:121560776:C:G	1.57217e-11	-1.44997	-1.14426
121562698	chr12:121562698:GA:G	1.88363e-10	-2.56711e-10	-0.110893
121562979	chr12:121562979:A:T	6.49583e-11	-2.56711e-10	-1.17552
121563354	chr12:121563354:C:T	2.88455e-10	-2.56711e-10	0.315272
121563487	chr12:121563487:A:C	2.84323e-11	-1.3249	-0.676841
121563909	chr12:121563909:A:T	6.57912e-11	-2.56711e-10	-1.16278
121564415	chr12:121564415:G:A	2.23108e-10	-2.56711e-10	0.0583902
121564690	chr12:121564690:C:A	6.46932e-11	-2.56711e-10	-1.17961
121564713	chr12:121564713:A:G	5.81252e-11	-2.56711e-10	-1.28667
121565049	chr12:121565049:T:C	6.97844e-11	-2.56711e-10	-1.10385
121565139	chr12:121565139:G:C	3.34765e-10	-2.56711e-10	0.464162
121565182	chr12:121565182:T:C	1.01702e-10	-2.56711e-10	-0.727219
121565593	chr12:121565593:A:C	3.19249e-10	-2.56711e-10	0.416704
121565598	chr12:121565598:G:A	9.97705e-11	-0.746393	-3.18773e-10
121565623	chr12:121565623:G:A	7.90298e-11	-2.56711e-10	-0.979441
121565711	chr12:121565711:G:A	3.17778e-10	-2.56711e-10	0.412088
121565787	chr12:121565787:G:A	6.23627e-11	-2.56711e-10	-1.2163
121565905	chr12:121565905:A:G	2.36351e-10	-2.56711e-10	0.116052
121566045	chr12:121566045:T:A	3.13356e-10	-2.56711e-10	0.398074
121566260	chr12:121566260:G:A	6.22794e-11	-2.56711e-10	-1.21763
121566359	chr12:121566359:C:T	7.57273e-11	-1.02213	-3.18773e-10
121566486	chr12:121566486:G:A	2.61997e-11	-1.67431	-0.40921
121566491	chr12:121566491:G:A	7.28153e-10	-2.56711e-10	1.24125
121566570	chr12:121566570:G:A	7.58513e-11	-2.56711e-10	-1.02049
121566603	chr12:121566603:A:G	2.37038e-10	-2.56711e-10	0.118952
121566737	chr12:121566737:A:G	1.09969e-10	-2.56711e-10	-0.649063
121566746	chr12:121566746:A:G	6.93652e-11	-2.56711e-10	-1.10988
121566943	chr12:121566943:G:A	6.48211e-11	-2.56711e-10	-1.17764
121566960	chr12:121566960:C:T	3.09781e-10	-2.56711e-10	0.386599
121567467	chr12:121567467:G:A	3.29427e-10	-2.56711e-10	0.448088
121567879	chr12:121567879:C:T	1.1892e-11	-1.65396	-1.21944
121568047	chr12:121568047:T:C	7.03235e-11	-2.56711e-10	-1.09616
121568121	chr12:121568121:A:G	9.24356e-11	-2.56711e-10	-0.822754
121568205	chr12:121568205:G:A	5.8531e-11	-2.56711e-10	-1.27971
121568565	chr12:121568565:C:T	6.54864e-11	-2.56711e-10	-1.16742
121568981	chr12:121568981:G:A	3.04444e-10	-2.56711e-10	0.369223
121569760	chr12:121569760:C:T	3.16996e-10	-2.56711e-10	0.409624
121570102	chr12:121570102:G:A	6.69065e-11	-2.56711e-10	-1.14597
121570229	chr12:121570229:T:A	3.19079e-10	-2.56711e-10	0.416173
121570268	chr12:121570268:T:A	2.14194e-11	-1.85502	-0.429951
121570374	chr12:121570374:C:T	3.24212e-10	-2.56711e-10	0.432132
121570650	chr12:121570650:G:A	7.65608e-11	-2.56711e-10	-1.01118
121570686	chr12:121570686:T:G	7.14249e-11	-2.56711e-10	-1.08062
121570979	chr12:121570979:T:C	6.51446e-11	-2.56711e-10	-1.17266
121571215	chr12:121571215:G:A	6.51326e-09	-2.56711e-10	3.43233
121571799	chr12:121571799:C:T	5.72248e-11	-2.56711e-10	-1.30228
121571858	chr12:121571858:G:A	2.94143e-11	-1.96779	-3.18773e-10
121571913	chr12:121571913:A:G	2.72128e-11	-0.737186	-1.30839
121572332	chr12:121572332:T:C	5.73823e-11	-2.56711e-10	-1.29953
121573638	chr12:121573638:G:A	1.06292e-10	-2.56711e-10	-0.683076
121573668	chr12:121573668:TCCG:T	1.39809e-11	-1.96701	-0.744566
121573673	chr12:121573673:C:T	1.40196e-11	-1.96858	-0.740225
121573693	chr12:121573693:T:C	1.82114e-09	2.15795	-3.18773e-10
121574132	chr12:121574132:C:T	5.68245e-11	-2.56711e-10	-1.3093
121574338	chr12:121574338:C:T	4.56454e-10	1.97535	-1.20112
121574423	chr12:121574423:T:G	1.16305e-11	-1.93747	-0.958157
121574436	chr12:121574436:G:A	5.98883e-11	-2.56711e-10	-1.25678
121574540	chr12:121574540:G:A	1.2239e-10	-2.56711e-10	-0.542052
121575136	chr12:121575136:G:A	1.42323e-10	0.813991	-1.20515
121576753	chr12:121576753:G:A	9.11448e-12	-1.91446	-1.22495
121576865	chr12:121576865:C:G	4.63467e-11	-1.51312	-3.18773e-10
121577161	chr12:121577161:T:A	1.16533e-10	-2.56711e-10	-0.591089
121577659	chr12:121577659:C:T	1.42635e-10	-2.56711e-10	-0.388979
121577824	chr12:121577824:C:G	1.37382e-10	0.303585	-0.730084
121577840	chr12:121577840:A:T	6.11385e-10	-2.56711e-10	1.06646
121578088	chr12:121578088:C:T	1.17312e-11	-1.84939	-1.03763
121579101	chr12:121579101:G:A	2.92805e-11	-1.97234	-3.18773e-10
121579121	chr12:121579121:G:C	1.84099e-10	-2.56711e-10	-0.133793
121579168	chr12:121579168:C:T	5.75394e-11	-2.56711e-10	-1.2968
121579762	chr12:121579762:C:T	5.93528e-11	-2.56711e-10	-1.26577
121581685	chr12:121581685:G:A	1.85219e-10	-2.56711e-10	-0.127727
121581944	chr12:121581944:T:C	3.34726e-10	1.5475	-1.08346
121581997	chr12:121581997:G:C	9.84097e-11	-2.56711e-10	-0.760126
121582188	chr12:121582188:CA:C	5.84962e-11	-2.56711e-10	-1.2803
121582756	chr12:121582756:C:T	3.52239e-10	1.51805	-1.003
121582976	chr12:121582976:A:G	8.11954e-10	2.10126	-0.751079
121583249	chr12:121583249:G:A	3.29088e-10	1.53167	-1.08461
121583546	chr12:121583546:T:C	3.00134e-11	-1.94762	-3.18773e-10
121584477	chr12:121584477:G:A	7.91213e-12	-1.97244	-1.30842
121584534	chr12:121584534:T:TG	5.83437e-11	-2.56711e-10	-1.28291
121586224	chr12:121586224:A:C	3.32638e-10	-2.56711e-10	0.45779
121586687	chr12:121586687:G:A	2.36181e-10	0.115331	-3.18773e-10
121586826	chr12:121586826:C:T	3.86092e-09	3.88704	-0.977643
121586963	chr12:121586963:C:T	2.09981e-11	-1.61524	-0.689591
121587169	chr12:121587169:G:A	8.25799e-11	-2.56711e-10	-0.935499
121587234	chr12:121587234:C:T	1.28242e-10	-2.56711e-10	-0.495345
121587314	chr12:121587314:A:G	3.09248e-09	2.69321	-0.00574505
121587427	chr12:121587427:C:T	9.92449e-12	-1.79082	-1.26344
121587542	chr12:121587542:A:G	9.55861e-12	-1.78446	-1.30737
121588270	chr12:121588270:G:A	5.82578e-11	-2.56711e-10	-1.28439
121588622	chr12:121588622:T:C	4.96518e-10	1.75803	-0.899675
121589350	chr12:121589350:A:G	3.14962e-11	-0.590427	-1.30897
121589378	chr12:121589378:A:G	2.98243e-11	-1.95394	-3.18773e-10
121589545	chr12:121589545:C:G	1.03254e-10	-2.56711e-10	-0.712074
121589731	chr12:121589731:G:A	8.15839e-12	-1.95228	-1.29794
121589753	chr12:121589753:G:C	4.6349e-10	1.61829	-0.828773
121589834	chr12:121589834:C:G	5.79574e-11	-2.56711e-10	-1.28956
121590228	chr12:121590228:T:C	1.35191e-10	-2.56711e-10	-0.442578
121590506	chr12:121590506:G:A	1.28139e-10	-2.56711e-10	-0.496153
121590786	chr12:121590786:T:C	2.41605e-11	-1.96091	-0.203639
121590818	chr12:121590818:G:A	4.95648e-11	-1.44598	-3.18773e-10
121590999	chr12:121590999:C:A	2.09162e-10	-0.00615712	-3.18773e-10
121591063	chr12:121591063:T:A	5.85515e-11	-2.56711e-10	-1.27936
121591141	chr12:121591141:A:C	2.93559e-11	-1.96977	-3.18773e-10
121591314	chr12:121591314:C:T	4.9012e-10	1.69538	-0.849993
121591356	chr12:121591356:G:A	8.34347e-11	-2.56711e-10	-0.925202
121591409	chr12:121591409:G:A	5.82788e-11	-2.56711e-10	-1.28403
121591766	chr12:121591766:T:C	3.50151e-09	3.73991	-0.928224
121592123	chr12:121592123:T:C	5.81938e-11	-2.56711e-10	-1.28549
121592168	chr12:121592168:A:G	1.8306e-10	-2.56711e-10	-0.139452
121592356	chr12:121592356:C:T	2.2719e-09	2.36651	0.0126003
121592664	chr12:121592664:C:T	1.00285e-11	-1.7901	-1.25374
121592807	chr12:121592807:C:T	1.30573e-07	6.43042	-3.18773e-10
121592882	chr12:121592882:G:A	1.82816e-10	-2.56711e-10	-0.140787
121593099	chr12:121593099:G:A	3.58889e-11	-1.76884	-3.18773e-10
121593416	chr12:121593416:T:G	9.71808e-12	-1.76568	-1.30959
121593581	chr12:121593581:A:G	8.02351e-12	-1.97254	-1.29435
121593605	chr12:121593605:T:C	5.09055e-10	1.75413	-0.870838
121593820	chr12:121593820:G:A	2.38435e-09	3.29543	-0.868012
121594006	chr12:121594006:T:C	3.24706e-11	-1.86893	-3.18773e-10
121594010	chr12:121594010:A:G	3.20797e-11	-1.88104	-3.18773e-10
121594075	chr12:121594075:A:G	6.48234e-11	-2.56711e-10	-1.1776
121594270	chr12:121594270:T:TA	5.80066e-11	-2.56711e-10	-1.28871
121594333	chr12:121594333:C:T	8.35683e-11	-2.56711e-10	-0.923602
121594747	chr12:121594747:G:A	1.57875e-10	-2.56711e-10	-0.28746
121594755	chr12:121594755:T:C	6.49353e-11	-2.56711e-10	-1.17587
121595371	chr12:121595371:G:A	3.206e-11	-1.88166	-3.18773e-10
121595376	chr12:121595376:T:C	3.40676e-11	-1.82092	-3.18773e-10
121595459	chr12:121595459:G:A	2.42978e-10	-2.56711e-10	0.143704
121596874	chr12:121596874:G:A	5.90947e-11	-2.56711e-10	-1.27013
121596909	chr12:121596909:T:A	3.17152e-11	-1.89247	-3.18773e-10
121596951	chr12:121596951:G:GT	2.9789e-11	-1.95513	-3.18773e-10
121597454	chr12:121597454:T:G	5.72983e-11	-2.56711e-10	-1.301
121597468	chr12:121597468:T:C	1.79478e-11	-1.81055	-0.65125
121597683	chr12:121597683:G:A	6.7121e-11	-2.56711e-10	-1.14277
121597989	chr12:121597989:C:T	5.95356e-11	-2.56711e-10	-1.26269
121598309	chr12:121598309:C:G	1.6002e-10	-2.56711e-10	-0.273965
121598534	chr12:121598534:G:C	6.02097e-11	-2.56711e-10	-1.25143
121598620	chr12:121598620:A:G	1.48912e-10	-0.146206	-0.199706
121599017	chr12:121599017:G:A	2.20109e-10	-2.56711e-10	0.0448552
121599158	chr12:121599158:CAT:C	1.10104e-10	-2.56711e-10	-0.647838
121600262	chr12:121600262:A:G	1.1648e-11	-1.74027	-1.15386
121600286	chr12:121600286:C:T	1.4663e-09	2.92165	-0.980421
121600287	chr12:121600287:G:A	4.05783e-10	-2.56711e-10	0.656551
121602143	chr12:121602143:C:T	8.26368e-10	0.779853	0.587922
121602836	chr12:121602836:G:A	5.72162e-11	-2.56711e-10	-1.30243
121602944	chr12:121602944:C:T	3.03799e-10	0.3671	-3.18773e-10
121603149	chr12:121603149:C:T	1.25609e-10	-2.56711e-10	-0.516093
121603227	chr12:121603227:G:C	8.86019e-11	-0.865113	-3.18773e-10
121603366	chr12:121603366:C:T	2.39364e-11	-1.95966	-0.214206
121604944	chr12:121604944:G:A	7.2355e-10	0.686121	0.548782
121604988	chr12:121604988:G:A	2.90753e-10	-2.56711e-10	0.323208
121605078	chr12:121605078:G:A	5.81614e-11	-2.56711e-10	-1.28604
121605227	chr12:121605227:G:A	1.15294e-09	2.78176	-1.08095
121605259	chr12:121605259:C:G	5.92227e-11	-2.56711e-10	-1.26796
121605362	chr12:121605362:A:G	1.33367e-10	-2.56711e-10	-0.456161
121605372	chr12:121605372:A:T	9.42444e-12	-1.86779	-1.23817
121606696	chr12:121606696:A:G	1.86251e-11	-1.80993	-0.614828
121606822	chr12:121606822:T:C	5.68455e-11	-2.56711e-10	-1.30893
121606985	chr12:121606985:T:G	2.93073e-09	3.86785	-1.23411
121607032	chr12:121607032:T:C	7.54501e-11	-2.56711e-10	-1.02579
121607062	chr12:121607062:T:A	7.54433e-10	2.54952	-1.27282
121607142	chr12:121607142:T:C	1.9398e-11	-1.96303	-0.421065
121607427	chr12:121607427:GC:G	3.17977e-10	-2.56711e-10	0.412713
121608541	chr12:121608541:G:A	3.35127e-10	-2.56711e-10	0.465244
121608844	chr12:121608844:A:G	8.06257e-11	-0.959449	-3.18773e-10
121609059	chr12:121609059:T:C	5.87081e-11	-2.56711e-10	-1.27669
121609474	chr12:121609474:G:T	7.88453e-11	-2.56711e-10	-0.981778
121609705	chr12:121609705:G:A	2.77812e-10	-2.56711e-10	0.277678
121610361	chr12:121610361:C:T	2.85589e-10	-2.56711e-10	0.305286
121610427	chr12:121610427:G:A	1.26484e-10	-2.56711e-10	-0.509154
121610902	chr12:121610902:TTTTC:T	7.38003e-11	-2.56711e-10	-1.0479
121611206	chr12:121611206:G:A	1.49667e-10	-2.56711e-10	-0.340855
121611212	chr12:121611212:T:G	1.26511e-10	-2.56711e-10	-0.508939
121611330	chr12:121611330:G:A	3.97195e-10	-2.56711e-10	0.63516
121611661	chr12:121611661:C:G	1.31989e-09	2.76144	-0.925405
121612285	chr12:121612285:T:TC	4.07668e-10	1.63753	-0.976339
121612322	chr12:121612322:T:A	5.76702e-11	-2.56711e-10	-1.29452
121612542	chr12:121612542:C:T	1.16168e-10	-2.56711e-10	-0.594227
121613367	chr12:121613367:A:G	1.8859e-09	3.13183	-0.938933
121613374	chr12:121613374:G:A	5.71699e-11	-2.56711e-10	-1.30324
121613393	chr12:121613393:G:A	5.95251e-11	-2.56711e-10	-1.26287
121613806	chr12:121613806:C:T	5.73244e-11	-2.56711e-10	-1.30054
121614063	chr12:121614063:C:G	5.73354e-11	-2.56711e-10	-1.30035
121614206	chr12:121614206:G:A	5.82711e-10	-2.56711e-10	1.01843
121615202	chr12:121615202:T:A	2.07935e-11	-1.69656	-0.618066
121615953	chr12:121615953:G:A	6.75597e-11	-2.56711e-10	-1.13625
121616291	chr12:121616291:C:A	5.68071e-11	-2.56711e-10	-1.3096
121616967	chr12:121616967:A:G	5.69006e-11	-2.56711e-10	-1.30796
121617262	chr12:121617262:C:T	6.72471e-11	-2.56711e-10	-1.14089
121617329	chr12:121617329:C:G	8.62823e-10	2.37607	-0.965123
121617402	chr12:121617402:T:C	1.80938e-11	-1.68747	-0.766231
121617601	chr12:121617601:C:T	5.82289e-11	-2.56711e-10	-1.28488
121618156	chr12:121618156:A:C	5.6855e-11	-2.56711e-10	-1.30876
121618211	chr12:121618211:C:T	6.03001e-11	-2.56711e-10	-1.24993
121618326	chr12:121618326:T:A	5.6973e-11	-2.56711e-10	-1.30669
121618392	chr12:121618392:G:A	5.68142e-11	-2.56711e-10	-1.30948
121618522	chr12:121618522:A:G	2.89426e-10	-2.56711e-10	0.318634
121618999	chr12:121618999:A:G	2.15119e-09	3.31866	-0.994148
121619388	chr12:121619388:A:G	5.01522e-10	1.52112	-0.652739
121619796	chr12:121619796:C:G	1.17215e-10	-2.56711e-10	-0.585252
121620189	chr12:121620189:G:A	2.37911e-10	-2.56711e-10	0.12263
121620327	chr12:121620327:G:A	2.96169e-11	-1.96092	-3.18773e-10
121621502	chr12:121621502:C:T	5.83453e-11	-2.56711e-10	-1.28289
121621815	chr12:121621815:C:T	4.05972e-11	-1.64557	-3.18773e-10
121621848	chr12:121621848:G:A	1.33049e-11	-1.45218	-1.30895
121621896	chr12:121621896:A:C	2.89852e-10	-2.56711e-10	0.320103
121621906	chr12:121621906:C:G	5.98076e-10	2.10485	-1.0604
121622654	chr12:121622654:C:T	1.18846e-08	5.34057	-1.30683
121622713	chr12:121622713:C:T	2.82394e-10	-2.56711e-10	0.294037
121623129	chr12:121623129:T:C	4.38539e-10	1.32684	-0.592661
121623339	chr12:121623339:C:G	1.77066e-10	-2.56711e-10	-0.172746
121623931	chr12:121623931:CAGG:C	8.45758e-11	-2.56711e-10	-0.911618
121624221	chr12:121624221:A:T	2.33214e-11	-1.75234	-0.447558
121624273	chr12:121624273:AG:A	2.69981e-09	3.44076	-0.889088
121624688	chr12:121624688:A:T	1.53257e-09	3.13074	-1.14531
121624731	chr12:121624731:T:C	2.67509e-10	0.239886	-3.18773e-10
121624817	chr12:121624817:G:T	1.23646e-11	-1.55514	-1.27929
121624882	chr12:121624882:C:T	1.76614e-10	-2.56711e-10	-0.1753
121624993	chr12:121624993:A:G	3.27637e-10	-2.56711e-10	0.442641
121625006	chr12:121625006:C:T	3.27637e-10	-2.56711e-10	0.442641
121625105	chr12:121625105:T:C	6.93736e-10	1.70795	-0.515127
121625231	chr12:121625231:T:C	2.03986e-10	-2.56711e-10	-0.0312154
121625764	chr12:121625764:G:A	2.49679e-11	-1.65106	-0.480616
121625812	chr12:121625812:G:C	1.74202e-10	-2.56711e-10	-0.189052
121625993	chr12:121625993:C:A	1.7529e-10	-2.56711e-10	-0.182826
121626333	chr12:121626333:G:A	2.38441e-11	-1.66112	-0.516609
121626387	chr12:121626387:G:A	8.18207e-11	-2.56711e-10	-0.944736
121626524	chr12:121626524:C:A	5.69261e-11	-2.56711e-10	-1.30751
121626720	chr12:121626720:C:T	6.63404e-11	-2.56711e-10	-1.15447
121627229	chr12:121627229:G:A	1.76614e-10	-2.56711e-10	-0.1753
121627905	chr12:121627905:C:G	2.13889e-07	6.92395	-3.18773e-10
121627919	chr12:121627919:TCTCGGC:GCTCGGC	3.96699e-10	-2.56711e-10	0.633913
121628451	chr12:121628451:C:T	2.98697e-11	-1.51512	-0.437303
121628737	chr12:121628737:G:C	5.69653e-11	-2.56711e-10	-1.30682
121629033	chr12:121629033:T:C	1.27323e-11	-1.49551	-1.30961
121629177	chr12:121629177:C:T	1.96899e-10	-2.56711e-10	-0.0665755
121629368	chr12:121629368:A:G	3.60816e-10	-2.56711e-10	0.539102
121629545	chr12:121629545:CAG:C	4.36618e-11	-1.94537	0.372581
121629711	chr12:121629711:C:T	3.60816e-10	-2.56711e-10	0.539102
121630802	chr12:121630802:C:T	1.6285e-10	-2.56711e-10	-0.256438
121631144	chr12:121631144:A:AT	5.74526e-11	-2.56711e-10	-1.29831
121631612	chr12:121631612:C:T	5.68105e-11	-2.56711e-10	-1.30954
121631678	chr12:121631678:T:G	5.90166e-10	-2.56711e-10	1.03114
121631757	chr12:121631757:T:C	3.09651e-11	-1.91641	-3.18773e-10
121631915	chr12:121631915:T:A	2.28874e-10	-2.56711e-10	0.0839039
121632087	chr12:121632087:G:A	6.29205e-11	-2.56711e-10	-1.20739
121632389	chr12:121632389:C:A	2.9265e-10	-2.56711e-10	0.329712
121632842	chr12:121632842:G:A	5.97003e-11	-2.56711e-10	-1.25993
121632930	chr12:121632930:C:T	2.13011e-10	-2.56711e-10	0.0120782
121632986	chr12:121632986:G:T	1.13793e-10	-2.56711e-10	-0.614887
121633055	chr12:121633055:C:T	1.91528e-09	3.13998	-0.93162
121633152	chr12:121633152:C:T	4.7043e-11	-1.4982	-3.18773e-10
121633437	chr12:121633437:C:G	1.13883e-10	-2.56711e-10	-0.614095
121633667	chr12:121633667:C:G	5.7458e-11	-2.56711e-10	-1.29821
121633671	chr12:121633671:G:C	2.42335e-10	-2.56711e-10	0.141055
121633758	chr12:121633758:T:C	2.33225e-10	1.41156	-1.30882
121633959	chr12:121633959:T:C	2.90041e-10	-2.56711e-10	0.320755
121634551	chr12:121634551:G:A	5.78776e-11	-2.56711e-10	-1.29094
121634576	chr12:121634576:A:G	5.55054e-10	1.47196	-0.502157
121634923	chr12:121634923:C:A	4.20392e-10	1.78767	-1.09575
121634924	chr12:121634924:C:T	2.1159e-10	-2.56711e-10	0.00538603
121634977	chr12:121634977:C:CAGGG	1.28823e-11	-1.52882	-1.26459
121635494	chr12:121635494:G:A	2.09601e-10	-2.56711e-10	-0.00406115
121635912	chr12:121635912:A:G	1.91749e-10	1.12881	-1.22188
121636070	chr12:121636070:A:T	2.51356e-10	-2.56711e-10	0.177603
121636181	chr12:121636181:C:T	5.69481e-11	-2.56711e-10	-1.30713
121636314	chr12:121636314:T:C	5.6825e-11	-2.56711e-10	-1.30929
121637719	chr12:121637719:GAC:G	5.70487e-11	-2.56711e-10	-1.30536
121637834	chr12:121637834:C:T	3.52352e-11	-1.78722	-3.18773e-10
121637835	chr12:121637835:G:A	1.13638e-10	-2.56711e-10	-0.616246
121638011	chr12:121638011:T:C	3.28058e-10	1.72406	-1.28014
121638300	chr12:121638300:T:C	1.88622e-10	-2.56711e-10	-0.10952
121638818	chr12:121638818:G:A	5.34349e-11	-1.3708	-3.18773e-10
121638930	chr12:121638930:C:T	2.27703e-09	3.29795	-0.916595
121639368	chr12:121639368:A:G	5.68106e-11	-2.56711e-10	-1.30954
121639465	chr12:121639465:C:T	5.8016e-11	-2.56711e-10	-1.28855
121639836	chr12:121639836:C:T	1.05877e-10	-2.56711e-10	-0.686986
121640189	chr12:121640189:G:A	7.9144e-10	2.57924	-1.25465
121640232	chr12:121640232:T:C	1.15016e-09	2.89353	-1.19514
121640368	chr12:121640368:T:C	2.11114e-10	-2.56711e-10	0.00313119
121640646	chr12:121640646:C:T	1.72129e-10	-2.56711e-10	-0.201023
121640647	chr12:121640647:G:A	5.68258e-11	-2.56711e-10	-1.30928
121641283	chr12:121641283:C:T	4.94632e-10	1.8415	-0.986956
121641389	chr12:121641389:A:G	2.00066e-10	-2.56711e-10	-0.0506208
121641442	chr12:121641442:T:C	1.70451e-10	-2.56711e-10	-0.210817
121641523	chr12:121641523:T:C	2.20003e-10	-2.56711e-10	0.0443761
121641535	chr12:121641535:T:C	9.28078e-12	-1.81324	-1.30808
121641693	chr12:121641693:T:A	2.01853e-10	-2.56711e-10	-0.0417278
121641729	chr12:121641729:C:T	1.88169e-10	-2.56711e-10	-0.111924
121641762	chr12:121641762:A:G	2.32024e-09	3.68924	-1.28908
121641828	chr12:121641828:C:T	2.9605e-11	-1.96132	-3.18773e-10
121641988	chr12:121641988:T:C	1.06192e-10	-2.56711e-10	-0.684018
121641999	chr12:121641999:CAT:C	1.71155e-10	-2.56711e-10	-0.206698
121642116	chr12:121642116:A:G	2.01221e-10	-2.56711e-10	-0.0448623
121642322	chr12:121642322:G:A	1.61351e-08	4.07434	0.26515
121642535	chr12:121642535:G:A	6.6612e-11	-2.56711e-10	-1.15038
121642932	chr12:121642932:C:T	1.14914e-10	-2.56711e-10	-0.605084
121642988	chr12:121642988:T:C	5.69527e-11	-2.56711e-10	-1.30705
121643052	chr12:121643052:G:A	5.68921e-11	-2.56711e-10	-1.30811
121643070	chr12:121643070:A:T	2.79725e-11	-1.54541	-0.472636
121643259	chr12:121643259:G:T	2.07596e-10	1.21765	-1.23132
121643371	chr12:121643371:T:TAC	3.40863e-10	-2.56711e-10	0.482216
121643496	chr12:121643496:C:T	1.96497e-10	-2.56711e-10	-0.06862
121643497	chr12:121643497:G:A	3.19992e-11	-1.88356	-3.18773e-10
121643500	chr12:121643500:G:A	4.92574e-10	1.99683	-1.14646
121643623	chr12:121643623:C:G	2.59905e-11	-1.55726	-0.534274
121643850	chr12:121643850:C:T	5.6823e-11	-2.56711e-10	-1.30932
121643961	chr12:121643961:G:A	2.11197e-10	-2.56711e-10	0.00352565
121644481	chr12:121644481:T:C	2.96692e-11	-1.57531	-0.383851
121644507	chr12:121644507:G:A	5.78605e-09	2.78655	0.527393
121644655	chr12:121644655:G:A	2.79138e-10	-2.56711e-10	0.28244
121645003	chr12:121645003:C:T	6.78813e-11	-2.56711e-10	-1.1315
121645435	chr12:121645435:C:T	2.05844e-10	-2.56711e-10	-0.0221477
121645573	chr12:121645573:G:A	2.00369e-10	-2.56711e-10	-0.0491056
121645627	chr12:121645627:A:G	2.69497e-11	-1.56298	-0.492309
121645658	chr12:121645658:G:A	2.72051e-09	3.33135	-0.772037
121645884	chr12:121645884:A:G	1.26356e-09	1.79242	-3.18773e-10
121646009	chr12:121646009:C:T	5.62334e-10	2.18193	-1.1991
121646034	chr12:121646034:G:A	1.55856e-10	-2.56711e-10	-0.300334
121646075	chr12:121646075:C:T	2.07493e-10	1.23592	-1.25009
121646748	chr12:121646748:G:A	7.58519e-11	-2.56711e-10	-1.02048
121646753	chr12:121646753:G:C	2.77302e-09	3.29112	-0.71269
121646921	chr12:121646921:CAT:C	6.69008e-11	-2.56711e-10	-1.14606
121647335	chr12:121647335:A:G	2.76142e-10	-2.56711e-10	0.271649
121647666	chr12:121647666:C:T	1.73183e-11	-1.9259	-0.571604
121647670	chr12:121647670:A:G	2.11533e-10	-2.56711e-10	0.00511476
121647687	chr12:121647687:G:A	1.12942e-10	-2.56711e-10	-0.622391
121647774	chr12:121647774:G:C	2.95522e-11	-1.96311	-3.18773e-10
121647809	chr12:121647809:G:T	2.21053e-10	-2.56711e-10	0.0491377
121647853	chr12:121647853:C:T	5.81996e-11	-2.56711e-10	-1.28539
121648967	chr12:121648967:C:G	2.03118e-10	-2.56711e-10	-0.0354786
121649161	chr12:121649161:C:T	2.92777e-11	-1.97244	-3.18773e-10
121649409	chr12:121649409:G:A	5.75384e-11	-2.56711e-10	-1.29681
121649699	chr12:121649699:C:G	9.92912e-11	-2.56711e-10	-0.751209
121649790	chr12:121649790:C:T	2.51718e-09	3.1984	-0.716767
121649901	chr12:121649901:T:C	2.13947e-10	-2.56711e-10	0.0164637
121650441	chr12:121650441:G:A	5.68864e-11	-2.56711e-10	-1.30821
121650773	chr12:121650773:G:C	1.92625e-10	-2.56711e-10	-0.0885189
121650816	chr12:121650816:G:A	3.18077e-11	-1.88956	-3.18773e-10
121651453	chr12:121651453:C:T	5.13639e-11	-1.41033	-3.18773e-10
121651598	chr12:121651598:C:T	1.92064e-10	-2.56711e-10	-0.0914385
121651690	chr12:121651690:GT:G	2.0724e-10	-2.56711e-10	-0.0153889
121652217	chr12:121652217:T:C	2.05147e-10	-2.56711e-10	-0.0255382
121652389	chr12:121652389:A:T	1.9083e-10	-2.56711e-10	-0.0978846
121652391	chr12:121652391:A:G	1.97423e-10	-2.56711e-10	-0.0639189
121652512	chr12:121652512:G:A	2.00512e-10	-2.56711e-10	-0.0483895
121652873	chr12:121652873:G:A	1.99386e-11	-1.50628	-0.850327
121653179	chr12:121653179:G:C	3.23777e-10	-2.56711e-10	0.43079
121653265	chr12:121653265:G:A	6.88918e-11	-2.56711e-10	-1.11673
121653697	chr12:121653697:A:G	9.09488e-12	-1.93941	-1.20215
121653814	chr12:121653814:A:T	1.44714e-11	-1.95954	-0.717551
121653815	chr12:121653815:A:T	1.77063e-11	-1.51762	-0.957723
121653941	chr12:121653941:C:A	2.42336e-10	-2.56711e-10	0.14106
121654157	chr12:121654157:T:C	2.15157e-10	1.29333	-1.27123
121654275	chr12:121654275:C:T	2.59724e-09	3.24368	-0.730741
121654673	chr12:121654673:C:T	2.39612e-10	1.41846	-1.28871
121654788	chr12:121654788:G:T	3.32049e-11	-1.84657	-3.18773e-10
121654812	chr12:121654812:G:C	7.04276e-11	-2.56711e-10	-1.09468
121654917	chr12:121654917:C:T	3.75712e-10	1.87541	-1.29585
121654950	chr12:121654950:G:C	1.9972e-10	-2.56711e-10	-0.0523495
121655040	chr12:121655040:T:A	6.80199e-10	1.17312	-3.18773e-10
121655643	chr12:121655643:G:A	1.87082e-11	-1.89999	-0.520311
121655805	chr12:121655805:C:T	2.13187e-10	-2.56711e-10	0.0129022
121655985	chr12:121655985:G:A	1.81206e-10	-2.56711e-10	-0.149634
121656025	chr12:121656025:G:A	7.33446e-11	-2.56711e-10	-1.0541
121656269	chr12:121656269:T:C	3.38534e-10	-2.56711e-10	0.475359
121656372	chr12:121656372:G:A	4.50713e-10	2.04361	-1.28205
121656404	chr12:121656404:A:G	1.8603e-10	-2.56711e-10	-0.123359
121656575	chr12:121656575:C:T	1.95795e-10	-2.56711e-10	-0.0721984
121656709	chr12:121656709:G:A	1.83764e-10	-2.56711e-10	-0.135615
121657308	chr12:121657308:A:C	1.87382e-10	-2.56711e-10	-0.116114
121657329	chr12:121657329:A:G	1.13772e-11	-1.60845	-1.3092
121657582	chr12:121657582:C:T	1.80521e-10	-2.56711e-10	-0.153417
121657665	chr12:121657665:C:T	1.10231e-10	-2.56711e-10	-0.64669
121657897	chr12:121657897:T:A	6.56158e-11	-2.56711e-10	-1.16545
121658714	chr12:121658714:GC:G	1.21537e-11	-1.93466	-0.916972
121659101	chr12:121659101:C:T	1.8172e-09	2.68174	-0.52595
121659399	chr12:121659399:G:C	4.83936e-11	-1.4699	-3.18773e-10
121659430	chr12:121659430:C:T	1.7049e-10	-2.56711e-10	-0.210587
121660051	chr12:121660051:T:G	2.63026e-11	-1.39957	-0.680032
121660169	chr12:121660169:GGTTGCAGTGAGCCGAGATGACGTC:G	6.53018e-11	-1.16053	-0.00971109
121660791	chr12:121660791:C:T	3.90576e-11	-1.71249	0.0282563
121661008	chr12:121661008:G:C	1.09256e-11	-1.74942	-1.20874
121661081	chr12:121661081:G:T	5.73053e-11	-2.56711e-10	-1.30087
121661590	chr12:121661590:G:C	1.1985e-10	-2.56711e-10	-0.563021
121661673	chr12:121661673:T:C	4.42138e-11	-1.72948	0.169252
121661703	chr12:121661703:T:C	1.6885e-10	-2.56711e-10	-0.220256
121661911	chr12:121661911:G:A	4.46046e-11	-1.55143	-3.18773e-10
121662515	chr12:121662515:G:A	5.7339e-11	-2.56711e-10	-1.30028
121662583	chr12:121662583:G:A	2.89935e-10	1.45613	-1.13574
121663403	chr12:121663403:G:A	6.68493e-11	-2.56711e-10	-1.14683
121663998	chr12:121663998:G:A	1.63812e-10	-2.56711e-10	-0.250549
121664046	chr12:121664046:A:G	2.56404e-10	-2.56711e-10	0.19749
121664177	chr12:121664177:G:A	2.3675e-11	-1.43742	-0.747421
121664616	chr12:121664616:G:C	5.759e-11	-2.56711e-10	-1.29592
121665073	chr12:121665073:C:T	7.43595e-11	-2.56711e-10	-1.04035
121665544	chr12:121665544:G:A	4.95588e-11	-1.44611	-3.18773e-10
121665567	chr12:121665567:G:T	6.6462e-11	-2.56711e-10	-1.15264
121666100	chr12:121666100:TG:T	1.7757e-10	-2.56711e-10	-0.169903
121666241	chr12:121666241:T:C	1.07383e-11	-1.75909	-1.21636
121666261	chr12:121666261:A:G	5.7739e-11	-2.56711e-10	-1.29333
121666662	chr12:121666662:C:T	6.20719e-11	-2.56711e-10	-1.22097
121667138	chr12:121667138:T:A	1.62276e-10	-2.56711e-10	-0.259966
121667201	chr12:121667201:A:G	3.05249e-10	-0.00855617	0.380417
121667603	chr12:121667603:C:T	2.46696e-11	-1.45527	-0.688417
121667664	chr12:121667664:C:T	2.9477e-11	-1.96566	-3.18773e-10
121668002	chr12:121668002:C:T	6.43421e-10	2.38068	-1.26315
121668332	chr12:121668332:C:T	1.08687e-10	-0.660792	-3.18773e-10
121668405	chr12:121668405:G:T	2.34748e-11	-1.44849	-0.744852
121668839	chr12:121668839:C:T	2.34771e-10	-2.56711e-10	0.109343
121668990	chr12:121668990:C:T	2.41999e-11	-1.29694	-0.865972
121669083	chr12:121669083:C:T	3.13459e-11	-1.90418	-3.18773e-10
121669349	chr12:121669349:G:A	3.0295e-11	-1.93828	-3.18773e-10
121669412	chr12:121669412:G:A	5.68913e-11	-2.56711e-10	-1.30812
121669659	chr12:121669659:T:G	5.71788e-11	-2.56711e-10	-1.30308
121670218	chr12:121670218:CA:C	1.338e-10	-0.452921	-3.18773e-10
121670557	chr12:121670557:C:T	2.71561e-11	-1.37221	-0.675452
121670796	chr12:121670796:A:G	6.10999e-11	-2.56711e-10	-1.23675
121671314	chr12:121671314:G:A	2.59852e-08	5.15637	-0.340356
121671338	chr12:121671338:G:A	2.56235e-11	-1.24629	-0.859466
121671435	chr12:121671435:A:G	2.73196e-11	-1.3379	-0.703758
121671706	chr12:121671706:C:A	5.07565e-11	-1.42223	-3.18773e-10
121671985	chr12:121671985:T:G	5.74758e-11	-2.56711e-10	-1.2979
121672105	chr12:121672105:C:T	1.18534e-11	-1.7616	-1.11505
121672482	chr12:121672482:C:A	5.71279e-11	-2.56711e-10	-1.30397
121672598	chr12:121672598:A:G	2.53506e-10	-2.56711e-10	0.18612
121672660	chr12:121672660:C:A	5.48833e-10	2.13911	-1.18058
121672799	chr12:121672799:C:T	5.79523e-11	-2.56711e-10	-1.28965
121672818	chr12:121672818:G:C	7.46491e-11	-1.03647	-3.18773e-10
121673016	chr12:121673016:T:C	2.57203e-11	-1.42493	-0.67706
121673106	chr12:121673106:G:A	2.66804e-11	-1.34225	-0.723089
121673429	chr12:121673429:G:T	2.62038e-11	-1.34891	-0.734453
121674310	chr12:121674310:C:T	4.55421e-10	2.03518	-1.26323
121674598	chr12:121674598:GAGAAGGAAAGAAGAA:G	8.85535e-11	-2.56711e-10	-0.865659
121674678	chr12:121674678:GAA:G	5.85696e-08	5.91139	-0.282681
121674725	chr12:121674725:G:A	3.14487e-11	-1.14306	-0.757848
121675067	chr12:121675067:C:T	2.94312e-11	-1.96721	-3.18773e-10
121675143	chr12:121675143:G:C	8.68636e-12	-1.91257	-1.27495
121675524	chr12:121675524:T:G	3.04229e-11	-1.17204	-0.762027
121675548	chr12:121675548:C:T	7.21022e-11	-2.56711e-10	-1.07118
121675588	chr12:121675588:T:C	1.31068e-11	-1.77185	-1.00429
121675870	chr12:121675870:C:T	1.80373e-10	-2.56711e-10	-0.154237
121675934	chr12:121675934:C:T	3.41045e-11	-1.12277	-0.697071
121676061	chr12:121676061:TA:T	6.10675e-11	-2.56711e-10	-1.23729
121676274	chr12:121676274:C:T	5.68416e-11	-2.56711e-10	-1.309
121676656	chr12:121676656:C:T	1.09476e-11	-1.7033	-1.25285
121676687	chr12:121676687:T:C	8.88353e-12	-1.97024	-1.19482
121676809	chr12:121676809:G:A	2.38222e-11	-1.34748	-0.831172
121676907	chr12:121676907:TC:T	3.02536e-11	-1.93965	-3.18773e-10
121676959	chr12:121676959:G:A	3.30852e-11	-1.85018	-3.18773e-10
121677037	chr12:121677037:A:G	2.95625e-11	-1.23896	-0.723799
121677391	chr12:121677391:C:A	2.2891e-11	-1.96381	-0.254711
121678388	chr12:121678388:T:G	6.3838e-11	-2.56711e-10	-1.19292
121678487	chr12:121678487:C:T	1.51149e-11	-1.76553	-0.868055
121679266	chr12:121679266:C:T	1.1917e-10	-2.56711e-10	-0.568718
121679707	chr12:121679707:T:G	6.49408e-11	-2.56711e-10	-1.17579
121679820	chr12:121679820:G:A	5.68594e-11	-2.56711e-10	-1.30868
121680686	chr12:121680686:G:A	8.95055e-12	-1.91675	-1.2408
121680901	chr12:121680901:G:C	1.28429e-08	4.86318	-0.751896
121681041	chr12:121681041:C:T	2.61444e-11	-1.3852	-0.700434
121681853	chr12:121681853:T:C	1.11873e-11	-1.78711	-1.14738
121681969	chr12:121681969:A:G	5.83253e-11	-2.56711e-10	-1.28323
121682361	chr12:121682361:T:C	2.35204e-10	-2.56711e-10	0.111186
121682612	chr12:121682612:G:C	1.07501e-11	-1.68844	-1.28591
121682822	chr12:121682822:T:C	5.70977e-11	-2.56711e-10	-1.3045
121682994	chr12:121682994:T:A	1.00418e-11	-1.75641	-1.2861
121683472	chr12:121683472:G:A	1.03499e-10	-2.56711e-10	-0.7097
121683656	chr12:121683656:T:C	2.99367e-11	-1.95018	-3.18773e-10
121684065	chr12:121684065:C:T	5.77169e-11	-2.56711e-10	-1.29372
121684376	chr12:121684376:G:C	5.79445e-11	-2.56711e-10	-1.28978
121684855	chr12:121684855:T:C	2.27459e-11	-1.95754	-0.26734
121685883	chr12:121685883:G:A	2.50414e-08	5.27	-0.490978
121686516	chr12:121686516:G:A	6.59055e-11	-2.56711e-10	-1.16104
121686789	chr12:121686789:A:C	5.88076e-11	-2.56711e-10	-1.27499
121686996	chr12:121686996:G:C	5.76661e-11	-2.56711e-10	-1.2946
121687111	chr12:121687111:G:A	5.84766e-11	-2.56711e-10	-1.28064
121687272	chr12:121687272:A:G	9.91206e-12	-1.76135	-1.29416
121687665	chr12:121687665:A:G	1.44257e-11	-1.50757	-1.17269
121687684	chr12:121687684:C:T	7.32217e-11	-2.56711e-10	-1.05577
121687890	chr12:121687890:G:A	1.38441e-10	-2.56711e-10	-0.418821
121688302	chr12:121688302:C:T	5.88967e-11	-2.56711e-10	-1.27348
121688409	chr12:121688409:A:C	1.0091e-11	-1.7633	-1.27432
121688654	chr12:121688654:C:T	5.59389e-11	-1.32501	-3.18773e-10
121689004	chr12:121689004:C:T	5.80706e-11	-2.56711e-10	-1.28761
121689071	chr12:121689071:G:C	3.88483e-11	-1.6896	-3.18773e-10
121689272	chr12:121689272:G:A	5.74447e-11	-2.56711e-10	-1.29844
121690167	chr12:121690167:G:C	9.9815e-12	-1.74865	-1.29988
121690301	chr12:121690301:T:C	8.00637e-11	-2.56711e-10	-0.966444
121690467	chr12:121690467:A:G	3.01201e-11	-1.33696	-0.607119
121690669	chr12:121690669:A:C	1.5368e-10	-2.56711e-10	-0.314391
121691243	chr12:121691243:A:G	3.95841e-11	-1.67084	-3.18773e-10
121691549	chr12:121691549:G:C	6.64903e-11	-2.56711e-10	-1.15221
121692128	chr12:121692128:C:T	1.54164e-11	-1.58098	-1.03286
121692211	chr12:121692211:A:G	1.06703e-11	-1.69661	-1.28519
121692249	chr12:121692249:C:T	5.78194e-11	-2.56711e-10	-1.29194
121692250	chr12:121692250:G:A	3.0706e-11	-1.29901	-0.625798
121692414	chr12:121692414:G:A	2.92767e-11	-1.97247	-3.18773e-10
121692435	chr12:121692435:T:C	1.04318e-11	-1.73567	-1.26873
121692517	chr12:121692517:G:A	2.91578e-11	-1.36452	-0.612022
121692527	chr12:121692527:C:T	3.01033e-11	-1.34074	-0.603894
121692738	chr12:121692738:T:C	2.95711e-11	-1.3423	-0.620167
121693205	chr12:121693205:T:C	3.14637e-11	-1.33232	-0.568112
121693385	chr12:121693385:C:T	8.80463e-11	-2.56711e-10	-0.871403
121693519	chr12:121693519:G:A	3.32151e-11	-1.66481	-0.181455
121693562	chr12:121693562:G:A	1.26237e-11	-1.50594	-1.30775
121693919	chr12:121693919:C:T	2.82118e-11	-0.706221	-1.30331
121694183	chr12:121694183:T:G	1.27901e-11	-1.56382	-1.23678
121694733	chr12:121694733:GAGAC:G	3.1026e-11	-1.3149	-0.599543
121694741	chr12:121694741:C:T	3.16063e-11	-1.89591	-3.18773e-10
121694766	chr12:121694766:T:A	9.23041e-11	-0.824177	-3.18773e-10
121694849	chr12:121694849:G:T	5.79547e-11	-2.56711e-10	-1.2896
121694994	chr12:121694994:C:T	3.02867e-11	-1.93856	-3.18773e-10
121695121	chr12:121695121:G:A	7.0559e-09	4.11396	-0.601606
121695338	chr12:121695338:A:G	1.15624e-11	-1.59252	-1.30899
121695466	chr12:121695466:C:T	9.30745e-11	-2.56711e-10	-0.815866
121695994	chr12:121695994:C:T	3.96794e-11	-1.66843	-3.18773e-10
121696509	chr12:121696509:T:C	1.1943e-11	-1.5785	-1.29062
121697681	chr12:121697681:G:C	2.23699e-11	-1.94544	-0.296112
121697780	chr12:121697780:A:G	6.94448e-11	-2.56711e-10	-1.10873
121697827	chr12:121697827:A:C	6.24396e-11	-2.56711e-10	-1.21507
121698089	chr12:121698089:C:T	1.16456e-11	-1.66245	-1.23189
121698641	chr12:121698641:C:T	2.93186e-11	-1.97104	-3.18773e-10
121698798	chr12:121698798:G:A	5.69042e-11	-2.56711e-10	-1.3079
121700848	chr12:121700848:C:A	5.72149e-11	-2.56711e-10	-1.30245
121701058	chr12:121701058:G:A	1.7173e-07	6.70441	-3.18773e-10
121701553	chr12:121701553:T:C	4.52383e-11	-1.53732	-3.18773e-10
121702460	chr12:121702460:A:G	4.05793e-11	-1.64601	-3.18773e-10
121702543	chr12:121702543:G:A	4.84077e-11	-1.46961	-3.18773e-10
121702911	chr12:121702911:C:T	2.10784e-10	-2.56711e-10	0.00156854
121703175	chr12:121703175:C:T	3.168e-11	-1.70441	-0.189166
121703287	chr12:121703287:T:C	2.346e-11	-1.27458	-0.919393
121703590	chr12:121703590:C:T	1.86488e-10	-2.56711e-10	-0.120897
121703857	chr12:121703857:G:A	4.46763e-11	-0.713715	-0.836108
121704445	chr12:121704445:T:C	3.12544e-11	-1.90711	-3.18773e-10
121704914	chr12:121704914:G:A	3.17857e-08	5.46902	-0.451515
121705228	chr12:121705228:AAT:A	3.86312e-11	-1.25047	-0.444739
121705243	chr12:121705243:G:A	1.2477e-10	-2.56711e-10	-0.522793
121705396	chr12:121705396:C:T	1.62805e-11	-1.36218	-1.19711
121706030	chr12:121706030:C:T	3.784e-11	-1.23442	-0.481474
121706130	chr12:121706130:A:C	3.34623e-11	-0.553143	-1.2857
121706289	chr12:121706289:TA:T	9.90578e-11	0.319835	-1.0734
121706295	chr12:121706295:TA:T	2.15575e-09	3.10151	-0.774885
121706639	chr12:121706639:T:G	3.7929e-07	7.16032	0.336473
121706757	chr12:121706757:A:G	8.30636e-12	-1.96812	-1.26413
121706803	chr12:121706803:G:A	9.37587e-12	-1.89459	-1.21653
121707038	chr12:121707038:C:T	1.88425e-10	-0.110565	-3.18773e-10
121707075	chr12:121707075:C:T	1.07051e-10	-0.675962	-3.18773e-10
121707148	chr12:121707148:T:C	4.81009e-11	-1.31719	-0.158779
121707162	chr12:121707162:T:TC	8.91715e-12	-1.92502	-1.23627
121707251	chr12:121707251:G:A	6.46522e-11	-2.56711e-10	-1.18024
121707661	chr12:121707661:T:G	2.91152e-11	-1.3491	-0.628909
121707867	chr12:121707867:G:A	8.10377e-12	-1.95444	-1.3025
121708005	chr12:121708005:T:C	1.06208e-10	-2.56711e-10	-0.683863
121708050	chr12:121708050:G:A	4.29819e-11	-1.58849	-3.18773e-10
121708165	chr12:121708165:C:T	8.12258e-11	-2.56711e-10	-0.952033
121708686	chr12:121708686:A:G	4.63825e-11	-1.25157	-0.260772
121708701	chr12:121708701:A:C	4.5302e-11	-1.53592	-3.18773e-10
121709814	chr12:121709814:C:T	5.77931e-11	-2.56711e-10	-1.2924
121709900	chr12:121709900:A:ACACTTAGTAT	1.02011e-10	-2.56711e-10	-0.724181
121710282	chr12:121710282:A:T	8.25396e-12	-1.96795	-1.27062
121710402	chr12:121710402:A:G	2.59895e-11	-1.7255	-0.366075
121710515	chr12:121710515:G:A	3.97762e-11	-1.50168	-0.164313
121711115	chr12:121711115:C:T	2.6792e-07	7.46167	-0.312494
121711264	chr12:121711264:TG:T	2.28374e-11	-1.71821	-0.502651
121711265	chr12:121711265:G:T	3.003e-11	-1.94707	-3.18773e-10
121711387	chr12:121711387:G:A	5.86323e-11	-2.56711e-10	-1.27798
121711545	chr12:121711545:C:T	5.84972e-11	-2.56711e-10	-1.28029
121711582	chr12:121711582:A:G	3.43903e-11	-1.47788	-0.333614
121711825	chr12:121711825:A:G	8.23659e-12	-1.97124	-1.26944
121712477	chr12:121712477:C:T	8.51019e-12	-1.96283	-1.24517
121712622	chr12:121712622:A:C	8.9192e-12	-1.97101	-1.19005
121713280	chr12:121713280:G:A	6.20051e-11	-2.56711e-10	-1.22205
121714318	chr12:121714318:G:A	6.6794e-11	-2.56711e-10	-1.14765
121714349	chr12:121714349:C:T	9.6499e-12	-1.77932	-1.303
121714895	chr12:121714895:C:T	3.01532e-11	-1.94298	-3.18773e-10
121715103	chr12:121715103:C:T	5.83009e-11	-2.56711e-10	-1.28365
121715589	chr12:121715589:C:T	1.61655e-10	-2.56711e-10	-0.263801
121715590	chr12:121715590:G:A	8.01879e-12	-1.95965	-1.30783
121715753	chr12:121715753:A:G	3.54927e-11	-1.77994	-3.18773e-10
121715971	chr12:121715971:C:T	7.91095e-11	-2.56711e-10	-0.978433
121716304	chr12:121716304:T:C	5.85462e-11	-1.27945	-3.18773e-10
121716657	chr12:121716657:G:A	2.18079e-09	3.64561	-1.30744
121716711	chr12:121716711:C:T	3.22514e-08	6.18443	-1.15238
121716723	chr12:121716723:C:T	2.58056e-09	3.81539	-1.30889
121717127	chr12:121717127:C:T	5.7271e-11	-2.56711e-10	-1.30147
121717248	chr12:121717248:G:A	6.01593e-11	-2.56711e-10	-1.25227
121717697	chr12:121717697:G:T	7.67751e-11	-2.56711e-10	-1.00838
121717815	chr12:121717815:T:G	1.16749e-10	-1.50508	0.915838
121718679	chr12:121718679:G:A	3.12144e-11	-1.90839	-3.18773e-10
121719292	chr12:121719292:G:A	6.06368e-09	4.60331	-1.24251
121720008	chr12:121720008:A:G	4.52689e-11	-1.53665	-3.18773e-10
121720151	chr12:121720151:G:A	5.70082e-11	-1.97251	0.666435
121720604	chr12:121720604:G:A	7.41084e-11	-2.56711e-10	-1.04374
121720664	chr12:121720664:A:G	3.51399e-11	-0.708897	-1.08103
121720756	chr12:121720756:C:G	6.14578e-09	4.61286	-1.23861
121721131	chr12:121721131:A:G	7.27619e-11	0.00990806	-1.07198
121721378	chr12:121721378:C:T	1.07596e-10	-2.56711e-10	-0.670886
121721733	chr12:121721733:G:T	9.52218e-11	-2.56711e-10	-0.793057
121723037	chr12:121723037:G:A	6.1808e-11	-2.56711e-10	-1.22523
121723924	chr12:121723924:G:A	6.05062e-11	-2.56711e-10	-1.24652
121724238	chr12:121724238:T:C	7.00276e-11	-2.56711e-10	-1.10038
121724559	chr12:121724559:G:A	5.76026e-11	-2.56711e-10	-1.2957
121724941	chr12:121724941:T:C	7.32336e-11	-0.797357	-0.258255
121725370	chr12:121725370:G:A	8.29414e-09	4.95851	-1.28447
121726144	chr12:121726144:G:C	5.75173e-11	-2.56711e-10	-1.29718
121726518	chr12:121726518:G:A	2.93636e-11	-1.96951	-3.18773e-10
121728412	chr12:121728412:T:C	1.83676e-10	1.08084	-1.21693
121728540	chr12:121728540:A:G	3.15312e-09	3.70402	-0.997138
121728571	chr12:121728571:C:T	6.8909e-10	2.12267	-0.936567
121729189	chr12:121729189:C:T	1.98845e-10	0.764336	-0.821078
121729787	chr12:121729787:C:T	9.02088e-10	1.9998	-0.544357
121729914	chr12:121729914:G:A	1.22242e-10	-2.56711e-10	-0.543267
121729989	chr12:121729989:G:A	3.40691e-08	6.3804	-1.29352
121730683	chr12:121730683:C:T	4.23886e-08	6.48137	-1.176
121731978	chr12:121731978:C:A	1.92835e-07	7.27234	-0.452017
121732095	chr12:121732095:C:T	9.63894e-10	-2.56711e-10	1.52172
121733094	chr12:121733094:C:T	1.5347e-10	-1.71557	1.39981
121733790	chr12:121733790:G:A	5.0366e-10	-2.56711e-10	0.872635
121734165	chr12:121734165:CTG:C	2.5011e-09	3.75373	-1.27851
121734320	chr12:121734320:A:G	2.00855e-07	7.1373	-0.276222
121734478	chr12:121734478:G:A	1.58835e-10	-1.0772	0.795799
121734518	chr12:121734518:A:C	1.19344e-07	7.63843	-1.29793
121734582	chr12:121734582:T:G	2.83137e-10	-2.56711e-10	0.296664
121734784	chr12:121734784:G:T	6.01233e-11	-2.56711e-10	-1.25287
121734894	chr12:121734894:CAA:C	6.65153e-11	-1.15183	-3.18773e-10
121735089	chr12:121735089:G:A	1.25461e-10	-2.56711e-10	-0.517272
121735653	chr12:121735653:T:C	6.98056e-11	-2.56711e-10	-1.10355
121736279	chr12:121736279:AT:A	3.51256e-11	-1.79034	-3.18773e-10
121736533	chr12:121736533:T:C	5.96745e-11	-2.56711e-10	-1.26036
121736550	chr12:121736550:G:A	1.49618e-10	-1.30201	0.960825
121736602	chr12:121736602:C:T	5.98238e-11	-2.56711e-10	-1.25786
121736681	chr12:121736681:C:T	8.1432e-11	-1.12004	0.170547
121737271	chr12:121737271:G:A	4.94593e-11	-1.44811	-3.18773e-10
121738052	chr12:121738052:A:C	3.27003e-11	-1.86188	-3.18773e-10
121738983	chr12:121738983:TC:T	1.73564e-09	3.41921	-1.30934
121739179	chr12:121739179:C:T	5.80687e-11	-2.56711e-10	-1.28764
121739476	chr12:121739476:ACTT:A	4.44185e-09	4.10895	-1.05939
121739871	chr12:121739871:C:T	4.20616e-10	-2.56711e-10	0.692453
121740239	chr12:121740239:C:G	3.62334e-09	3.89314	-1.04726
121740357	chr12:121740357:G:T	1.24901e-10	-2.56711e-10	-0.521745
121740425	chr12:121740425:C:T	8.85832e-11	-2.56711e-10	-0.865323
121741534	chr12:121741534:A:G	5.28906e-10	-1.6086	2.53014
121742299	chr12:121742299:G:A	2.95818e-10	-2.56711e-10	0.340477
121742300	chr12:121742300:GC:G	7.31253e-06	11.3866	-0.930774
121742409	chr12:121742409:T:C	7.16271e-11	-2.56711e-10	-1.07779
121742426	chr12:121742426:CAA:C	9.26444e-11	-2.56711e-10	-0.820498
121742481	chr12:121742481:G:A	5.96307e-11	-2.56711e-10	-1.2611
121742699	chr12:121742699:CCTCAGT:C	1.02313e-10	0.12818	-0.849408
121742978	chr12:121742978:T:A	3.96899e-11	-1.66817	-3.18773e-10
121742990	chr12:121742990:TA:T	7.71975e-11	-1.0029	-3.18773e-10
121743038	chr12:121743038:G:A	2.1447e-11	-1.12426	-1.15943
121743217	chr12:121743217:T:C	6.97872e-07	7.94343	0.1631
121743278	chr12:121743278:T:C	1.07037e-06	7.13854	1.39571
121744054	chr12:121744054:T:C	6.3002e-11	-2.56711e-10	-1.2061
121744949	chr12:121744949:C:T	2.9093e-10	1.62534	-1.30153
121745625	chr12:121745625:T:C	2.54965e-10	1.50022	-1.30836
121745892	chr12:121745892:T:C	9.00072e-10	2.76278	-1.30957
121746312	chr12:121746312:C:T	3.38588e-10	1.77802	-1.3025
121746532	chr12:121746532:T:C	2.85681e-10	1.61321	-1.3076
121746677	chr12:121746677:G:A	2.96903e-11	-1.95845	-3.18773e-10
121746778	chr12:121746778:C:A	2.61737e-10	1.52728	-1.30921
121746890	chr12:121746890:G:A	3.93439e-10	1.54967	-0.924007
121747277	chr12:121747277:AGAAGGCGGGAGG:A	3.7761e-10	-2.56711e-10	0.584595
121748333	chr12:121748333:C:T	5.99183e-11	-2.56711e-10	-1.25628
121748362	chr12:121748362:C:T	3.8422e-07	7.42262	0.0870825
121748456	chr12:121748456:A:G	2.46743e-10	-2.56711e-10	0.159081
121748558	chr12:121748558:A:G	3.04466e-10	1.67791	-1.30862
121748694	chr12:121748694:A:C	2.85311e-10	1.61248	-1.30817
121749175	chr12:121749175:A:G	3.1034e-10	1.69728	-1.30888
121749221	chr12:121749221:A:G	3.03308e-10	1.67425	-1.30877
121749499	chr12:121749499:T:C	2.5967e-10	1.5194	-1.30925
121749553	chr12:121749553:C:T	4.17099e-11	-1.61853	-3.18773e-10
121749624	chr12:121749624:C:T	6.86668e-11	-2.56711e-10	-1.12
121749893	chr12:121749893:G:A	3.96623e-11	-1.66887	-3.18773e-10
121750059	chr12:121750059:T:C	6.66996e-11	-2.56711e-10	-1.14907
121751697	chr12:121751697:G:A	7.58828e-11	-2.56711e-10	-1.02008
121751947	chr12:121751947:C:G	6.58385e-11	-2.56711e-10	-1.16206
121752012	chr12:121752012:CCTT:C	3.99955e-10	1.58663	-0.944547
121752026	chr12:121752026:G:A	4.72678e-11	-1.49344	-3.18773e-10
121752027	chr12:121752027:C:A	4.56671e-11	-1.52789	-3.18773e-10
121752479	chr12:121752479:G:A	4.96131e-11	-0.219849	-1.22516
121752645	chr12:121752645:C:T	5.45134e-09	3.25435	-3.18773e-10
121753021	chr12:121753021:C:T	3.31557e-10	1.76382	-1.30928
121753114	chr12:121753114:AGG:A	3.14779e-10	1.70847	-1.30586
121753347	chr12:121753347:T:C	3.04585e-10	1.6793	-1.30962
121753585	chr12:121753585:A:C	3.39007e-10	1.78632	-1.30957
121753940	chr12:121753940:A:G	7.53564e-10	2.58491	-1.30936
121754625	chr12:121754625:C:A	3.30899e-10	1.7249	-1.27235
121755070	chr12:121755070:G:A	3.07781e-10	1.66944	-1.28931
121755524	chr12:121755524:C:T	2.13869e-11	-0.983327	-1.30316
121755660	chr12:121755660:T:C	2.7656e-10	1.57886	-1.3057
121755858	chr12:121755858:A:T	2.32117e-10	1.40359	-1.30561
121756041	chr12:121756041:A:G	1.0637e-08	5.23032	-1.3075
121756826	chr12:121756826:C:T	2.55746e-10	1.50095	-1.30603
121756944	chr12:121756944:C:T	5.74707e-11	-2.56711e-10	-1.29799
121756984	chr12:121756984:G:C	2.52395e-10	1.48853	-1.3068
121757168	chr12:121757168:A:G	3.33011e-10	-2.56711e-10	0.45891
121757384	chr12:121757384:G:A	1.01029e-08	5.0374	-1.16609
121757529	chr12:121757529:T:A	3.6185e-10	-2.56711e-10	0.541964
121757617	chr12:121757617:T:C	7.91269e-10	2.62279	-1.29842
121757773	chr12:121757773:C:G	6.54431e-10	1.1345	-3.18773e-10
121758091	chr12:121758091:C:T	2.59047e-10	1.51477	-1.30703
121758127	chr12:121758127:G:A	6.64117e-10	2.45504	-1.30584
121758206	chr12:121758206:A:G	6.39526e-10	2.41683	-1.30537
121758382	chr12:121758382:G:A	6.97397e-11	-2.56711e-10	-1.1045
121759178	chr12:121759178:G:T	6.50507e-11	-2.56711e-10	-1.1741
121759551	chr12:121759551:G:A	2.71588e-10	1.56426	-1.30924
121759712	chr12:121759712:G:C	2.65663e-10	-2.56711e-10	0.232962
121759995	chr12:121759995:A:G	3.23627e-10	1.70955	-1.27922
121760267	chr12:121760267:C:T	4.2264e-10	1.43366	-0.736408
121760269	chr12:121760269:C:T	4.22368e-10	1.43596	-0.739344
121760378	chr12:121760378:CCTGGGGT:C	2.32985e-10	1.40684	-1.30513
121760603	chr12:121760603:T:C	8.27827e-11	-2.56711e-10	-0.933047
121761231	chr12:121761231:A:G	7.4505e-10	2.57179	-1.30761
121761418	chr12:121761418:G:A	2.38597e-10	1.4315	-1.30599
121761507	chr12:121761507:C:T	2.4871e-10	-2.56711e-10	0.167023
121761538	chr12:121761538:G:A	8.06349e-11	0.338648	-1.29798
121761749	chr12:121761749:A:G	2.74484e-10	1.57165	-1.30602
121761868	chr12:121761868:C:G	2.47432e-10	1.46939	-1.30752
121762311	chr12:121762311:C:T	7.42606e-11	-2.56711e-10	-1.04169
121762476	chr12:121762476:C:T	5.80038e-11	-2.56711e-10	-1.28876
121762905	chr12:121762905:G:A	3.22319e-10	-2.56711e-10	0.426277
121763351	chr12:121763351:A:G	6.87318e-11	-2.56711e-10	-1.11905
121763383	chr12:121763383:C:T	5.80954e-11	-2.56711e-10	-1.28718
121763454	chr12:121763454:A:G	2.5156e-10	1.48538	-1.30696
121763467	chr12:121763467:G:A	6.99792e-09	3.5041	-3.18773e-10
121764034	chr12:121764034:G:A	2.93764e-11	-1.96907	-3.18773e-10
121764099	chr12:121764099:G:A	1.53518e-10	-2.56711e-10	-0.315449
121764295	chr12:121764295:T:C	2.75889e-10	1.57941	-1.30868
121764715	chr12:121764715:A:T	1.14724e-10	-2.56711e-10	-0.606736
121765389	chr12:121765389:T:C	1.21237e-10	0.681727	-1.23324
121766009	chr12:121766009:C:T	2.46618e-10	1.07151	-0.912934
121766178	chr12:121766178:C:T	1.76163e-10	0.312014	-0.48987
121766284	chr12:121766284:A:C	4.00003e-11	-0.543305	-1.11707
121766307	chr12:121766307:G:GCTT	8.27192e-11	0.198995	-1.13281
121766429	chr12:121766429:A:G	2.51067e-10	-2.56711e-10	0.176453
121766964	chr12:121766964:T:C	4.04758e-11	-0.505914	-1.14265
121767047	chr12:121767047:C:T	2.02824e-10	1.01806	-1.05499
121767116	chr12:121767116:A:G	4.67253e-11	-0.373278	-1.1317
121767447	chr12:121767447:A:G	2.00609e-08	5.86635	-1.30909
121767699	chr12:121767699:G:C	4.5222e-11	-0.388087	-1.1496
121767960	chr12:121767960:T:C	8.83668e-11	0.182955	-1.05072
121768491	chr12:121768491:C:T	4.14834e-11	-0.320672	-1.3033
121768572	chr12:121768572:G:T	2.18071e-10	1.25054	-1.21498
121768782	chr12:121768782:T:C	2.56443e-10	1.22596	-1.02832
121768850	chr12:121768850:G:A	6.50724e-10	2.10025	-0.971428
121769572	chr12:121769572:C:T	6.13412e-11	-2.56711e-10	-1.23281
121770236	chr12:121770236:G:C	9.18623e-11	-2.56711e-10	-0.828975
121770401	chr12:121770401:G:A	1.26191e-11	-1.50465	-1.3094
121770587	chr12:121770587:G:A	6.38062e-11	-2.56711e-10	-1.19342
121771060	chr12:121771060:G:A	6.8442e-11	-2.56711e-10	-1.12328
121771083	chr12:121771083:A:G	7.64594e-09	4.69256	-1.09989
121771127	chr12:121771127:G:A	4.37571e-11	-0.563782	-1.00683
121771335	chr12:121771335:C:T	9.82247e-11	-2.56711e-10	-0.762009
121771427	chr12:121771427:G:A	2.63576e-11	-1.3	-0.77751
121771707	chr12:121771707:G:A	3.50716e-09	4.01945	-1.20616
121772232	chr12:121772232:G:A	1.11035e-09	2.80494	-1.14178
121772497	chr12:121772497:G:A	2.84586e-10	-2.56711e-10	0.301769
121772567	chr12:121772567:G:A	1.0521e-10	-2.56711e-10	-0.693308
121772591	chr12:121772591:C:G	7.42703e-09	4.8496	-1.28598
121773876	chr12:121773876:A:G	8.75598e-09	3.31448	0.413749
121773902	chr12:121773902:A:C	4.01517e-09	4.25294	-1.30437
121773981	chr12:121773981:G:A	3.13935e-10	-2.56711e-10	0.399919
121774112	chr12:121774112:C:T	2.70828e-10	1.42808	-1.17586
121774117	chr12:121774117:G:A	3.99353e-11	-1.2483	-0.413702
121774364	chr12:121774364:T:C	3.3559e-10	0.466626	-3.18773e-10
121774469	chr12:121774469:A:G	4.72484e-09	4.40226	-1.29094
121774619	chr12:121774619:C:G	6.71926e-09	4.76199	-1.29853
121774647	chr12:121774647:C:T	1.86156e-10	-2.56711e-10	-0.122682
121774753	chr12:121774753:C:T	4.79091e-09	4.40816	-1.28295
121775238	chr12:121775238:G:C	7.63333e-09	4.78806	-1.19704
121775338	chr12:121775338:C:A	8.66875e-12	-1.96983	-1.21971
121775993	chr12:121775993:T:C	6.25522e-11	-2.56711e-10	-1.21326
121776284	chr12:121776284:T:TG	9.65495e-11	-2.56711e-10	-0.77921
121776327	chr12:121776327:C:T	3.86211e-10	-2.56711e-10	0.607118
121776373	chr12:121776373:C:T	1.50757e-10	-2.56711e-10	-0.333598
121776873	chr12:121776873:C:T	9.4225e-11	-1.02653	0.222951
121777117	chr12:121777117:G:A	4.96724e-09	4.2113	-1.04995
121777222	chr12:121777222:A:G	4.2003e-09	3.92436	-0.930718
121777353	chr12:121777353:C:T	3.24827e-09	4.00232	-1.26571
121777535	chr12:121777535:C:G	4.10793e-11	-1.63376	-3.18773e-10
121777614	chr12:121777614:T:C	6.47256e-10	2.27489	-1.15141
121777674	chr12:121777674:C:T	3.05802e-11	-1.92891	-3.18773e-10
121777720	chr12:121777720:C:A	1.05116e-07	4.10742	2.10613
121777865	chr12:121777865:C:T	2.06782e-10	-2.56711e-10	-0.0176031
121777901	chr12:121777901:C:T	7.04861e-11	-2.56711e-10	-1.09385
121777950	chr12:121777950:C:T	1.40989e-10	0.0919911	-0.492578
121778130	chr12:121778130:A:G	3.89717e-09	4.18869	-1.26995
121778289	chr12:121778289:A:G	2.70336e-10	-2.56711e-10	0.250398
121778315	chr12:121778315:G:A	1.92845e-09	2.21521	-3.18773e-10
121778716	chr12:121778716:A:G	1.08153e-08	5.24906	-1.30961
121778986	chr12:121778986:A:G	2.098e-10	-1.28992	1.28681
121779004	chr12:121779004:A:G	0.999818	22.8777	-0.596172
121779036	chr12:121779036:TG:T	6.07488e-11	-2.56711e-10	-1.24252
121779126	chr12:121779126:G:A	5.83708e-11	-2.56711e-10	-1.28245
121779601	chr12:121779601:C:T	5.47963e-11	-1.34564	-3.18773e-10
121779917	chr12:121779917:G:A	6.50704e-11	-2.56711e-10	-1.1738
121781612	chr12:121781612:C:G	6.36264e-11	-2.56711e-10	-1.19624
121781927	chr12:121781927:G:A	7.4732e-10	-2.56711e-10	1.26723
121782004	chr12:121782004:A:G	1.68735e-10	-0.983204	0.76227
121782549	chr12:121782549:A:G	2.60563e-10	-1.07016	1.28373
121782653	chr12:121782653:T:C	2.62372e-10	-1.09766	1.31816
121782825	chr12:121782825:A:G	2.42884e-10	-1.09135	1.23467
121783003	chr12:121783003:A:G	3.03936e-10	-2.56711e-10	0.367551
121783011	chr12:121783011:G:A	1.603e-11	-1.51243	-1.06237
121783120	chr12:121783120:C:T	4.48217e-10	-2.56711e-10	0.756011
121783179	chr12:121783179:C:CTCG	6.65548e-11	-2.56711e-10	-1.15124
121783686	chr12:121783686:T:G	3.43788e-10	-0.760707	1.25147
121783710	chr12:121783710:G:A	3.90436e-10	-2.56711e-10	0.617998
121783916	chr12:121783916:T:C	3.29912e-10	-0.755204	1.20476
121784266	chr12:121784266:G:A	1.72115e-10	-2.56711e-10	-0.201102
121784425	chr12:121784425:G:A	8.65715e-10	0.109254	1.30504
121785275	chr12:121785275:A:G	4.09295e-09	-2.56711e-10	2.96776
121785416	chr12:121785416:TCTTTA:T	4.46877e-10	-0.00769007	0.760706
121785430	chr12:121785430:T:C	3.09391e-10	-0.137907	0.523247
121785512	chr12:121785512:C:T	1.06656e-09	-2.56711e-10	1.62292
121785584	chr12:121785584:G:A	3.20113e-10	0.163668	0.255741
121785697	chr12:121785697:G:A	1.48362e-10	-1.24858	0.898974
121785816	chr12:121785816:G:A	6.17841e-11	-2.56711e-10	-1.22562
121786119	chr12:121786119:A:G	3.0015e-10	0.187415	0.167601
121786602	chr12:121786602:C:T	5.68673e-11	-2.56711e-10	-1.30855
121787091	chr12:121787091:G:T	2.83225e-10	-2.56711e-10	0.296977
121787319	chr12:121787319:T:C	1.05028e-09	-0.363087	1.97063
121787389	chr12:121787389:C:T	7.62825e-10	-2.56711e-10	1.28776
121787463	chr12:121787463:G:A	5.69144e-11	-2.56711e-10	-1.30772
121787514	chr12:121787514:T:C	1.58389e-09	-0.612438	2.63081
121788623	chr12:121788623:A:G	2.9408e-11	-1.9435	-0.024502
121788772	chr12:121788772:C:G	7.09276e-11	-2.56711e-10	-1.08761
121788966	chr12:121788966:C:T	7.73459e-11	-1.00098	-3.18773e-10
121789018	chr12:121789018:C:T	1.58002e-10	-2.56711e-10	-0.286656
121789501	chr12:121789501:T:A	5.72645e-11	-2.56711e-10	-1.30159
121789785	chr12:121789785:A:C	2.38915e-11	-0.902155	-1.27359
121790263	chr12:121790263:C:T	2.26172e-10	-2.56711e-10	0.0720276
121790435	chr12:121790435:G:A	7.77919e-11	-2.56711e-10	-0.995229
121790788	chr12:121790788:T:C	2.04515e-11	-1.02883	-1.30238
121791046	chr12:121791046:A:G	9.45791e-11	-2.56711e-10	-0.799829
121791165	chr12:121791165:A:G	1.74799e-09	-2.56711e-10	2.11696
121791219	chr12:121791219:G:A	6.45793e-11	-2.56711e-10	-1.18137
121791942	chr12:121791942:C:T	4.1337e-11	-0.372699	-1.25481
121791963	chr12:121791963:A:T	3.14847e-10	0.40282	-3.18773e-10
121792025	chr12:121792025:T:G	2.17381e-11	-0.969575	-1.30063
121792359	chr12:121792359:G:A	6.9115e-11	-2.56711e-10	-1.11349
121793303	chr12:121793303:T:A	3.69213e-11	-1.74048	-3.18773e-10
121793462	chr12:121793462:C:A	2.50245e-11	-0.866637	-1.26277
121794022	chr12:121794022:G:A	1.24795e-10	-2.56711e-10	-0.522596
121794083	chr12:121794083:C:T	1.48352e-09	1.9529	-3.18773e-10
121794133	chr12:121794133:T:C	2.47068e-11	-0.892003	-1.25019
121794134	chr12:121794134:G:A	6.54033e-11	-2.56711e-10	-1.16869
121794408	chr12:121794408:G:A	1.41282e-10	-2.56711e-10	-0.398506
121795160	chr12:121795160:G:T	6.70297e-11	-2.56711e-10	-1.14413
121795161	chr12:121795161:C:T	6.70297e-11	-2.56711e-10	-1.14413
121795469	chr12:121795469:C:T	1.32912e-11	-1.47041	-1.29175
121796183	chr12:121796183:T:A	9.34653e-11	-0.186684	-0.624992
121796285	chr12:121796285:C:A	3.53442e-11	-1.78413	-3.18773e-10
121796770	chr12:121796770:G:A	1.01935e-10	-0.0213456	-0.703588
121796907	chr12:121796907:A:G	2.77591e-11	-0.880696	-1.14501
121797142	chr12:121797142:A:G	3.33865e-11	-1.84111	-3.18773e-10
121797415	chr12:121797415:AG:A	8.55061e-11	-2.56711e-10	-0.900678
121797763	chr12:121797763:C:T	5.99054e-10	1.04609	-3.18773e-10
121798612	chr12:121798612:T:G	1.67932e-10	0.0378396	-0.263546
121798892	chr12:121798892:G:C	9.16395e-11	-2.56711e-10	-0.831404
121799209	chr12:121799209:A:G	2.62615e-11	-0.83636	-1.2448
121800372	chr12:121800372:C:T	3.06257e-11	-1.92743	-3.18773e-10
121800474	chr12:121800474:T:G	2.5263e-11	-0.810312	-1.30961
121800576	chr12:121800576:A:G	5.79891e-11	-2.56711e-10	-1.28901
121800951	chr12:121800951:G:A	3.32697e-10	-2.56711e-10	0.457967
121800952	chr12:121800952:C:G	5.37208e-11	-1.36546	-3.18773e-10
121800973	chr12:121800973:G:C	1.17805e-10	-2.56711e-10	-0.580234
121801168	chr12:121801168:C:A	7.87357e-11	-0.0133899	-0.96978
121801336	chr12:121801336:T:C	3.16595e-11	-1.89423	-3.18773e-10
121801702	chr12:121801702:A:G	2.52356e-11	-0.823504	-1.29751
121802064	chr12:121802064:A:G	1.4171e-10	-2.56711e-10	-0.395481
121803097	chr12:121803097:G:A	6.76757e-10	1.16805	-3.18773e-10
121805301	chr12:121805301:G:T	6.07338e-10	1.05982	-3.18773e-10
121805535	chr12:121805535:G:C	6.12687e-11	-2.56711e-10	-1.234
121806413	chr12:121806413:T:G	8.78537e-11	-2.56711e-10	-0.873594
121806862	chr12:121806862:C:T	6.03673e-11	-2.56711e-10	-1.24882
121807183	chr12:121807183:A:G	3.21187e-11	-0.729215	-1.15061
121807438	chr12:121807438:A:T	3.36197e-11	-0.675027	-1.15913
121807925	chr12:121807925:G:A	1.07012e-10	0.37425	-1.05058
121808097	chr12:121808097:TGGGGTCTC:T	2.93205e-11	-1.97098	-3.18773e-10
121808230	chr12:121808230:T:C	7.04073e-10	1.20762	-3.18773e-10
121808445	chr12:121808445:C:A	7.85974e-11	-2.56711e-10	-0.984928
121808567	chr12:121808567:C:T	8.85379e-10	1.43675	-3.18773e-10
121809026	chr12:121809026:C:T	5.68575e-11	-2.56711e-10	-1.30872
121809208	chr12:121809208:G:A	2.84824e-10	0.302604	-3.18773e-10
121809500	chr12:121809500:C:T	7.32874e-11	-1.05488	-3.18773e-10
121809947	chr12:121809947:C:T	4.44336e-10	0.747314	-3.18773e-10
121810208	chr12:121810208:G:A	7.26152e-11	-1.06409	-3.18773e-10
121810676	chr12:121810676:C:G	3.33737e-11	-0.53643	-1.30507
121811142	chr12:121811142:G:T	3.33672e-11	-0.704545	-1.13715
121811185	chr12:121811185:G:A	1.07917e-10	0.408576	-1.07648
121811292	chr12:121811292:G:C	7.69548e-10	1.29654	-3.18773e-10
121811847	chr12:121811847:A:G	6.26986e-11	-2.56711e-10	-1.21093
121811927	chr12:121811927:T:C	7.08208e-11	-2.56711e-10	-1.08911
121812200	chr12:121812200:G:A	3.50843e-11	-1.79151	-3.18773e-10
121812430	chr12:121812430:AGCACAGGACCTCAGCTTAAGTGAGGTGCC:A	8.76952e-11	-2.56711e-10	-0.875399
121812585	chr12:121812585:A:T	1.18176e-10	0.568906	-1.146
121812711	chr12:121812711:T:C	2.8465e-11	-0.735292	-1.2653
121813322	chr12:121813322:TAAC:T	1.21856e-10	0.516339	-1.06276
121814015	chr12:121814015:G:A	1.01618e-10	-2.56711e-10	-0.728049
121814213	chr12:121814213:G:A	5.98944e-11	-2.56711e-10	-1.25668
121814603	chr12:121814603:C:T	7.74536e-11	-2.56711e-10	-0.999587
121814693	chr12:121814693:C:T	6.36266e-11	-2.56711e-10	-1.19623
121814965	chr12:121814965:TGTGGAGGGGGGCA:T	6.63345e-11	-2.56711e-10	-1.15456
121815278	chr12:121815278:A:G	5.68293e-11	-2.56711e-10	-1.30921
121815781	chr12:121815781:G:A	5.68206e-11	-2.56711e-10	-1.30937
121816279	chr12:121816279:C:T	1.08977e-10	-2.56711e-10	-0.658129
121816732	chr12:121816732:C:T	1.08713e-10	-2.56711e-10	-0.660555
121816807	chr12:121816807:A:G	1.0066e-10	0.427374	-1.1649
121817991	chr12:121817991:G:A	6.84435e-10	1.17933	-3.18773e-10
121818529	chr12:121818529:C:T	1.17617e-09	-2.56711e-10	1.72076
121818535	chr12:121818535:C:T	3.39394e-11	-0.872122	-0.952568
121818762	chr12:121818762:T:C	7.3555e-11	0.19223	-1.24346
121818963	chr12:121818963:G:A	1.68991e-10	1.0562	-1.27562
121819013	chr12:121819013:G:C	6.7833e-11	-2.56711e-10	-1.13222
121819984	chr12:121819984:G:A	4.39939e-11	-0.892201	-0.673014
121820132	chr12:121820132:A:G	1.00763e-09	1.56609	-3.18773e-10
121820212	chr12:121820212:T:C	2.89885e-11	-1.36246	-0.619911
121820282	chr12:121820282:C:T	5.72034e-11	-2.56711e-10	-1.30265
121820631	chr12:121820631:TC:T	1.65703e-10	-2.56711e-10	-0.23907
121820811	chr12:121820811:G:A	1.25889e-10	-2.56711e-10	-0.513868
121821019	chr12:121821019:A:G	5.90022e-11	-2.56711e-10	-1.27169
121822270	chr12:121822270:C:T	1.37467e-10	-2.56711e-10	-0.425882
121822643	chr12:121822643:T:C	2.45589e-10	1.43496	-1.28056
121822899	chr12:121822899:C:T	7.27847e-11	-2.56711e-10	-1.06176
121823041	chr12:121823041:G:A	2.77961e-09	2.5808	-3.18773e-10
121823550	chr12:121823550:G:A	5.46397e-10	2.23243	-1.27834
121823637	chr12:121823637:C:T	6.39163e-11	-2.56711e-10	-1.19169
121824090	chr12:121824090:G:A	2.94868e-10	-2.56711e-10	0.337261
121824304	chr12:121824304:T:C	2.97396e-11	-1.95679	-3.18773e-10
121824883	chr12:121824883:C:T	7.61203e-10	1.28563	-3.18773e-10
121825042	chr12:121825042:G:A	7.49748e-11	-2.56711e-10	-1.03211
121825542	chr12:121825542:G:A	1.0359e-10	0.443506	-1.15233
121826332	chr12:121826332:G:A	1.12355e-10	-2.56711e-10	-0.627603
121826437	chr12:121826437:C:G	1.59923e-10	-2.56711e-10	-0.274573
121826590	chr12:121826590:G:A	2.70466e-10	0.250879	-3.18773e-10
121826715	chr12:121826715:C:T	4.83367e-10	0.83151	-3.18773e-10
121826740	chr12:121826740:G:A	1.23749e-10	0.778552	-1.30956
121826741	chr12:121826741:C:T	3.36677e-10	1.73977	-1.26991
121826857	chr12:121826857:C:T	7.47006e-11	-2.56711e-10	-1.03578
121827195	chr12:121827195:G:A	6.01559e-11	-2.56711e-10	-1.25233
121827200	chr12:121827200:T:C	1.1469e-10	0.380364	-0.987396
121827215	chr12:121827215:TGA:T	3.12297e-11	-1.9079	-3.18773e-10
121827257	chr12:121827257:A:G	3.19943e-10	1.49329	-1.07442
121828482	chr12:121828482:A:G	6.36432e-11	-2.56711e-10	-1.19597
121828934	chr12:121828934:G:A	9.60977e-11	-0.783901	-3.18773e-10
121829211	chr12:121829211:A:G	1.92904e-11	-1.82167	-0.56799
121830244	chr12:121830244:C:T	2.25341e-10	-2.56711e-10	0.068351
121830258	chr12:121830258:A:C	6.19166e-11	-2.56711e-10	-1.22348
121830530	chr12:121830530:C:CT	6.22109e-11	-0.489597	-0.729139
121830759	chr12:121830759:G:A	6.84181e-11	-2.56711e-10	-1.12363
121831276	chr12:121831276:G:A	7.32822e-10	2.52306	-1.27543
121831406	chr12:121831406:T:C	6.09311e-11	-2.56711e-10	-1.23952
121831773	chr12:121831773:C:T	6.0633e-11	-2.56711e-10	-1.24443
121832012	chr12:121832012:G:A	8.42332e-11	-2.56711e-10	-0.915677
121832796	chr12:121832796:A:G	9.48224e-11	-2.56711e-10	-0.79726
121833224	chr12:121833224:G:A	5.26325e-11	-0.287861	-1.09807
121834111	chr12:121834111:G:C	4.23956e-10	0.700364	-3.18773e-10
121834164	chr12:121834164:C:T	6.90549e-11	-2.56711e-10	-1.11436
121835969	chr12:121835969:G:A	1.40876e-10	0.901153	-1.30254
121836446	chr12:121836446:A:G	1.02433e-10	-2.56711e-10	-0.720058
121837106	chr12:121837106:T:C	1.44343e-11	-1.82451	-0.855151
121837399	chr12:121837399:C:T	9.86061e-11	-2.56711e-10	-0.758133
121837636	chr12:121837636:G:T	6.92986e-11	-2.56711e-10	-1.11084
121838239	chr12:121838239:G:A	1.64945e-10	-2.56711e-10	-0.243655
121838529	chr12:121838529:G:A	1.9123e-10	1.16111	-1.2569
121838758	chr12:121838758:C:T	5.3187e-11	-0.270411	-1.10504
121839210	chr12:121839210:C:T	6.05774e-11	-2.56711e-10	-1.24534
121839409	chr12:121839409:T:C	6.37589e-11	-2.56711e-10	-1.19416
121839464	chr12:121839464:G:A	3.00365e-11	-1.94685	-3.18773e-10
121839985	chr12:121839985:C:A	2.00521e-10	1.20153	-1.24987
121841192	chr12:121841192:C:T	9.40125e-11	-2.56711e-10	-0.805838
121841256	chr12:121841256:C:T	1.31665e-10	-2.56711e-10	-0.469004
121841694	chr12:121841694:T:A	7.81974e-11	-2.56711e-10	-0.99003
121842786	chr12:121842786:C:T	1.63336e-10	-0.253459	-3.18773e-10
121842789	chr12:121842789:C:T	7.20797e-11	-2.56711e-10	-1.07149
121842843	chr12:121842843:G:T	4.09398e-11	-0.51931	-1.11785
121842990	chr12:121842990:C:A	1.19674e-10	-2.56711e-10	-0.564498
121842993	chr12:121842993:G:A	1.38017e-10	-2.56711e-10	-0.421888
121843282	chr12:121843282:A:G	1.79361e-11	-1.96229	-0.500164
121843669	chr12:121843669:A:G	1.25099e-11	-1.75737	-1.06538
121844211	chr12:121844211:A:G	9.62936e-12	-1.79071	-1.29374
121844282	chr12:121844282:C:T	3.93413e-11	-1.67699	-3.18773e-10
121844470	chr12:121844470:G:A	7.05919e-11	-2.56711e-10	-1.09235
121844610	chr12:121844610:G:A	9.63831e-11	0.440383	-1.22132
121844737	chr12:121844737:T:C	6.16784e-11	-2.56711e-10	-1.22733
121844838	chr12:121844838:G:A	5.68292e-11	-2.56711e-10	-1.30922
121844964	chr12:121844964:A:G	1.0362e-10	-2.56711e-10	-0.708537
121845110	chr12:121845110:C:T	1.56458e-10	-2.56711e-10	-0.29648
121845325	chr12:121845325:A:G	6.87947e-11	-2.56711e-10	-1.11814
121845875	chr12:121845875:T:C	2.22386e-11	-1.57671	-0.670722
121846473	chr12:121846473:A:T	6.99378e-11	-2.56711e-10	-1.10166
121846512	chr12:121846512:C:T	5.98833e-11	-2.56711e-10	-1.25687
121846701	chr12:121846701:T:G	5.48955e-11	-1.34383	-3.18773e-10
121846809	chr12:121846809:T:C	1.68033e-11	-1.9212	-0.60649
121847030	chr12:121847030:C:T	1.42676e-10	-2.56711e-10	-0.38869
121848109	chr12:121848109:G:A	5.72263e-11	-2.56711e-10	-1.30225
121848436	chr12:121848436:C:G	5.70772e-11	-2.56711e-10	-1.30486
121848794	chr12:121848794:C:T	1.99106e-11	-1.45918	-0.898837
121848830	chr12:121848830:C:T	7.22071e-11	-1.93871	0.868978
121849384	chr12:121849384:T:A	2.7091e-11	-1.84891	-0.201154
121849396	chr12:121849396:T:A	2.14878e-10	-2.56711e-10	0.0208026
121849978	chr12:121849978:C:T	5.87398e-11	-2.56711e-10	-1.27615
121849979	chr12:121849979:G:A	1.32183e-11	-1.52619	-1.24147
121850018	chr12:121850018:C:CA	3.29403e-11	-1.85457	-3.18773e-10
121850149	chr12:121850149:C:T	7.39177e-11	-2.56711e-10	-1.04631
121851402	chr12:121851402:A:G	5.66865e-11	-1.36146	0.0497299
121851490	chr12:121851490:G:T	5.76094e-11	-2.56711e-10	-1.29558
121851499	chr12:121851499:A:G	3.95995e-11	-1.10893	-0.561522
121852210	chr12:121852210:G:A	6.0484e-11	-2.56711e-10	-1.24689
121852533	chr12:121852533:G:A	1.17649e-11	-1.62578	-1.25836
121852602	chr12:121852602:A:ACAAATGAC	1.10868e-10	-2.56711e-10	-0.640928
121852749	chr12:121852749:C:T	8.15959e-11	-2.56711e-10	-0.947487
121852782	chr12:121852782:A:G	6.38094e-11	-2.56711e-10	-1.19336
121852923	chr12:121852923:C:T	6.5972e-11	-2.56711e-10	-1.16004
121853024	chr12:121853024:G:A	1.16083e-11	-1.60857	-1.28898
121853355	chr12:121853355:G:A	3.85616e-11	-1.81475	0.117737
121853479	chr12:121853479:G:A	2.74816e-11	-1.26028	-0.775468
121853750	chr12:121853750:C:T	1.535e-10	-2.56711e-10	-0.315565
121853801	chr12:121853801:G:A	6.59788e-11	-2.56711e-10	-1.15993
121853954	chr12:121853954:A:T	1.03359e-11	-1.70811	-1.30553
121853988	chr12:121853988:G:A	1.62686e-10	-2.56711e-10	-0.257446
121854772	chr12:121854772:G:A	5.98736e-11	-2.56711e-10	-1.25703
121854779	chr12:121854779:C:T	6.53462e-11	-2.56711e-10	-1.16957
121855492	chr12:121855492:T:C	1.29515e-10	-2.56711e-10	-0.485472
121855578	chr12:121855578:A:G	3.30348e-11	-1.85171	-3.18773e-10
121855717	chr12:121855717:A:G	6.44749e-11	-2.56711e-10	-1.18299
121855842	chr12:121855842:T:C	1.1342e-11	-1.61531	-1.30544
121856099	chr12:121856099:G:A	1.14436e-11	-1.60369	-1.30815
121857172	chr12:121857172:C:T	1.97121e-11	-1.28863	-1.0794
121857183	chr12:121857183:G:A	9.21463e-11	-2.56711e-10	-0.825889
121857304	chr12:121857304:G:T	3.05194e-10	-2.56711e-10	0.371682
121857429	chr12:121857429:T:C	4.8952e-11	-1.93482	0.47639
121857438	chr12:121857438:T:A	3.6184e-10	1.45654	-0.9146
121858178	chr12:121858178:C:T	3.36594e-11	-1.70032	-0.132656
121858305	chr12:121858305:C:T	1.03005e-10	-2.56711e-10	-0.714484
121858531	chr12:121858531:G:A	5.68106e-11	-2.56711e-10	-1.30954
121858638	chr12:121858638:C:A	5.69446e-11	-2.56711e-10	-1.30719
121858702	chr12:121858702:A:C	5.66512e-11	-1.31235	-3.18773e-10
121858878	chr12:121858878:C:T	1.09987e-10	0.40625	-1.05515
121859108	chr12:121859108:T:C	1.15794e-10	-0.597455	-3.18773e-10
121859126	chr12:121859126:T:C	9.50522e-10	1.92282	-0.415078
121859282	chr12:121859282:A:C	1.90517e-11	-1.25561	-1.14649
121859508	chr12:121859508:G:A	6.19632e-11	-2.56711e-10	-1.22273
121859832	chr12:121859832:T:C	2.69145e-11	-1.90445	-0.152153
121860328	chr12:121860328:C:T	1.07379e-10	-2.56711e-10	-0.672904
121860901	chr12:121860901:G:A	2.23542e-11	-1.12195	-1.1203
121861230	chr12:121861230:G:T	1.61026e-10	0.386668	-0.654368
121861751	chr12:121861751:G:A	1.2939e-10	-2.56711e-10	-0.486436
121862873	chr12:121862873:G:A	2.118e-10	1.07092	-1.06454
121863131	chr12:121863131:C:T	1.25624e-10	-0.51597	-3.18773e-10
121863138	chr12:121863138:A:C	2.74844e-11	-1.30165	-0.734001
121863181	chr12:121863181:G:A	1.15312e-10	-2.56711e-10	-0.601627
121863369	chr12:121863369:C:T	1.40485e-10	-1.95252	1.54835
121863393	chr12:121863393:A:G	8.03931e-11	-1.51966	0.557326
121863832	chr12:121863832:T:C	1.96055e-11	-1.28021	-1.09325
121864583	chr12:121864583:G:A	3.4882e-11	-1.32917	-0.468128
121864603	chr12:121864603:C:T	2.49881e-11	-1.41217	-0.718691
121864900	chr12:121864900:G:A	2.70202e-10	-2.56711e-10	0.249902
121865175	chr12:121865175:G:A	6.09407e-11	-2.56711e-10	-1.23936
121865247	chr12:121865247:G:A	2.04787e-10	-2.56711e-10	-0.0272972
121865849	chr12:121865849:C:T	1.13707e-11	-1.68118	-1.23705
121865923	chr12:121865923:G:C	6.25967e-11	-2.56711e-10	-1.21255
121866224	chr12:121866224:T:C	1.21103e-10	0.304869	-0.85749
121866284	chr12:121866284:C:G	1.25159e-10	0.265225	-0.784902
121866530	chr12:121866530:C:T	1.05006e-10	-2.56711e-10	-0.695251
121867320	chr12:121867320:C:G	5.99779e-11	-2.56711e-10	-1.25529
121867389	chr12:121867389:A:G	3.58782e-11	-1.88518	0.116042
121868064	chr12:121868064:T:C	2.43804e-11	-1.93689	-0.218596
121868294	chr12:121868294:G:A	5.6901e-11	-2.56711e-10	-1.30795
121868572	chr12:121868572:T:A	5.92894e-11	-2.56711e-10	-1.26684
121868805	chr12:121868805:G:A	2.03409e-11	-1.25767	-1.07897
121868951	chr12:121868951:C:T	2.90224e-11	-1.93094	-0.050256
121869157	chr12:121869157:C:T	1.10018e-10	0.650672	-1.29929
121869183	chr12:121869183:G:C	2.72014e-11	-1.93739	-0.10861
121869281	chr12:121869281:C:T	1.17177e-10	-2.56711e-10	-0.585579
121869380	chr12:121869380:G:A	2.65783e-11	-1.94073	-0.128441
121869674	chr12:121869674:A:G	1.91784e-11	-1.94235	-0.453131
121870462	chr12:121870462:G:A	1.03779e-10	-2.56711e-10	-0.707005
121872312	chr12:121872312:C:T	1.31814e-10	-2.56711e-10	-0.467876
121872441	chr12:121872441:G:T	8.9797e-11	0.310257	-1.16197
121872605	chr12:121872605:C:T	2.1522e-11	-1.2612	-1.01899
121872815	chr12:121872815:A:G	2.10191e-10	-0.00124983	-3.18773e-10
121873014	chr12:121873014:A:C	1.08951e-10	-2.56711e-10	-0.658366
121873463	chr12:121873463:A:G	3.21218e-11	-1.87973	-3.18773e-10
121873655	chr12:121873655:A:T	5.33153e-11	-1.37304	-3.18773e-10
121874418	chr12:121874418:G:A	1.01904e-10	0.58411	-1.30935
121874864	chr12:121874864:C:T	8.00609e-11	-2.56711e-10	-0.966478
121875330	chr12:121875330:C:T	7.09841e-11	-2.56711e-10	-1.08681
121875445	chr12:121875445:A:G	8.80987e-10	1.43178	-3.18773e-10
121876485	chr12:121876485:C:T	7.66324e-11	-2.56711e-10	-1.01025
121877274	chr12:121877274:G:T	1.0942e-10	-2.56711e-10	-0.654075
121877631	chr12:121877631:G:A	9.97923e-11	0.418622	-1.1648
121877649	chr12:121877649:C:T	1.47026e-10	-2.56711e-10	-0.358658
121878158	chr12:121878158:T:C	1.3465e-10	0.360055	-0.806643
121878398	chr12:121878398:G:C	4.65038e-11	-1.50973	-3.18773e-10
121878787	chr12:121878787:C:T	5.98389e-11	-2.56711e-10	-1.25761
121878828	chr12:121878828:C:A	2.33591e-11	-1.14236	-1.05591
121879146	chr12:121879146:G:A	7.80451e-11	-2.56711e-10	-0.991979
121879291	chr12:121879291:A:T	1.02297e-11	-1.86722	-1.15675
121879753	chr12:121879753:C:A	2.64591e-11	-1.38343	-0.690238
121880074	chr12:121880074:G:A	2.72309e-10	-2.56711e-10	0.25767
121880320	chr12:121880320:C:T	5.69173e-11	-2.56711e-10	-1.30767
121880361	chr12:121880361:A:G	6.29784e-11	-2.56711e-10	-1.20647
121880615	chr12:121880615:C:T	1.26989e-10	-2.56711e-10	-0.505169
121880781	chr12:121880781:C:T	2.62704e-10	0.957348	-0.735585
121880817	chr12:121880817:A:G	1.78095e-11	-1.93967	-0.529869
121880856	chr12:121880856:G:A	2.54047e-11	-1.37737	-0.736964
121881079	chr12:121881079:A:C	9.22048e-12	-1.83494	-1.2929
121881081	chr12:121881081:G:A	5.99005e-11	-2.56711e-10	-1.25658
121881558	chr12:121881558:G:T	5.68119e-11	-2.56711e-10	-1.30952
121882137	chr12:121882137:G:A	6.15732e-11	-2.56711e-10	-1.22904
121882446	chr12:121882446:C:T	1.90571e-11	-1.95666	-0.445173
121882494	chr12:121882494:G:A	3.15968e-11	-1.92283	0.0266159
121882555	chr12:121882555:C:T	3.08392e-10	-2.56711e-10	0.382106
121882692	chr12:121882692:T:C	8.46858e-11	-2.56711e-10	-0.910318
121883307	chr12:121883307:C:A	1.24125e-10	-2.56711e-10	-0.527976
121883793	chr12:121883793:A:G	1.10792e-11	-1.69794	-1.24625
121884478	chr12:121884478:T:A	7.10167e-11	-2.56711e-10	-1.08635
121884886	chr12:121884886:A:C	3.04638e-11	-1.93273	-3.18773e-10
121885650	chr12:121885650:T:C	1.24642e-10	-2.56711e-10	-0.523822
121885723	chr12:121885723:G:A	1.45398e-10	-0.369794	-3.18773e-10
121886481	chr12:121886481:C:T	1.63053e-10	0.519141	-0.774333
121886739	chr12:121886739:T:G	1.1339e-10	-2.56711e-10	-0.618433
121886903	chr12:121886903:T:C	5.68139e-11	-2.56711e-10	-1.30949
121886987	chr12:121886987:C:T	7.97405e-12	-1.97154	-1.30154
121887221	chr12:121887221:T:A	1.38229e-10	-2.56711e-10	-0.420354
121887476	chr12:121887476:G:A	1.43556e-10	0.467189	-0.849729
121887526	chr12:121887526:A:G	1.3819e-10	0.472917	-0.893555
121887527	chr12:121887527:C:T	1.37673e-10	0.474398	-0.898783
121887587	chr12:121887587:G:A	6.55765e-11	-2.56711e-10	-1.16605
121887914	chr12:121887914:A:G	2.51341e-10	-0.443197	0.620742
121887939	chr12:121887939:C:G	1.21855e-10	-2.56711e-10	-0.546433
121888065	chr12:121888065:C:A	5.87804e-10	1.02713	-3.18773e-10
121888906	chr12:121888906:T:C	2.07158e-11	-1.92006	-0.398308
121891157	chr12:121891157:G:A	7.78617e-11	-0.561649	-0.432684
121891329	chr12:121891329:G:A	1.0051e-11	-1.82253	-1.21906
121891572	chr12:121891572:C:T	4.55853e-11	-1.96156	0.431881
121891717	chr12:121891717:C:A	9.56106e-12	-1.89248	-1.19908
121891969	chr12:121891969:G:A	1.15146e-10	-2.56711e-10	-0.603066
121892280	chr12:121892280:A:G	1.61275e-10	-0.266157	-3.18773e-10
121892574	chr12:121892574:G:A	1.79798e-11	-1.848	-0.612022
121892802	chr12:121892802:G:A	1.03018e-11	-1.71307	-1.30388
121892827	chr12:121892827:C:T	3.08433e-11	-0.658775	-1.26157
121893052	chr12:121893052:A:T	3.1821e-11	-1.88914	-3.18773e-10
121893222	chr12:121893222:T:C	8.16576e-12	-1.9397	-1.30961
121893230	chr12:121893230:C:T	1.59996e-10	-0.274116	-3.18773e-10
121894150	chr12:121894150:A:AG	8.35329e-11	-2.56711e-10	-0.924025
121894471	chr12:121894471:G:A	1.01862e-10	-2.56711e-10	-0.725648
121894564	chr12:121894564:C:G	1.22431e-10	-2.56711e-10	-0.54172
121894588	chr12:121894588:C:T	5.68379e-11	-2.56711e-10	-1.30906
121894710	chr12:121894710:C:T	6.53606e-11	-1.16935	-3.18773e-10
121894913	chr12:121894913:A:G	4.71859e-11	-1.49517	-3.18773e-10
121896364	chr12:121896364:G:C	6.38669e-10	1.11024	-0.00011585
121896408	chr12:121896408:T:C	5.73076e-11	-2.56711e-10	-1.30083
121897428	chr12:121897428:G:A	7.64049e-11	-1.01955	0.00633351
121898528	chr12:121898528:A:G	6.02035e-11	-2.56711e-10	-1.25154
121898808	chr12:121898808:G:A	1.1689e-10	-2.56711e-10	-0.588032
121898862	chr12:121898862:C:T	4.36899e-11	-1.57215	-3.18773e-10
121898866	chr12:121898866:C:T	2.72743e-10	-1.95928	2.21854
121898914	chr12:121898914:G:T	5.68585e-11	-2.56711e-10	-1.3087
121898921	chr12:121898921:C:T	1.11657e-11	-1.77227	-1.16415
121899105	chr12:121899105:C:T	6.07608e-11	-2.56711e-10	-1.24232
121899493	chr12:121899493:G:C	7.27051e-11	-2.56711e-10	-1.06285
121899792	chr12:121899792:C:T	5.73573e-11	-2.56711e-10	-1.29997
121900207	chr12:121900207:G:A	1.11888e-11	-1.76738	-1.16698
121900327	chr12:121900327:A:G	1.10338e-11	-1.78285	-1.16546
121900428	chr12:121900428:C:T	3.14911e-10	-0.368887	0.771911
121900608	chr12:121900608:A:C	4.8558e-10	-0.109163	0.94524
121900660	chr12:121900660:C:T	1.1462e-11	-1.75392	-1.15631
121901266	chr12:121901266:A:G	1.13995e-10	-2.56711e-10	-0.613114
121901405	chr12:121901405:A:G	7.14145e-11	-2.56711e-10	-1.08076
121901429	chr12:121901429:A:G	1.01895e-11	-1.75538	-1.27253
121901578	chr12:121901578:C:T	6.27564e-11	-2.56711e-10	-1.21001
121902546	chr12:121902546:G:A	9.9676e-12	-1.74347	-1.30646
121902569	chr12:121902569:C:T	9.82458e-12	-1.75488	-1.3095
121904390	chr12:121904390:C:T	5.76475e-11	-2.56711e-10	-1.29492
121904721	chr12:121904721:G:A	3.40783e-10	0.481979	-3.18773e-10
121904830	chr12:121904830:G:A	1.54343e-10	-2.56711e-10	-0.310091
121904971	chr12:121904971:G:T	3.05381e-10	-0.266324	0.638618
121905058	chr12:121905058:T:C	1.86904e-10	-1.95415	1.83548
121905302	chr12:121905302:CAAGCTCTG:C	9.94003e-11	-0.750111	-3.18773e-10
121905312	chr12:121905312:CT:C	9.98665e-11	-0.745432	-3.18773e-10
121905354	chr12:121905354:G:A	6.75784e-11	-2.56711e-10	-1.13598
121906396	chr12:121906396:A:G	1.78795e-10	-1.95431	1.79128
121906682	chr12:121906682:T:C	9.95503e-12	-1.74277	-1.30842
121906885	chr12:121906885:G:GA	5.37541e-11	-1.36485	-3.18773e-10
121907025	chr12:121907025:T:C	4.05574e-10	-2.56711e-10	0.656037
121907201	chr12:121907201:T:C	1.51092e-10	-0.96146	0.630081
121907882	chr12:121907882:A:G	3.68014e-11	-1.91788	0.174148
121907911	chr12:121907911:G:T	5.2629e-10	-2.56711e-10	0.916587
121908128	chr12:121908128:C:T	3.49339e-11	-0.487253	-1.30855
121908146	chr12:121908146:A:G	1.60317e-10	-0.950524	0.678409
121908208	chr12:121908208:C:T	2.93027e-11	-1.97158	-3.18773e-10
121909662	chr12:121909662:T:C	1.00271e-11	-1.75996	-1.28402
121909694	chr12:121909694:G:A	2.7795e-10	-0.336079	0.614255
121909802	chr12:121909802:C:T	5.68119e-11	-2.56711e-10	-1.30952
121910285	chr12:121910285:T:C	1.06877e-11	-1.72401	-1.25615
121910392	chr12:121910392:AT:A	8.57785e-12	-1.89082	-1.30926
121910750	chr12:121910750:A:C	1.07276e-10	-2.56711e-10	-0.673864
121910840	chr12:121910840:A:G	9.89812e-12	-1.77253	-1.28439
121911152	chr12:121911152:A:G	1.66956e-10	-1.94159	1.71005
121911498	chr12:121911498:T:G	4.05468e-11	-1.64681	-3.18773e-10
121911530	chr12:121911530:G:T	1.31106e-10	-2.56711e-10	-0.473262
121911558	chr12:121911558:C:T	8.14564e-12	-1.95577	-1.29602
121912152	chr12:121912152:A:T	9.05367e-11	-2.56711e-10	-0.843511
121912427	chr12:121912427:G:A	2.12215e-10	0.973975	-0.965642
121912637	chr12:121912637:G:A	4.5596e-10	0.773138	-3.18773e-10
121913135	chr12:121913135:A:G	1.8624e-10	-2.56711e-10	-0.122232
121913321	chr12:121913321:C:T	8.63421e-12	-1.96688	-1.22665
121913386	chr12:121913386:C:T	5.68433e-11	-2.56711e-10	-1.30897
121913924	chr12:121913924:G:A	5.71702e-11	-2.56711e-10	-1.30323
121914096	chr12:121914096:A:G	3.12455e-11	-1.90739	-3.18773e-10
121914400	chr12:121914400:A:G	2.19069e-10	-0.978421	1.01854
121914503	chr12:121914503:T:C	5.68843e-11	-2.56711e-10	-1.30825
121914731	chr12:121914731:G:A	8.83352e-12	-1.88568	-1.28504
121915041	chr12:121915041:C:T	5.85998e-11	-2.56711e-10	-1.27853
121915445	chr12:121915445:A:T	1.77561e-10	-2.56711e-10	-0.169951
121915513	chr12:121915513:C:T	6.3357e-11	-2.56711e-10	-1.20048
121915645	chr12:121915645:G:A	7.77168e-11	-2.56711e-10	-0.996195
121915890	chr12:121915890:A:G	9.05392e-12	-1.87888	-1.26719
121916663	chr12:121916663:T:G	6.91526e-11	-2.56711e-10	-1.11295
121916799	chr12:121916799:G:C	5.69159e-11	-2.56711e-10	-1.30769
121916942	chr12:121916942:C:T	9.06864e-12	-1.88224	-1.2622
121917111	chr12:121917111:C:T	1.53928e-09	1.66261	0.327199
121917135	chr12:121917135:C:T	1.60262e-09	1.74357	0.286557
121917810	chr12:121917810:T:C	3.00421e-11	-1.94667	-3.18773e-10
121918251	chr12:121918251:C:T	8.86835e-12	-1.89603	-1.27074
121918326	chr12:121918326:C:G	5.74471e-11	-2.56711e-10	-1.2984
121918480	chr12:121918480:G:C	6.57854e-11	-2.56711e-10	-1.16287
121918529	chr12:121918529:G:A	1.4492e-11	-1.95415	-0.721517
121918530	chr12:121918530:C:T	1.45168e-11	-1.9514	-0.722557
121918573	chr12:121918573:C:T	1.22091e-09	1.61656	0.141525
121919527	chr12:121919527:T:A	6.159e-11	-2.56711e-10	-1.22877
121919849	chr12:121919849:A:C	6.1965e-11	-2.56711e-10	-1.2227
121920190	chr12:121920190:A:G	2.96773e-11	-1.95888	-3.18773e-10
121920896	chr12:121920896:TG:T	3.09115e-11	-1.91147	-0.00666979
121920910	chr12:121920910:A:G	1.95368e-10	-1.94871	1.87433
121920984	chr12:121920984:G:A	5.68222e-11	-2.56711e-10	-1.30934
121921139	chr12:121921139:G:A	1.13415e-09	1.63639	0.0479845
121921266	chr12:121921266:T:C	1.86126e-11	-1.94028	-0.485149
121921701	chr12:121921701:T:G	2.94817e-11	-1.9655	-3.18773e-10
121921872	chr12:121921872:C:G	1.10985e-09	2.01167	-0.348955
121922200	chr12:121922200:T:C	1.51237e-09	1.48658	0.48558
121922252	chr12:121922252:G:A	8.05966e-12	-1.96237	-1.30003
121922263	chr12:121922263:C:T	5.77651e-11	-2.56711e-10	-1.29288
121922341	chr12:121922341:C:T	6.2461e-11	-2.56711e-10	-1.21472
121922919	chr12:121922919:A:T	5.69974e-11	-2.56711e-10	-1.30626
121922985	chr12:121922985:T:C	3.24418e-11	-1.86982	-3.18773e-10
121923046	chr12:121923046:C:T	1.05508e-11	-1.70893	-1.28414
121923063	chr12:121923063:G:A	8.1879e-10	1.35856	-3.18773e-10
121923506	chr12:121923506:A:G	1.86191e-11	-1.9425	-0.482575
121924023	chr12:121924023:CT:C	1.9678e-10	-1.94152	1.87433
121924518	chr12:121924518:C:T	9.46799e-12	-1.88143	-1.21992
121924526	chr12:121924526:G:A	2.25211e-11	-1.91921	-0.315606
121924536	chr12:121924536:G:A	2.77736e-11	-0.765982	-1.2592
121925364	chr12:121925364:CT:C	1.51601e-09	1.77299	0.201582
121925682	chr12:121925682:A:AAGG	9.15415e-11	-1.94235	1.10988
121925875	chr12:121925875:T:C	5.06368e-11	-1.94139	0.5168
121926056	chr12:121926056:G:A	1.78439e-10	-2.56711e-10	-0.165019
121926184	chr12:121926184:C:T	5.79183e-11	-2.56711e-10	-1.29023
121927128	chr12:121927128:AT:A	2.77496e-10	-2.56711e-10	0.276542
121927677	chr12:121927677:C:T	8.1109e-08	7.16939	-1.21511
121927889	chr12:121927889:G:C	6.65401e-11	-1.9716	0.820134
121927934	chr12:121927934:T:C	8.75839e-12	-1.92722	-1.25204
121928816	chr12:121928816:C:T	2.74886e-09	2.25518	0.314494
121929415	chr12:121929415:A:C	1.09311e-10	-0.303119	-0.351952
121930126	chr12:121930126:T:C	9.13745e-12	-1.88834	-1.24854
121930195	chr12:121930195:A:G	9.7238e-11	-1.97099	1.19889
121930379	chr12:121930379:C:T	2.63351e-11	-1.90166	-0.176701
121930476	chr12:121930476:ACT:A	8.92139e-12	-1.89303	-1.26778
121930487	chr12:121930487:T:C	1.23058e-10	-0.179064	-0.357548
121930646	chr12:121930646:T:G	2.48036e-09	2.17643	0.290459
121930734	chr12:121930734:A:G	8.40883e-12	-1.91441	-1.30557
121931038	chr12:121931038:G:A	3.4605e-11	-0.504635	-1.30063
121931247	chr12:121931247:A:G	8.93451e-12	-1.89886	-1.26048
121931381	chr12:121931381:C:T	1.89123e-09	2.11288	0.0828387
121931540	chr12:121931540:C:T	9.05951e-11	-1.9721	1.12924
121931579	chr12:121931579:C:T	2.17688e-09	2.33638	-3.18773e-10
121931856	chr12:121931856:C:T	8.50726e-12	-1.90539	-1.30295
121932300	chr12:121932300:T:C	2.08981e-10	-1.94863	1.94161
121932741	chr12:121932741:G:A	5.94115e-11	-2.56711e-10	-1.26478
121932799	chr12:121932799:C:T	5.75507e-11	-2.56711e-10	-1.2966
121933123	chr12:121933123:G:A	3.64438e-11	-1.75349	-3.18773e-10
121933267	chr12:121933267:G:T	1.29692e-10	-2.56711e-10	-0.4841
121933539	chr12:121933539:TG:T	6.28075e-11	-2.56711e-10	-1.20919
121933568	chr12:121933568:T:C	1.84276e-10	-1.94332	1.81049
121933794	chr12:121933794:G:C	1.2864e-09	1.70564	0.104692
121934103	chr12:121934103:G:A	9.99392e-10	1.55788	-3.18773e-10
121934277	chr12:121934277:G:A	9.4207e-10	1.49881	-3.18773e-10
121935136	chr12:121935136:T:G	5.73408e-11	-2.56711e-10	-1.30025
121935373	chr12:121935373:C:T	2.40137e-11	-0.87798	-1.29266
121935823	chr12:121935823:C:T	2.38725e-11	-0.884088	-1.29245
121935916	chr12:121935916:G:A	9.05191e-11	-1.97248	1.12877
121936282	chr12:121936282:T:C	8.78195e-12	-1.88809	-1.28847
121936550	chr12:121936550:TG:T	1.27482e-10	-1.97215	1.47086
121936607	chr12:121936607:C:G	8.99529e-12	-1.91698	-1.23558
121936621	chr12:121936621:G:A	6.01893e-11	-2.56711e-10	-1.25177
121936677	chr12:121936677:C:G	8.02737e-12	-1.96541	-1.301
121936991	chr12:121936991:G:A	8.00261e-12	-1.97035	-1.29914
121937234	chr12:121937234:G:A	1.16163e-10	-2.56711e-10	-0.594272
121937254	chr12:121937254:T:C	3.5966e-11	-1.76669	-3.18773e-10
121937270	chr12:121937270:T:A	8.02045e-12	-1.96941	-1.29786
121938840	chr12:121938840:A:T	1.51069e-10	-2.56711e-10	-0.331528
121938851	chr12:121938851:A:G	1.05441e-10	-1.96618	1.27506
121939081	chr12:121939081:G:A	1.70266e-11	-1.93587	-0.578613
121939265	chr12:121939265:G:A	9.42965e-11	-2.56711e-10	-0.802822
121939479	chr12:121939479:C:T	2.48198e-09	2.46755	-3.18773e-10
121939605	chr12:121939605:A:T	3.08269e-11	-0.659993	-1.26089
121939792	chr12:121939792:G:A	6.6045e-11	-2.56711e-10	-1.15893
121940089	chr12:121940089:C:T	7.95601e-12	-1.96724	-1.30809
121940300	chr12:121940300:G:A	1.32396e-10	-1.9494	1.48593
121940921	chr12:121940921:G:A	5.69045e-11	-2.56711e-10	-1.30789
121941029	chr12:121941029:T:C	5.71995e-11	-2.56711e-10	-1.30272
121941285	chr12:121941285:G:A	1.29368e-11	-1.92114	-0.868055
121941440	chr12:121941440:A:G	5.19069e-11	-1.39981	-3.18773e-10
121941963	chr12:121941963:A:G	1.18964e-10	-2.56711e-10	-0.570443
121942295	chr12:121942295:A:G	2.71065e-11	-1.9416	-0.107897
121942368	chr12:121942368:A:G	7.08419e-10	-1.96532	3.17909
121942513	chr12:121942513:C:T	5.6808e-11	-2.56711e-10	-1.30959
121942672	chr12:121942672:C:T	1.05458e-09	1.94912	-0.337484
121942932	chr12:121942932:C:T	3.50388e-11	-1.92986	0.137049
121943182	chr12:121943182:A:G	1.77865e-11	-1.29252	-1.17831
121943228	chr12:121943228:T:G	1.56534e-11	-1.38532	-1.21326
121943678	chr12:121943678:T:G	1.51694e-11	-1.40236	-1.22763
121943938	chr12:121943938:G:A	3.78506e-11	-1.89707	0.181456
121944273	chr12:121944273:A:G	1.53714e-11	-1.40279	-1.21397
121945332	chr12:121945332:C:G	2.75084e-10	-2.56711e-10	0.26781
121945638	chr12:121945638:C:T	3.58095e-11	-1.77105	-3.18773e-10
121945708	chr12:121945708:T:C	1.02619e-10	-1.97253	1.25429
121945760	chr12:121945760:G:A	8.28782e-12	-1.95075	-1.28373
121946438	chr12:121946438:A:G	1.96467e-11	-1.1138	-1.25756
121946551	chr12:121946551:A:C	1.14902e-11	-1.9413	-0.966467
121947053	chr12:121947053:T:C	1.56812e-11	-1.37285	-1.22396
121947307	chr12:121947307:G:A	1.59595e-11	-1.35892	-1.22029
121947784	chr12:121947784:C:T	1.61286e-11	-1.34247	-1.2262
121947805	chr12:121947805:C:T	1.60314e-11	-1.34773	-1.22699
121948195	chr12:121948195:G:A	1.21499e-09	1.98889	-0.235668
121948271	chr12:121948271:T:G	1.26921e-10	-2.56711e-10	-0.505703
121948394	chr12:121948394:T:G	7.20942e-11	-1.94011	0.868822
121948609	chr12:121948609:A:G	1.53405e-11	-1.38882	-1.22995
121948698	chr12:121948698:C:T	1.7499e-11	-1.20271	-1.28441
121948901	chr12:121948901:A:G	9.21613e-12	-1.93524	-1.19307
121949042	chr12:121949042:G:A	1.09223e-09	1.62593	0.0207853
121949831	chr12:121949831:A:G	1.14722e-10	-1.95657	1.34982
121949966	chr12:121949966:C:G	1.78803e-11	-1.18062	-1.28495
121950408	chr12:121950408:A:G	1.58714e-11	-1.35555	-1.2292
121950461	chr12:121950461:T:C	1.96717e-09	2.08705	0.148034
121950490	chr12:121950490:A:G	1.14921e-10	-1.95484	1.34982
121950957	chr12:121950957:G:A	6.66957e-11	-2.56711e-10	-1.14913
121951111	chr12:121951111:C:T	2.07161e-08	-2.56711e-10	4.5894
121951176	chr12:121951176:G:A	1.80897e-10	-2.56711e-10	-0.151337
121951261	chr12:121951261:A:G	1.67042e-11	-1.33453	-1.19907
121951342	chr12:121951342:A:G	1.13511e-10	-1.96438	1.34701
121951757	chr12:121951757:C:T	3.63105e-11	-1.79619	0.0390342
121951859	chr12:121951859:C:T	8.06752e-12	-1.96931	-1.29211
121952013	chr12:121952013:C:T	1.89108e-11	-1.12898	-1.28055
121952178	chr12:121952178:G:T	5.45439e-11	-1.35026	-3.18773e-10
121952208	chr12:121952208:C:T	6.94217e-10	1.19352	-3.18773e-10
121953219	chr12:121953219:A:G	1.35216e-10	-2.56711e-10	-0.442395
121954040	chr12:121954040:G:A	7.33418e-11	-2.56711e-10	-1.05414
121954057	chr12:121954057:A:G	1.43058e-10	-1.96281	1.5768
121954132	chr12:121954132:C:T	9.27891e-11	-1.96173	1.1428
121955197	chr12:121955197:G:A	9.7606e-11	-1.96525	1.19692
121956020	chr12:121956020:T:G	5.88695e-11	-2.56711e-10	-1.27394
121956221	chr12:121956221:T:C	6.7823e-11	-2.56711e-10	-1.13236
121957015	chr12:121957015:A:C	1.82355e-11	-1.18368	-1.26222
121957871	chr12:121957871:A:G	4.37742e-11	-1.97055	0.400333
121958667	chr12:121958667:C:T	1.28503e-10	-1.97214	1.47883
121958857	chr12:121958857:C:T	5.68249e-11	-2.56711e-10	-1.30929
121959570	chr12:121959570:T:C	8.25936e-11	-1.96408	1.02874
121959862	chr12:121959862:T:A	8.83686e-11	-1.96996	1.10221
121960003	chr12:121960003:T:C	1.3812e-10	0.748729	-1.16987
121960217	chr12:121960217:A:G	7.45322e-11	-1.96785	0.929815
121960477	chr12:121960477:C:T	2.82062e-10	0.292861	-3.18773e-10
121960493	chr12:121960493:C:T	5.84789e-11	-2.56711e-10	-1.2806
121960994	chr12:121960994:G:A	3.16867e-11	-1.89337	-3.18773e-10
121961047	chr12:121961047:A:C	9.85388e-12	-1.93648	-1.12492
121961442	chr12:121961442:G:A	6.12543e-11	-2.56711e-10	-1.23423
121962907	chr12:121962907:C:T	8.75502e-12	-1.93682	-1.24282
121962956	chr12:121962956:A:G	6.18988e-11	-2.56711e-10	-1.22376
121963232	chr12:121963232:C:T	7.82367e-11	-2.56711e-10	-0.989527
121963595	chr12:121963595:A:G	3.22987e-11	-1.9537	0.0794624
121963679	chr12:121963679:G:A	5.75859e-11	-2.56711e-10	-1.29599
121964632	chr12:121964632:G:A	4.41008e-11	-1.83573	0.272944
121964882	chr12:121964882:G:A	6.02012e-11	-2.56711e-10	-1.25157
121965402	chr12:121965402:A:G	6.25625e-11	-2.56711e-10	-1.2131
121965495	chr12:121965495:A:T	1.59891e-10	-2.56711e-10	-0.274775
121965532	chr12:121965532:T:C	1.60935e-10	0.980158	-1.24842
121966118	chr12:121966118:A:G	6.42831e-11	-2.56711e-10	-1.18597
121966423	chr12:121966423:G:T	6.75769e-11	-2.56711e-10	-1.136
121966591	chr12:121966591:T:C	6.77462e-11	-2.56711e-10	-1.1335
121967529	chr12:121967529:C:T	3.93452e-11	-1.96965	0.292758
121968006	chr12:121968006:G:T	9.83243e-12	-1.94404	-1.11954
121968541	chr12:121968541:C:CA	2.33119e-11	-1.02608	-1.17422
121969297	chr12:121969297:G:A	5.84389e-11	-2.56711e-10	-1.28128
121969653	chr12:121969653:C:A	2.11321e-10	1.22338	-1.21927
121969664	chr12:121969664:T:A	2.94601e-11	-1.8581	-0.108131
121970906	chr12:121970906:T:A	6.63641e-11	-2.56711e-10	-1.15411
121970949	chr12:121970949:T:A	7.58861e-11	-1.96886	0.948823
121971468	chr12:121971468:G:A	5.75597e-11	-2.56711e-10	-1.29644
121971758	chr12:121971758:T:C	1.23046e-11	-1.96554	-0.873754
121971982	chr12:121971982:T:C	1.58245e-09	1.74815	0.269309
121972254	chr12:121972254:G:A	1.87906e-11	-1.92774	-0.488173
121972307	chr12:121972307:T:G	8.2937e-11	-2.56711e-10	-0.931185
121972486	chr12:121972486:G:A	7.29921e-11	-2.56711e-10	-1.05891
121972964	chr12:121972964:G:T	7.59776e-11	-1.96765	0.948823
121973021	chr12:121973021:C:T	6.92806e-11	-2.56711e-10	-1.1111
121973639	chr12:121973639:G:A	6.92561e-11	-2.56711e-10	-1.11145
121973992	chr12:121973992:C:T	1.03595e-10	-2.56711e-10	-0.708779
121973993	chr12:121973993:G:A	5.68494e-11	-2.56711e-10	-1.30886
121974014	chr12:121974014:G:A	1.49009e-11	-1.9119	-0.73594
121974239	chr12:121974239:C:T	1.53159e-11	-1.3844	-1.23598
121974323	chr12:121974323:A:C	5.70273e-11	-2.56711e-10	-1.30574
121974410	chr12:121974410:C:T	6.37948e-11	-2.56711e-10	-1.19359
121974926	chr12:121974926:A:G	1.23601e-10	-1.97109	1.43888
121975290	chr12:121975290:T:C	8.29992e-12	-1.95158	-1.28144
121976134	chr12:121976134:G:A	6.1814e-11	-2.56711e-10	-1.22514
121976167	chr12:121976167:C:G	7.23304e-11	-2.56711e-10	-1.06802
121976197	chr12:121976197:C:T	8.68588e-12	-1.9616	-1.22597
121976203	chr12:121976203:T:C	5.86106e-11	-2.56711e-10	-1.27835
121977206	chr12:121977206:T:C	3.50627e-11	-1.83195	0.0398188
121977308	chr12:121977308:A:G	6.06178e-11	-2.56711e-10	-1.24468
121977864	chr12:121977864:G:C	2.57296e-10	0.200962	-3.18773e-10
121978158	chr12:121978158:C:T	2.08061e-11	-1.10588	-1.20814
121978266	chr12:121978266:T:C	5.6982e-11	-2.56711e-10	-1.30653
121978761	chr12:121978761:A:G	2.08622e-11	-1.21676	-1.09457
121978824	chr12:121978824:G:A	1.5714e-10	-2.56711e-10	-0.292132
121980225	chr12:121980225:T:C	1.52857e-10	-0.319762	-3.18773e-10
121980254	chr12:121980254:C:T	6.5861e-10	2.18773	-1.04687
121980381	chr12:121980381:T:C	6.09973e-11	-2.56711e-10	-1.23844
121981604	chr12:121981604:T:C	1.45335e-11	-1.72658	-0.946227
121982122	chr12:121982122:T:C	1.36197e-09	2.26855	-0.401132
121982399	chr12:121982399:G:A	3.21292e-11	-1.8795	-3.18773e-10
121982402	chr12:121982402:G:A	1.9819e-11	-1.16508	-1.19754
121982472	chr12:121982472:G:A	7.35234e-10	2.19801	-0.947083
121982531	chr12:121982531:A:G	1.43709e-11	-1.96639	-0.717673
121982553	chr12:121982553:T:G	4.49828e-08	6.59261	-1.22784
121983060	chr12:121983060:G:A	1.25336e-10	-0.518266	-3.18773e-10
121983292	chr12:121983292:G:T	6.67265e-11	-2.56711e-10	-1.14866
121983351	chr12:121983351:G:GC	1.77232e-11	-1.23038	-1.24401
121983428	chr12:121983428:A:G	1.45842e-10	-2.56711e-10	-0.366739
121985614	chr12:121985614:T:TAATTTTAA	6.37232e-11	-2.56711e-10	-1.19472
121986061	chr12:121986061:G:A	8.18125e-10	2.31987	-0.96212
121986625	chr12:121986625:T:G	6.60252e-11	-2.56711e-10	-1.15923
121986791	chr12:121986791:C:T	7.22101e-11	-2.56711e-10	-1.06969
121987292	chr12:121987292:AG:A	9.4317e-11	-2.56711e-10	-0.802605
121988311	chr12:121988311:A:G	1.1272e-11	-1.946	-0.980946
121988330	chr12:121988330:C:T	3.74951e-11	-1.92557	0.20051
121988737	chr12:121988737:T:C	1.69534e-11	-1.32814	-1.19066
121989255	chr12:121989255:C:A	9.03836e-12	-1.97255	-1.17524
121989261	chr12:121989261:T:C	6.27375e-11	-2.56711e-10	-1.21031
121989748	chr12:121989748:T:C	8.11253e-12	-1.95233	-1.30352
121990060	chr12:121990060:C:T	9.01345e-12	-1.97017	-1.18038
121990193	chr12:121990193:G:A	3.31688e-11	-1.84766	-3.18773e-10
121990281	chr12:121990281:C:G	5.73646e-11	-2.56711e-10	-1.29984
121990426	chr12:121990426:G:A	9.49953e-11	-2.56711e-10	-0.795438
121990572	chr12:121990572:G:A	7.21573e-10	2.45038	-1.21821
121990754	chr12:121990754:C:T	9.22424e-11	-2.56711e-10	-0.824846
121991578	chr12:121991578:G:A	2.74813e-11	-1.00173	-1.03403
121991882	chr12:121991882:A:G	5.74079e-11	-2.56711e-10	-1.29908
121992741	chr12:121992741:A:G	7.99711e-10	2.55369	-1.2187
121995084	chr12:121995084:G:T	2.09356e-11	-1.71615	-0.591663
121995123	chr12:121995123:G:A	5.77062e-11	-2.56711e-10	-1.2939
121996678	chr12:121996678:T:C	8.52865e-10	1.92849	-0.529151
121997236	chr12:121997236:G:A	7.21019e-10	1.75958	-0.528184
121997750	chr12:121997750:AGTTT:A	6.89394e-11	-2.56711e-10	-1.11604
121998137	chr12:121998137:G:A	4.83148e-10	1.38401	-0.55295
121998180	chr12:121998180:T:C	1.03581e-10	-2.56711e-10	-0.70891
121998300	chr12:121998300:C:T	1.83165e-11	-1.31002	-1.13144
121999509	chr12:121999509:T:C	5.70421e-11	-2.56711e-10	-1.30548
122000320	chr12:122000320:G:C	2.93081e-11	-1.9714	-3.18773e-10
122000504	chr12:122000504:A:T	3.41752e-11	-1.81777	-3.18773e-10
122001368	chr12:122001368:T:A	8.84126e-10	2.48889	-1.05356
122001419	chr12:122001419:T:C	4.51792e-10	-2.56711e-10	0.763956
122001463	chr12:122001463:T:C	3.33771e-11	-1.94842	0.10702
122001824	chr12:122001824:C:T	8.45175e-11	-2.56711e-10	-0.912307
122001828	chr12:122001828:T:A	6.55426e-11	-2.56711e-10	-1.16657
122002121	chr12:122002121:G:A	1.00369e-09	2.80381	-1.24164
122002158	chr12:122002158:C:T	2.92747e-11	-1.97254	-3.18773e-10
122002983	chr12:122002983:C:T	6.41898e-11	-2.56711e-10	-1.18742
122003012	chr12:122003012:T:C	1.43147e-10	-2.56711e-10	-0.385393
122003325	chr12:122003325:G:A	9.81274e-12	-1.83055	-1.23503
122003401	chr12:122003401:A:G	1.74764e-11	-1.72471	-0.763706
122003538	chr12:122003538:A:G	7.49383e-11	-2.56711e-10	-1.0326
122004475	chr12:122004475:C:A	1.92153e-11	-1.23329	-1.16027
122004538	chr12:122004538:G:A	2.86417e-11	-0.981722	-1.01268
122005410	chr12:122005410:G:A	6.00557e-11	-2.56711e-10	-1.25399
122005512	chr12:122005512:A:C	6.23318e-11	-2.56711e-10	-1.21679
122005628	chr12:122005628:G:A	1.48255e-11	-1.70628	-0.946637
122005721	chr12:122005721:T:C	8.46086e-12	-1.9725	-1.24132
122006062	chr12:122006062:C:T	9.42234e-12	-1.94746	-1.15872
122006639	chr12:122006639:C:T	1.15835e-10	-2.56711e-10	-0.597096
122006643	chr12:122006643:C:A	9.92159e-11	-2.56711e-10	-0.751967
122006647	chr12:122006647:G:A	2.37053e-09	3.36518	-0.943582
122007327	chr12:122007327:T:C	3.50147e-11	-1.91579	0.122292
122007488	chr12:122007488:A:T	6.09298e-11	-2.56711e-10	-1.23954
122009222	chr12:122009222:C:T	1.12514e-11	-1.65766	-1.27112
122009534	chr12:122009534:C:T	5.7789e-11	-2.56711e-10	-1.29247
122009655	chr12:122009655:G:A	3.56232e-11	-1.77627	-3.18773e-10
122010528	chr12:122010528:C:T	2.06709e-11	-1.64542	-0.675118
122011073	chr12:122011073:A:G	1.04346e-11	-1.76258	-1.24156
122011569	chr12:122011569:G:C	8.82801e-12	-1.96892	-1.20242
122011782	chr12:122011782:G:T	3.5506e-11	-1.92579	0.146223
122012185	chr12:122012185:T:C	8.95188e-11	-2.56711e-10	-0.854817
122012372	chr12:122012372:G:A	7.49298e-11	0.0670315	-1.09975
122012818	chr12:122012818:G:T	9.72028e-12	-1.86224	-1.21281
122013034	chr12:122013034:G:A	1.50628e-09	3.10753	-1.13939
122013042	chr12:122013042:G:A	6.63377e-11	-2.56711e-10	-1.15451
122013171	chr12:122013171:G:T	6.91285e-11	-2.56711e-10	-1.1133
122013281	chr12:122013281:A:G	1.55561e-11	-1.55743	-1.04738
122013311	chr12:122013311:A:G	1.9066e-09	3.33222	-1.12841
122013643	chr12:122013643:G:A	9.43036e-12	-1.86098	-1.24435
122013752	chr12:122013752:G:A	1.57566e-09	3.01902	-1.00586
122013868	chr12:122013868:A:T	2.36408e-09	3.41217	-0.993289
122013920	chr12:122013920:T:C	2.15657e-09	3.37761	-1.0506
122014107	chr12:122014107:CAGCTATTGAATTGT:C	1.48397e-09	2.96104	-1.00783
122014165	chr12:122014165:T:G	7.15208e-11	-2.56711e-10	-1.07928
122014264	chr12:122014264:T:C	6.39192e-11	-2.56711e-10	-1.19165
122014576	chr12:122014576:T:C	3.09248e-11	-1.91771	-3.18773e-10
122014674	chr12:122014674:C:T	6.16878e-11	-2.56711e-10	-1.22718
122015085	chr12:122015085:A:C	1.63851e-09	3.09308	-1.0408
122015129	chr12:122015129:C:T	8.99766e-11	-2.56711e-10	-0.849716
122015452	chr12:122015452:G:A	1.717e-09	3.14704	-1.04798
122015923	chr12:122015923:G:A	1.42032e-09	2.96156	-1.05219
122016038	chr12:122016038:T:A	1.08352e-10	-2.56711e-10	-0.663877
122016075	chr12:122016075:T:C	1.25006e-09	2.60984	-0.828167
122016166	chr12:122016166:A:ACT	5.73064e-11	-2.56711e-10	-1.30085
122016426	chr12:122016426:A:C	3.0689e-11	-1.92536	-3.18773e-10
122016631	chr12:122016631:A:G	1.30525e-09	2.87936	-1.05448
122016669	chr12:122016669:T:C	5.83244e-11	-2.56711e-10	-1.28325
122016676	chr12:122016676:G:A	1.51206e-09	3.03302	-1.06105
122016692	chr12:122016692:G:A	1.56349e-09	3.07521	-1.0698
122016729	chr12:122016729:C:T	6.39275e-11	-2.56711e-10	-1.19152
122016746	chr12:122016746:G:A	2.75588e-09	3.86172	-1.28949
122016994	chr12:122016994:T:C	1.25435e-09	2.82872	-1.04362
122017135	chr12:122017135:GC:G	1.53706e-09	3.03327	-1.04491
122017661	chr12:122017661:G:A	8.6607e-11	-2.56711e-10	-0.887885
122017665	chr12:122017665:G:A	5.82637e-11	-2.56711e-10	-1.28429
122017687	chr12:122017687:G:A	1.84978e-09	3.36353	-1.18998
122018033	chr12:122018033:G:A	1.68013e-09	3.13153	-1.05417
122018069	chr12:122018069:A:G	1.67968e-09	3.12548	-1.04839
122018072	chr12:122018072:T:C	1.72507e-09	3.16308	-1.05932
122018288	chr12:122018288:T:C	5.71516e-11	-2.56711e-10	-1.30356
122018618	chr12:122018618:T:C	1.91006e-11	-1.54461	-0.854938
122018823	chr12:122018823:A:T	1.00431e-10	-2.56711e-10	-0.739792
122018998	chr12:122018998:G:A	8.20846e-11	-0.941515	-3.18773e-10
122019348	chr12:122019348:CA:C	1.72028e-11	-1.24495	-1.25924
122019611	chr12:122019611:T:TC	9.36553e-11	-1.90425	1.0946
122019673	chr12:122019673:G:T	8.71393e-11	-1.89874	1.01698
122019686	chr12:122019686:G:A	7.56397e-11	-2.56711e-10	-1.02329
122020231	chr12:122020231:C:T	3.17536e-11	-1.89126	-3.18773e-10
122020339	chr12:122020339:T:C	1.25045e-11	-1.54163	-1.28155
122021409	chr12:122021409:T:C	2.89413e-10	-2.56711e-10	0.31859
122022341	chr12:122022341:G:T	1.53613e-10	-2.56711e-10	-0.314828
122023660	chr12:122023660:G:A	2.65147e-11	-1.1787	-0.892867
122024580	chr12:122024580:C:T	1.19591e-11	-1.67169	-1.19609
122024922	chr12:122024922:C:T	1.27103e-10	-2.56711e-10	-0.50427
122024971	chr12:122024971:C:A	3.13444e-11	-1.62097	-0.283257
122025067	chr12:122025067:G:A	2.08626e-09	3.33459	-1.04073
122025226	chr12:122025226:G:A	6.53378e-09	3.43547	-3.18773e-10
122025399	chr12:122025399:C:T	6.89518e-11	-2.56711e-10	-1.11586
122025459	chr12:122025459:C:T	5.783e-11	-2.56711e-10	-1.29176
122025593	chr12:122025593:C:T	6.73572e-11	-2.56711e-10	-1.13926
122025996	chr12:122025996:A:G	9.30856e-11	-1.88152	1.06577
122026035	chr12:122026035:C:T	7.85928e-11	-2.56711e-10	-0.984986
122026862	chr12:122026862:AT:A	7.58859e-11	-2.56711e-10	-1.02004
122027014	chr12:122027014:T:C	8.53981e-11	-1.93213	1.03018
122027035	chr12:122027035:G:A	3.58525e-10	1.73257	-1.19983
122027278	chr12:122027278:T:C	8.38083e-12	-1.94863	-1.27469
122027351	chr12:122027351:C:T	5.92754e-11	-2.56711e-10	-1.26707
122027629	chr12:122027629:A:G	1.65053e-11	-1.31118	-1.2344
122027708	chr12:122027708:G:A	1.61002e-11	-1.32916	-1.24127
122027796	chr12:122027796:C:T	3.38086e-11	-1.82855	-3.18773e-10
122027832	chr12:122027832:G:A	1.65901e-11	-1.30066	-1.2398
122027880	chr12:122027880:G:A	3.61241e-11	-1.76231	-3.18773e-10
122027925	chr12:122027925:G:T	1.26849e-11	-1.51566	-1.29319
122028201	chr12:122028201:G:A	5.26721e-11	-1.53844	0.15326
122028228	chr12:122028228:G:A	2.4059e-10	-2.56711e-10	0.133827
122028509	chr12:122028509:T:G	9.76649e-11	-2.56711e-10	-0.767724
122028799	chr12:122028799:C:T	7.41659e-11	-2.56711e-10	-1.04296
122029177	chr12:122029177:C:T	5.77215e-11	-2.56711e-10	-1.29364
122029310	chr12:122029310:T:C	7.65937e-11	-2.56711e-10	-1.01075
122029331	chr12:122029331:G:A	5.80275e-11	-2.56711e-10	-1.28835
122029529	chr12:122029529:G:A	3.19033e-11	-1.42209	-0.464471
122030191	chr12:122030191:G:A	5.80053e-11	-2.56711e-10	-1.28873
122030265	chr12:122030265:G:A	3.11747e-09	2.69551	-3.18773e-10
122030297	chr12:122030297:C:T	6.03896e-11	-2.56711e-10	-1.24845
122030367	chr12:122030367:C:T	9.96254e-12	-1.79632	-1.25411
122030781	chr12:122030781:C:T	1.25553e-09	2.6829	-0.896852
122030850	chr12:122030850:A:G	1.74887e-11	-1.57105	-0.916656
122031299	chr12:122031299:A:G	3.4318e-11	-1.8136	-3.18773e-10
122031326	chr12:122031326:C:A	6.34687e-11	-2.56711e-10	-1.19872
122031489	chr12:122031489:T:C	8.6968e-11	-1.95729	1.07357
122032170	chr12:122032170:G:C	1.2423e-10	-2.56711e-10	-0.527133
122032418	chr12:122032418:T:C	8.25278e-11	-1.93311	0.996975
122032878	chr12:122032878:C:T	1.56402e-09	2.74185	-0.736094
122032953	chr12:122032953:G:C	1.32806e-10	-2.56711e-10	-0.460377
122033058	chr12:122033058:CT:C	9.54776e-11	-2.56711e-10	-0.790374
122033125	chr12:122033125:A:G	3.53365e-11	-1.64771	-0.136643
122033462	chr12:122033462:C:T	5.555e-11	-1.62614	0.294154
122033552	chr12:122033552:TCCGCCCGCCTCGGCCTCC:T	6.1723e-11	-2.56711e-10	-1.22661
122033994	chr12:122033994:C:T	3.97452e-10	1.85719	-1.22138
122034056	chr12:122034056:T:C	5.82205e-10	2.21487	-1.19731
122034597	chr12:122034597:G:T	1.45068e-11	-1.67718	-0.99747
122034772	chr12:122034772:C:T	1.30823e-11	-1.7117	-1.06631
122034809	chr12:122034809:T:C	2.86931e-11	-1.5602	-0.432405
122035242	chr12:122035242:A:G	2.12332e-09	3.5855	-1.27403
122035276	chr12:122035276:G:A	1.4884e-09	2.61638	-0.660187
122035922	chr12:122035922:T:C	1.30282e-10	-0.146365	-0.333198
122036094	chr12:122036094:G:A	1.12627e-11	-1.62061	-1.30716
122036483	chr12:122036483:G:A	1.29325e-10	-2.56711e-10	-0.486934
122036640	chr12:122036640:TC:T	2.37248e-11	-1.74318	-0.439562
122036646	chr12:122036646:G:A	5.09177e-11	-1.75199	0.33293
122037122	chr12:122037122:A:C	2.55418e-11	-1.64631	-0.462641
122037241	chr12:122037241:G:A	5.71026e-11	-2.56711e-10	-1.30442
122037554	chr12:122037554:A:G	6.18477e-11	-2.56711e-10	-1.22459
122037814	chr12:122037814:G:T	1.79658e-11	-1.81006	-0.650733
122037833	chr12:122037833:C:T	1.08417e-11	-1.6623	-1.30357
122038010	chr12:122038010:G:A	7.22494e-11	-1.93912	0.869974
122038082	chr12:122038082:C:T	6.03138e-11	-2.56711e-10	-1.2497
122038212	chr12:122038212:A:G	3.23601e-11	-1.87234	-3.18773e-10
122038565	chr12:122038565:T:G	7.7146e-11	-2.56711e-10	-1.00357
122039132	chr12:122039132:T:TA	5.68098e-11	-2.56711e-10	-1.30956
122039364	chr12:122039364:G:A	1.65658e-10	-2.56711e-10	-0.239339
122040039	chr12:122040039:C:G	6.97297e-11	-2.56711e-10	-1.10464
122040733	chr12:122040733:G:A	5.804e-11	-2.56711e-10	-1.28813
122040748	chr12:122040748:A:G	5.70029e-11	-2.56711e-10	-1.30616
122040822	chr12:122040822:G:A	1.49809e-11	-1.87125	-0.771242
122040948	chr12:122040948:C:T	1.34438e-11	-1.46439	-1.28636
122040964	chr12:122040964:T:C	9.00555e-12	-1.96121	-1.19021
122041397	chr12:122041397:G:A	2.41323e-10	-2.56711e-10	0.136869
122041402	chr12:122041402:G:A	1.00233e-11	-1.96708	-1.07727
122041600	chr12:122041600:CA:C	1.70912e-11	-1.51027	-1.00043
122042081	chr12:122042081:T:C	1.7514e-11	-1.47429	-1.01198
122042134	chr12:122042134:G:A	1.39638e-10	0.85371	-1.26392
122042484	chr12:122042484:T:A	5.77975e-11	-2.56711e-10	-1.29232
122042995	chr12:122042995:T:TC	2.56545e-11	-1.62416	-0.480383
122043384	chr12:122043384:G:T	5.43593e-11	-1.35365	-3.18773e-10
122043481	chr12:122043481:C:T	7.59618e-11	-2.56711e-10	-1.01904
122043539	chr12:122043539:G:A	6.83529e-11	-2.56711e-10	-1.12458
122043633	chr12:122043633:G:A	1.9029e-10	-2.56711e-10	-0.100717
122043973	chr12:122043973:A:C	2.93836e-11	-1.96883	-3.18773e-10
122044303	chr12:122044303:G:C	5.70298e-11	-2.56711e-10	-1.30569
122044686	chr12:122044686:C:T	8.73177e-11	-2.56711e-10	-0.879713
122044856	chr12:122044856:G:A	5.03419e-10	2.11605	-1.24389
122045402	chr12:122045402:T:C	5.68763e-11	-2.56711e-10	-1.30839
122045589	chr12:122045589:A:C	1.19169e-10	-2.56711e-10	-0.568727
122045930	chr12:122045930:A:C	2.66939e-11	-0.801142	-1.26369
122045947	chr12:122045947:G:A	3.26672e-11	-1.86289	-3.18773e-10
122045951	chr12:122045951:T:C	3.52959e-11	-1.7855	-3.18773e-10
122046230	chr12:122046230:A:G	2.65536e-11	-1.31672	-0.753386
122046323	chr12:122046323:G:A	5.68587e-11	-2.56711e-10	-1.3087
122046634	chr12:122046634:G:A	7.3946e-11	0.11032	-1.15625
122046907	chr12:122046907:T:G	6.01649e-11	-2.56711e-10	-1.25218
122046965	chr12:122046965:G:A	1.12443e-10	-2.56711e-10	-0.626818
122047064	chr12:122047064:C:T	1.53413e-10	-2.56711e-10	-0.316135
122047083	chr12:122047083:T:C	7.3747e-11	-2.56711e-10	-1.04863
122047236	chr12:122047236:G:T	3.4554e-11	-1.80674	-3.18773e-10
122047369	chr12:122047369:A:C	7.72506e-11	-2.56711e-10	-1.00221
122047427	chr12:122047427:G:A	7.81293e-11	-2.56711e-10	-0.990901
122047483	chr12:122047483:C:G	4.05771e-11	-1.64606	-3.18773e-10
122048109	chr12:122048109:G:A	1.75865e-10	-2.56711e-10	-0.17955
122048275	chr12:122048275:A:G	7.57895e-11	-2.56711e-10	-1.02131
122048303	chr12:122048303:C:A	3.54075e-11	-0.718984	-1.06336
122049374	chr12:122049374:A:T	3.38034e-11	-0.603517	-1.22519
122049698	chr12:122049698:A:G	1.50614e-09	-2.56711e-10	1.96804
122049997	chr12:122049997:C:T	1.91433e-10	-2.56711e-10	-0.0947298
122050108	chr12:122050108:C:T	2.39657e-11	-1.3466	-0.826045
122050122	chr12:122050122:G:A	6.55687e-11	-2.56711e-10	-1.16617
122050133	chr12:122050133:A:G	6.01298e-11	-2.56711e-10	-1.25276
122050536	chr12:122050536:A:C	6.55096e-11	-2.56711e-10	-1.16707
122050606	chr12:122050606:C:G	2.94999e-11	-1.96488	-3.18773e-10
122050885	chr12:122050885:T:C	1.24379e-10	-2.56711e-10	-0.525932
122051059	chr12:122051059:T:G	9.41134e-11	-2.56711e-10	-0.804766
122051110	chr12:122051110:A:G	8.85784e-11	-2.56711e-10	-0.865378
122051646	chr12:122051646:C:T	1.23844e-10	-2.56711e-10	-0.530247
122052644	chr12:122052644:A:G	8.01708e-11	-2.56711e-10	-0.965106
122052705	chr12:122052705:CAG:C	1.11623e-10	-2.56711e-10	-0.634135
122054570	chr12:122054570:G:C	1.39241e-10	-2.56711e-10	-0.413058
122054692	chr12:122054692:A:G	3.69192e-11	-0.950874	-0.78966
122055072	chr12:122055072:T:C	7.87347e-11	-0.394339	-0.588842
122056107	chr12:122056107:C:T	6.19929e-11	-2.56711e-10	-1.22225
122056304	chr12:122056304:G:A	6.32604e-11	-2.56711e-10	-1.20201
122056423	chr12:122056423:C:T	6.06696e-11	-2.56711e-10	-1.24382
122056848	chr12:122056848:T:C	1.43052e-10	-2.56711e-10	-0.386055
122056903	chr12:122056903:T:C	2.45936e-11	-1.17857	-0.968203
122057241	chr12:122057241:G:A	6.159e-11	-2.56711e-10	-1.22877
122057435	chr12:122057435:A:G	1.4335e-10	-2.56711e-10	-0.383975
122057702	chr12:122057702:A:G	6.08412e-11	-2.56711e-10	-1.241
122057732	chr12:122057732:A:T	6.13966e-11	-2.56711e-10	-1.23191
122057811	chr12:122057811:G:T	5.88349e-11	-2.56711e-10	-1.27453
122057851	chr12:122057851:G:A	2.39509e-11	-0.877026	-1.29623
122058041	chr12:122058041:A:G	3.9486e-11	-1.67332	-3.18773e-10
122058820	chr12:122058820:C:G	5.68228e-11	-2.56711e-10	-1.30933
122059095	chr12:122059095:T:C	5.7828e-11	-0.208259	-1.08353
122059477	chr12:122059477:C:G	8.23122e-11	-2.56711e-10	-0.938746
122059679	chr12:122059679:C:T	7.12544e-11	-2.56711e-10	-1.08301
122059919	chr12:122059919:G:A	1.02072e-10	-2.56711e-10	-0.723583
122059963	chr12:122059963:T:G	8.06716e-11	-2.56711e-10	-0.958879
122060069	chr12:122060069:G:C	7.47283e-11	-2.56711e-10	-1.03541
122060095	chr12:122060095:C:T	5.88746e-11	-2.56711e-10	-1.27386
122061260	chr12:122061260:G:A	8.92725e-11	-2.56711e-10	-0.857572
122061829	chr12:122061829:G:A	6.71356e-11	-2.56711e-10	-1.14255
122061855	chr12:122061855:C:A	6.43456e-11	-2.56711e-10	-1.185
122062387	chr12:122062387:C:T	1.0055e-10	-2.56711e-10	-0.738612
122062405	chr12:122062405:T:G	5.92992e-11	-2.56711e-10	-1.26667
122062691	chr12:122062691:G:A	7.78876e-11	-2.56711e-10	-0.993999
122062842	chr12:122062842:C:A	3.7116e-11	-0.499538	-1.23568
122062849	chr12:122062849:T:G	6.59694e-11	-2.56711e-10	-1.16007
122063731	chr12:122063731:G:A	9.82244e-11	-2.56711e-10	-0.762011
122064214	chr12:122064214:A:G	7.36307e-11	-2.56711e-10	-1.0502
122065059	chr12:122065059:C:T	9.14353e-11	-2.56711e-10	-0.833634
122065322	chr12:122065322:C:G	6.91372e-11	-2.56711e-10	-1.11317
122065471	chr12:122065471:C:T	1.11737e-10	0.431809	-1.06493
122065538	chr12:122065538:G:A	2.03806e-10	0.346483	-0.378582
122065591	chr12:122065591:G:C	7.61984e-11	-2.56711e-10	-1.01593
122065683	chr12:122065683:T:A	1.412e-09	3.09656	-1.19306
122065723	chr12:122065723:G:A	7.41901e-11	-2.56711e-10	-1.04264
122065795	chr12:122065795:C:T	8.08682e-11	-2.56711e-10	-0.956446
122066314	chr12:122066314:T:C	4.70887e-11	-0.564967	-0.932267
122066820	chr12:122066820:C:T	6.01515e-10	-2.56711e-10	1.05019
122066955	chr12:122066955:A:C	3.16737e-10	1.48932	-1.08051
122067296	chr12:122067296:T:C	1.0912e-10	-2.56711e-10	-0.656814
122067317	chr12:122067317:A:G	7.147e-11	-2.56711e-10	-1.07999
122067357	chr12:122067357:G:A	6.67305e-11	-2.56711e-10	-1.1486
122068097	chr12:122068097:G:A	5.94769e-11	-2.56711e-10	-1.26368
122068239	chr12:122068239:G:A	8.23916e-11	-2.56711e-10	-0.937782
122069370	chr12:122069370:C:T	1.01893e-10	-2.56711e-10	-0.725342
122069460	chr12:122069460:A:C	9.46328e-11	-2.56711e-10	-0.799261
122069601	chr12:122069601:T:C	8.6158e-11	-0.0775664	-0.815516
122069896	chr12:122069896:G:A	6.06471e-11	-2.56711e-10	-1.24419
122071301	chr12:122071301:G:T	3.71801e-11	-1.73349	-3.18773e-10
122071646	chr12:122071646:T:G	1.20548e-10	-2.56711e-10	-0.557218
122071981	chr12:122071981:G:A	2.47674e-10	-0.840311	1.00316
122072732	chr12:122072732:C:A	1.5844e-10	-2.56711e-10	-0.283891
122073055	chr12:122073055:A:C	1.0279e-10	-2.56711e-10	-0.71658
122073173	chr12:122073173:G:A	2.94555e-11	-1.96639	-3.18773e-10
122073210	chr12:122073210:A:G	1.01319e-11	-1.97087	-1.06271
122073297	chr12:122073297:C:G	5.90661e-11	-2.56711e-10	-1.27061
122073332	chr12:122073332:A:G	1.3382e-10	0.00201033	-0.454781
122074724	chr12:122074724:T:C	1.03676e-10	-2.56711e-10	-0.707992
122075083	chr12:122075083:C:T	5.72102e-11	-2.56711e-10	-1.30253
122075359	chr12:122075359:C:T	7.32671e-11	-2.56711e-10	-1.05515
122075416	chr12:122075416:T:A	1.60099e-11	-1.93864	-0.637422
122075557	chr12:122075557:C:G	1.07675e-09	-2.56711e-10	1.63244
122075726	chr12:122075726:CTG:C	7.10346e-11	0.0100989	-1.0962
122075802	chr12:122075802:C:T	2.9877e-11	-1.95218	-3.18773e-10
122076074	chr12:122076074:C:T	5.96283e-11	-2.56711e-10	-1.26114
122076262	chr12:122076262:A:G	6.54731e-11	-2.56711e-10	-1.16763
122076462	chr12:122076462:G:A	6.19532e-11	-2.56711e-10	-1.22289
122076603	chr12:122076603:G:A	1.16952e-10	-0.680577	0.0930753
122077069	chr12:122077069:G:C	1.03769e-10	-2.56711e-10	-0.707094
122077641	chr12:122077641:ATTTTTC:A	1.27334e-11	-1.96064	-0.844395
122078268	chr12:122078268:A:G	6.40359e-11	-2.56711e-10	-1.18982
122078389	chr12:122078389:G:A	7.00319e-11	-2.56711e-10	-1.10032
122078634	chr12:122078634:A:G	7.29676e-11	-2.56711e-10	-1.05925
122078886	chr12:122078886:C:T	9.58315e-11	-2.56711e-10	-0.786675
122078991	chr12:122078991:G:A	3.42217e-11	-0.929859	-0.886549
122079288	chr12:122079288:T:C	3.54391e-10	1.7124	-1.19127
122080041	chr12:122080041:T:C	6.52889e-11	-2.56711e-10	-1.17044
122080155	chr12:122080155:T:C	1.08104e-09	-2.56711e-10	1.63642
122080337	chr12:122080337:A:G	4.34475e-11	-1.57771	-3.18773e-10
122080482	chr12:122080482:A:T	1.06623e-10	-2.56711e-10	-0.679968
122081287	chr12:122081287:G:A	5.91442e-11	-2.56711e-10	-1.26929
122081564	chr12:122081564:T:C	9.71338e-10	-2.56711e-10	1.52941
122081755	chr12:122081755:A:T	1.45925e-10	-2.56711e-10	-0.366173
122082179	chr12:122082179:G:T	9.08285e-11	-0.840293	-3.18773e-10
122082206	chr12:122082206:C:T	9.32702e-12	-1.9104	-1.20594
122082669	chr12:122082669:A:G	4.56179e-11	-0.929891	-0.599075
122082672	chr12:122082672:T:C	1.19906e-10	-2.56711e-10	-0.562559
122082729	chr12:122082729:G:A	9.11175e-11	-0.837116	-3.18773e-10
122083542	chr12:122083542:G:A	6.12904e-11	-2.56711e-10	-1.23364
122083571	chr12:122083571:T:C	1.24162e-10	0.125283	-0.65296
122083580	chr12:122083580:A:G	3.61718e-11	-1.76099	-3.18773e-10
122084056	chr12:122084056:G:A	6.7778e-10	-2.56711e-10	1.16956
122084259	chr12:122084259:C:T	7.06131e-11	-0.115216	-0.976834
122084705	chr12:122084705:C:T	9.61631e-11	0.123967	-0.907187
122084801	chr12:122084801:G:A	7.81972e-11	-0.0728754	-0.917157
122084815	chr12:122084815:T:C	8.65741e-11	-2.56711e-10	-0.888265
122085014	chr12:122085014:T:C	5.79154e-11	-2.56711e-10	-1.29028
122085266	chr12:122085266:AC:A	5.92974e-11	-2.56711e-10	-1.2667
122085762	chr12:122085762:T:G	6.92793e-11	0.0436156	-1.15473
122085841	chr12:122085841:T:C	7.18225e-10	-2.56711e-10	1.22752
122085895	chr12:122085895:C:T	1.14378e-10	-2.56711e-10	-0.609757
122085944	chr12:122085944:C:A	1.29039e-10	0.0369494	-0.526103
122086175	chr12:122086175:C:G	3.41202e-10	-2.56711e-10	0.483209
122086289	chr12:122086289:G:A	3.63016e-11	-1.7574	-3.18773e-10
122086322	chr12:122086322:GA:G	2.79321e-10	0.127129	0.155968
122086876	chr12:122086876:A:G	4.33901e-09	1.40986	1.61627
122086897	chr12:122086897:C:T	6.01963e-11	-2.56711e-10	-1.25166
122086963	chr12:122086963:A:G	1.57724e-10	0.409957	-0.698375
122086991	chr12:122086991:A:G	3.79882e-10	1.39905	-0.808453
122086996	chr12:122086996:C:T	2.08902e-10	-2.56711e-10	-0.00739868
122087021	chr12:122087021:T:C	3.46682e-11	-1.80344	-3.18773e-10
122087073	chr12:122087073:G:A	1.23522e-10	0.335697	-0.868546
122087632	chr12:122087632:A:G	5.74233e-11	-2.56711e-10	-1.29882
122087950	chr12:122087950:A:G	3.02184e-10	1.5748	-1.21303
122088009	chr12:122088009:C:T	6.39334e-11	-2.56711e-10	-1.19142
122088049	chr12:122088049:G:A	5.86371e-11	-2.56711e-10	-1.2779
122088171	chr12:122088171:C:T	3.70967e-11	-1.73574	-3.18773e-10
122088381	chr12:122088381:T:A	1.23296e-10	0.48358	-1.01826
122089577	chr12:122089577:A:G	5.72906e-11	-2.56711e-10	-1.30113
122090080	chr12:122090080:T:C	6.2474e-11	-2.56711e-10	-1.21451
122090119	chr12:122090119:C:T	6.72406e-11	-2.56711e-10	-1.14099
122090357	chr12:122090357:T:C	8.14519e-11	-0.417111	-0.532142
122090369	chr12:122090369:T:C	3.02081e-10	-0.0922482	0.453676
122090502	chr12:122090502:A:G	2.98286e-10	-2.56711e-10	0.348787
122091193	chr12:122091193:G:A	1.06835e-10	-2.56711e-10	-0.677983
122091477	chr12:122091477:T:C	1.79225e-10	-0.476765	0.316139
122091642	chr12:122091642:A:C	5.88271e-11	-2.56711e-10	-1.27466
122092029	chr12:122092029:C:T	6.704e-11	-2.56711e-10	-1.14398
122092350	chr12:122092350:T:C	4.07671e-10	0.218574	0.44262
122092405	chr12:122092405:G:GT	5.94294e-11	-2.56711e-10	-1.26448
122092742	chr12:122092742:A:G	1.48049e-11	-1.80126	-0.853051
122094919	chr12:122094919:G:T	3.33147e-10	0.210169	0.24915
122095145	chr12:122095145:TGTGCGGTGTGGTGGTGTGTGTGGTGA:T	1.28776e-11	-1.83604	-0.957738
122095189	chr12:122095189:G:A	3.24393e-11	-1.8699	-3.18773e-10
122095342	chr12:122095342:G:C	7.18846e-11	-0.197531	-0.876674
122095675	chr12:122095675:CCTTTT:C	6.49659e-11	-2.56711e-10	-1.1754
122095877	chr12:122095877:T:A	3.16063e-11	-1.89591	-3.18773e-10
122095959	chr12:122095959:G:A	3.2857e-10	0.091178	0.354305
122096185	chr12:122096185:G:C	7.1407e-11	-2.56711e-10	-1.08087
122096235	chr12:122096235:A:G	5.80011e-11	-2.56711e-10	-1.2888
122096282	chr12:122096282:A:G	2.20752e-10	0.0260512	0.0217224
122096925	chr12:122096925:G:A	2.41005e-10	-2.56711e-10	0.135553
122096979	chr12:122096979:C:T	2.93355e-11	-1.97047	-3.18773e-10
122097239	chr12:122097239:C:T	1.0566e-10	-2.56711e-10	-0.689039
122097279	chr12:122097279:C:T	2.03694e-10	-0.0202147	-0.012433
122097676	chr12:122097676:G:GT	2.63657e-10	-2.56711e-10	0.225383
122097891	chr12:122097891:G:C	3.22951e-10	-2.56711e-10	0.428234
122097946	chr12:122097946:T:C	2.05025e-10	-0.0428564	0.0167228
122097982	chr12:122097982:T:C	7.28785e-11	-2.56711e-10	-1.06047
122098980	chr12:122098980:G:A	1.22112e-11	-1.80827	-1.03864
122099252	chr12:122099252:A:G	5.7458e-11	-2.56711e-10	-1.29821
122100518	chr12:122100518:T:C	7.79874e-11	-2.56711e-10	-0.992719
122101037	chr12:122101037:TTATAA:T	5.75407e-11	-2.56711e-10	-1.29677
122101106	chr12:122101106:C:T	6.34431e-11	-2.56711e-10	-1.19912
122101374	chr12:122101374:A:G	5.82434e-11	-2.56711e-10	-1.28464
122101554	chr12:122101554:ATTTATTTATTTAT:A	1.14999e-10	-2.56711e-10	-0.604339
122101605	chr12:122101605:G:A	5.83628e-11	-2.56711e-10	-1.28259
122101641	chr12:122101641:C:T	5.70752e-11	-2.56711e-10	-1.3049
122101674	chr12:122101674:A:G	7.96558e-11	-0.460536	-0.511014
122101732	chr12:122101732:C:CT	6.38776e-11	-2.56711e-10	-1.1923
122101733	chr12:122101733:A:C	6.37893e-11	-2.56711e-10	-1.19368
122101778	chr12:122101778:A:G	6.18652e-11	-2.56711e-10	-1.22431
122101858	chr12:122101858:C:T	7.13181e-10	0.988222	0.232247
122102231	chr12:122102231:C:G	5.7615e-11	-2.56711e-10	-1.29548
122102413	chr12:122102413:G:C	5.68757e-11	-2.56711e-10	-1.3084
122102430	chr12:122102430:A:T	1.87528e-10	-0.0831004	-0.0322388
122102645	chr12:122102645:T:C	1.04832e-10	-2.56711e-10	-0.696904
122102958	chr12:122102958:T:G	6.0369e-11	-2.56711e-10	-1.24879
122103054	chr12:122103054:A:G	8.59898e-12	-1.89014	-1.30748
122103130	chr12:122103130:A:G	2.04457e-10	0.0524518	-0.0813598
122103211	chr12:122103211:T:G	9.85586e-11	-0.758614	-3.18773e-10
122103246	chr12:122103246:G:A	2.29738e-10	0.184974	-0.0972995
122103693	chr12:122103693:TA:T	3.39637e-11	-1.82397	-3.18773e-10
122103776	chr12:122103776:G:A	3.331e-11	-1.84341	-3.18773e-10
122103844	chr12:122103844:T:G	1.58068e-10	-0.0781444	-0.208095
122104194	chr12:122104194:A:ACAAGTGTACT	6.15349e-11	-2.56711e-10	-1.22966
122104681	chr12:122104681:G:A	5.80872e-11	-2.56711e-10	-1.28732
122104715	chr12:122104715:G:T	5.76925e-11	-2.56711e-10	-1.29414
122104736	chr12:122104736:C:T	4.63371e-11	-1.51332	-3.18773e-10
122104807	chr12:122104807:C:T	2.29757e-10	0.0839735	0.00378224
122104848	chr12:122104848:A:G	8.56933e-12	-1.9038	-1.29728
122105278	chr12:122105278:G:C	1.16122e-10	0.214756	-0.809377
122105628	chr12:122105628:C:T	3.73294e-11	-1.72948	-3.18773e-10
122105633	chr12:122105633:G:A	8.73108e-11	-2.56711e-10	-0.879791
122105791	chr12:122105791:A:C	2.93997e-10	-2.56711e-10	0.334304
122105918	chr12:122105918:G:T	3.09754e-10	0.0610857	0.325428
122105956	chr12:122105956:A:C	6.38383e-11	-2.56711e-10	-1.19291
122106016	chr12:122106016:T:C	2.1554e-10	-0.0407752	0.064658
122106582	chr12:122106582:G:A	1.41253e-10	-2.56711e-10	-0.398716
122106754	chr12:122106754:T:A	2.91711e-10	0.0662645	0.260235
122106819	chr12:122106819:C:A	1.06702e-10	-2.56711e-10	-0.679222
122106984	chr12:122106984:G:A	3.3358e-11	-1.84197	-3.18773e-10
122107204	chr12:122107204:T:C	5.65536e-11	-0.677371	-0.636706
122107556	chr12:122107556:C:G	2.96261e-10	1.48994	-1.14797
122108140	chr12:122108140:C:T	5.72377e-11	-2.56711e-10	-1.30205
122108495	chr12:122108495:C:T	7.99918e-11	-0.118154	-0.849189
122109384	chr12:122109384:A:C	6.05692e-11	-2.56711e-10	-1.24548
122109486	chr12:122109486:A:G	1.44277e-11	-1.85249	-0.827622
122109702	chr12:122109702:T:C	2.11561e-10	-0.0533818	0.0586304
122110026	chr12:122110026:T:C	1.48177e-10	-2.56711e-10	-0.35086
122110544	chr12:122110544:C:T	4.33251e-11	-1.58053	-3.18773e-10
122110844	chr12:122110844:A:G	5.74401e-11	-2.56711e-10	-1.29852
122110847	chr12:122110847:G:A	5.77665e-11	-2.56711e-10	-1.29286
122111071	chr12:122111071:T:C	1.76047e-10	-0.378047	0.19953
122111601	chr12:122111601:C:T	2.89763e-10	-0.138674	0.458473
122112136	chr12:122112136:T:C	6.69055e-11	-2.56711e-10	-1.14598
122113366	chr12:122113366:C:G	5.96561e-11	-2.56711e-10	-1.26067
122113513	chr12:122113513:C:T	8.20173e-11	-0.0527067	-0.889629
122113798	chr12:122113798:C:T	2.16865e-10	-0.359761	0.389769
122114047	chr12:122114047:A:G	6.17357e-10	0.098115	0.978067
122114291	chr12:122114291:C:A	9.97931e-11	-2.56711e-10	-0.746167
122114394	chr12:122114394:T:C	2.13102e-10	-0.104193	0.116699
122114473	chr12:122114473:A:G	6.48298e-11	-1.34498	0.16748
122114495	chr12:122114495:T:C	3.27221e-10	-0.00213248	0.443502
122114668	chr12:122114668:C:T	3.70982e-10	-2.56711e-10	0.566889
122114814	chr12:122114814:C:T	2.46785e-10	0.014437	0.144815
122115006	chr12:122115006:C:G	6.03471e-11	-2.56711e-10	-1.24915
122115287	chr12:122115287:C:A	1.89429e-10	-0.120337	0.0150841
122115294	chr12:122115294:A:G	6.11345e-11	-2.56711e-10	-1.23619
122115309	chr12:122115309:T:C	2.09071e-10	-0.0748135	0.0682226
122115388	chr12:122115388:G:T	3.33855e-10	-2.56711e-10	0.461441
122115416	chr12:122115416:C:T	5.68076e-11	-2.56711e-10	-1.3096
122115536	chr12:122115536:G:C	8.79755e-11	-2.56711e-10	-0.872207
122115966	chr12:122115966:A:G	4.07018e-10	-0.106533	0.766126
122116019	chr12:122116019:C:A	3.03831e-11	-1.25179	-0.683594
122116256	chr12:122116256:A:T	3.32065e-10	-0.0464519	0.502518
122116742	chr12:122116742:A:G	2.59434e-10	0.147154	0.0620822
122117103	chr12:122117103:C:T	9.86583e-11	-2.56711e-10	-0.757604
122117181	chr12:122117181:G:A	1.96824e-10	-2.56711e-10	-0.0669569
122117380	chr12:122117380:A:G	1.12382e-10	-2.56711e-10	-0.627364
122117758	chr12:122117758:G:A	1.67965e-10	-0.21711	-0.00840105
122118395	chr12:122118395:A:G	5.8614e-11	-2.56711e-10	-1.27829
122118576	chr12:122118576:A:G	2.59299e-10	0.196195	0.0125188
122118779	chr12:122118779:C:T	2.34562e-10	0.162487	-0.0540351
122118967	chr12:122118967:C:G	2.91675e-10	-2.56711e-10	0.326375
122118993	chr12:122118993:C:T	8.15123e-11	-2.56711e-10	-0.948512
122119016	chr12:122119016:A:T	6.44349e-11	-1.18361	-3.18773e-10
122119034	chr12:122119034:C:T	2.56712e-10	0.177438	0.0212519
122119190	chr12:122119190:AAAACAAAAC:A	5.73203e-11	-2.56711e-10	-1.30061
122119315	chr12:122119315:G:A	4.05724e-10	0.276285	0.380123
122119342	chr12:122119342:T:A	6.36812e-11	-2.56711e-10	-1.19538
122119431	chr12:122119431:G:A	1.05334e-10	-2.56711e-10	-0.692128
122119548	chr12:122119548:C:T	3.12751e-10	-2.56711e-10	0.396142
122119552	chr12:122119552:C:T	9.83988e-11	-2.56711e-10	-0.760237
122119565	chr12:122119565:G:A	2.24907e-10	0.121323	-0.0549035
122119613	chr12:122119613:G:C	2.63619e-10	0.170919	0.0543221
122119681	chr12:122119681:G:A	3.28743e-10	-2.56711e-10	0.446009
122119686	chr12:122119686:T:C	2.71956e-10	0.218545	0.0378278
122119690	chr12:122119690:G:A	6.41572e-11	-2.56711e-10	-1.18793
122120402	chr12:122120402:T:C	7.49409e-11	-2.56711e-10	-1.03257
122120600	chr12:122120600:A:G	1.27086e-10	-2.56711e-10	-0.504405
122120750	chr12:122120750:G:A	2.9624e-11	-1.96068	-3.18773e-10
122120918	chr12:122120918:T:C	6.06316e-11	-2.56711e-10	-1.24445
122121140	chr12:122121140:G:T	6.58947e-11	-2.56711e-10	-1.16121
122121157	chr12:122121157:A:G	2.24672e-10	-0.0209524	0.0863281
122121299	chr12:122121299:T:C	5.65315e-10	0.843011	0.145106
122121376	chr12:122121376:C:T	1.79024e-11	-1.75932	-0.705015
122121402	chr12:122121402:G:A	1.19767e-11	-1.92546	-0.94084
122121629	chr12:122121629:A:G	6.62432e-11	-0.648184	-0.507749
122122049	chr12:122122049:A:G	2.17386e-10	-0.0328584	0.0652686
122122050	chr12:122122050:C:CCTT	2.16059e-10	-0.0410297	0.0673131
122122115	chr12:122122115:G:A	2.19142e-10	-0.0384975	0.0789501
122122212	chr12:122122212:A:G	2.18633e-10	-0.0379366	0.0760647
122122340	chr12:122122340:C:T	5.68312e-11	-2.56711e-10	-1.30918
122122368	chr12:122122368:G:T	7.02092e-11	-0.658887	-0.4389
122122370	chr12:122122370:A:T	4.21068e-10	-2.56711e-10	0.693528
122122516	chr12:122122516:A:G	1.55842e-10	-0.253782	-0.0466441
122122565	chr12:122122565:A:G	5.99055e-11	-0.686685	-0.569812
122122635	chr12:122122635:A:G	2.13196e-10	-0.00942139	0.0223677
122122834	chr12:122122834:A:G	4.06781e-10	0.589672	0.069337
122122971	chr12:122122971:C:T	1.83297e-11	-1.96371	-0.477032
122123404	chr12:122123404:G:A	9.0822e-12	-1.87939	-1.26356
122123517	chr12:122123517:C:T	1.61762e-11	-1.828	-0.737726
122123596	chr12:122123596:G:A	6.55629e-11	-2.56711e-10	-1.16626
122123608	chr12:122123608:G:A	2.1578e-10	-0.125804	0.150798
122123955	chr12:122123955:T:C	1.6927e-10	-0.126959	-0.0908096
122124089	chr12:122124089:A:G	3.4943e-10	0.0328571	0.47418
122124531	chr12:122124531:C:T	2.312e-10	-2.56711e-10	0.0940183
122124584	chr12:122124584:C:T	8.84301e-11	0.0548834	-0.921937
122125035	chr12:122125035:G:A	2.29674e-10	-0.224501	0.311895
122125237	chr12:122125237:C:T	1.1301e-10	-2.56711e-10	-0.62179
122125472	chr12:122125472:C:A	2.73365e-10	0.187481	0.0740605
122125581	chr12:122125581:C:T	6.29739e-11	-2.56711e-10	-1.20654
122125738	chr12:122125738:G:A	5.70325e-11	-2.56711e-10	-1.30564
122126046	chr12:122126046:A:T	1.96899e-11	-1.96455	-0.404604
122126059	chr12:122126059:C:T	5.92305e-11	-2.56711e-10	-1.26783
122126362	chr12:122126362:G:A	2.50357e-10	0.15553	0.0180905
122126457	chr12:122126457:A:T	1.90827e-11	-1.96555	-0.434936
122126553	chr12:122126553:A:G	2.5614e-10	0.177289	0.0191688
122126603	chr12:122126603:G:A	6.98417e-11	-2.56711e-10	-1.10303
122126653	chr12:122126653:G:T	2.55759e-10	0.159664	0.0353069
122127053	chr12:122127053:C:T	2.69272e-10	0.237859	0.00859623
122127073	chr12:122127073:A:G	7.41244e-11	-0.378792	-0.66473
122127094	chr12:122127094:C:T	8.39615e-11	-0.328456	-0.590452
122127138	chr12:122127138:G:A	5.77194e-11	-2.56711e-10	-1.29367
122127387	chr12:122127387:C:T	9.2626e-11	-0.820696	-3.18773e-10
122127531	chr12:122127531:A:T	3.65561e-10	-2.56711e-10	0.552168
122127599	chr12:122127599:T:C	2.64068e-10	0.189598	0.0373433
122127778	chr12:122127778:G:A	2.16227e-10	-0.210879	0.237942
122127803	chr12:122127803:G:T	2.56266e-10	0.172903	0.024046
122128088	chr12:122128088:G:A	2.42857e-10	0.166695	-0.0234875
122128645	chr12:122128645:C:G	3.64658e-11	-1.75289	-3.18773e-10
122128693	chr12:122128693:C:T	6.74905e-11	-2.56711e-10	-1.13728
122128731	chr12:122128731:C:T	2.40607e-10	0.151737	-0.0178393
122128765	chr12:122128765:C:A	2.63375e-10	1.37266	-1.14835
122128993	chr12:122128993:T:C	2.17844e-10	-0.279831	0.314346
122129052	chr12:122129052:A:G	6.61887e-11	-0.770653	-0.386103
122129396	chr12:122129396:C:T	5.99194e-11	-2.56711e-10	-1.25627
122129513	chr12:122129513:G:T	9.3041e-11	0.430299	-1.24652
122129662	chr12:122129662:CT:C	9.50489e-11	-0.0962317	-0.698643
122129889	chr12:122129889:C:T	6.34857e-11	-2.56711e-10	-1.19845
122130239	chr12:122130239:T:G	7.20089e-11	-2.56711e-10	-1.07248
122130311	chr12:122130311:T:C	1.1695e-10	-2.56711e-10	-0.587522
122130441	chr12:122130441:G:A	4.65012e-10	-2.56711e-10	0.792798
122130968	chr12:122130968:C:G	1.76219e-10	-0.0701733	-0.107363
122131044	chr12:122131044:G:A	5.73711e-11	-2.56711e-10	-1.29972
122131394	chr12:122131394:C:T	5.89261e-11	-2.56711e-10	-1.27298
122131417	chr12:122131417:G:T	1.57293e-10	-0.587734	0.29658
122131552	chr12:122131552:C:T	1.3395e-10	-0.454645	0.00284273
122131693	chr12:122131693:T:C	7.36533e-11	-0.584067	-0.465831
122131739	chr12:122131739:G:A	1.28494e-10	-0.6313	0.137914
122132212	chr12:122132212:G:A	8.93375e-11	-0.570054	-0.286791
122132768	chr12:122132768:TG:T	1.30096e-10	-0.572141	0.0911457
122133011	chr12:122133011:C:G	3.17643e-10	-2.56711e-10	0.411661
122133495	chr12:122133495:G:A	8.69739e-11	-0.883658	-3.18773e-10
122133697	chr12:122133697:C:T	5.93121e-11	-2.56711e-10	-1.26645
122134019	chr12:122134019:T:TC	3.97643e-11	-1.6663	-3.18773e-10
122134264	chr12:122134264:G:A	1.03861e-10	-2.56711e-10	-0.706213
122134304	chr12:122134304:CCTT:C	1.03571e-10	-2.56711e-10	-0.709005
122134419	chr12:122134419:T:C	3.36877e-10	-0.242239	0.712691
122134767	chr12:122134767:C:T	6.96437e-11	-2.56711e-10	-1.10587
122134850	chr12:122134850:C:T	4.26715e-10	-0.135752	0.842601
122135700	chr12:122135700:C:T	6.3767e-11	-2.56711e-10	-1.19403
122136142	chr12:122136142:A:G	4.22379e-10	-2.56711e-10	0.696637
122136387	chr12:122136387:T:TA	1.88159e-11	-1.66907	-0.745492
122136841	chr12:122136841:G:A	8.6213e-11	-2.56711e-10	-0.892445
122137116	chr12:122137116:A:G	7.08167e-11	-2.56711e-10	-1.08917
122137145	chr12:122137145:T:G	4.11331e-10	-2.56711e-10	0.670133
122137441	chr12:122137441:G:A	4.7251e-10	-2.56711e-10	0.808793
122138090	chr12:122138090:C:T	2.93194e-11	-1.97102	-3.18773e-10
122138248	chr12:122138248:A:G	1.53358e-10	-0.31649	-3.18773e-10
122138620	chr12:122138620:T:TGG	8.68325e-11	-2.56711e-10	-0.885285
122139048	chr12:122139048:A:G	1.6096e-11	-1.95954	-0.61115
122139387	chr12:122139387:A:G	5.74841e-11	-2.56711e-10	-1.29776
122139657	chr12:122139657:A:G	1.4737e-10	-2.56711e-10	-0.356319
122139705	chr12:122139705:C:T	5.70722e-11	-2.56711e-10	-1.30495
122139803	chr12:122139803:G:A	2.16552e-10	-0.258179	0.286744
122140462	chr12:122140462:A:G	5.70924e-11	-2.56711e-10	-1.30459
122140550	chr12:122140550:C:T	2.17651e-10	-0.171543	0.20517
122140584	chr12:122140584:G:A	1.30297e-11	-1.73784	-1.0442
122140665	chr12:122140665:A:G	1.06767e-10	0.0320655	-0.710681
122140737	chr12:122140737:C:T	5.90483e-11	-2.56711e-10	-1.27091
122141417	chr12:122141417:G:A	2.02844e-10	-2.56711e-10	-0.0368264
122141445	chr12:122141445:A:G	1.08443e-10	-0.0105011	-0.652543
122141568	chr12:122141568:C:T	5.70722e-11	-2.56711e-10	-1.30495
122141938	chr12:122141938:A:G	7.76495e-11	-2.56711e-10	-0.997061
122142054	chr12:122142054:C:G	1.1398e-10	-2.56711e-10	-0.613239
122142295	chr12:122142295:G:A	2.94907e-10	-0.189668	0.527061
122142616	chr12:122142616:C:T	6.86251e-11	-2.56711e-10	-1.12061
122142824	chr12:122142824:G:A	9.0013e-11	-0.329987	-0.519324
122143339	chr12:122143339:C:T	8.72534e-11	-2.56711e-10	-0.880449
122143672	chr12:122143672:T:C	1.91324e-10	-0.266118	0.170819
122143760	chr12:122143760:G:T	5.78967e-11	-2.56711e-10	-1.2906
122143969	chr12:122143969:A:T	1.97321e-10	-0.198277	0.133846
122143990	chr12:122143990:C:T	1.03535e-11	-1.85678	-1.15516
122144202	chr12:122144202:G:T	2.13669e-10	-2.56711e-10	0.0151621
122144454	chr12:122144454:G:A	4.29188e-10	-2.56711e-10	0.71263
122145323	chr12:122145323:C:T	5.7282e-11	-2.56711e-10	-1.30128
122145462	chr12:122145462:G:T	3.4088e-10	-0.605832	1.0881
122145738	chr12:122145738:G:A	9.13841e-11	-0.194997	-0.639197
122145786	chr12:122145786:G:A	6.03965e-11	-2.56711e-10	-1.24833
122146106	chr12:122146106:G:C	9.70398e-12	-1.77166	-1.30507
122146146	chr12:122146146:T:C	1.47216e-10	-2.56711e-10	-0.357364
122146362	chr12:122146362:G:A	9.65533e-12	-1.97148	-1.11027
122146408	chr12:122146408:C:T	9.89239e-11	-2.56711e-10	-0.754915
122146414	chr12:122146414:C:T	8.74018e-11	-2.56711e-10	-0.87875
122146439	chr12:122146439:C:T	6.03197e-11	-2.56711e-10	-1.24961
122146559	chr12:122146559:A:G	1.5233e-10	-2.56711e-10	-0.323214
122146646	chr12:122146646:G:A	7.79098e-11	-2.56711e-10	-0.993715
122146661	chr12:122146661:G:T	9.73051e-12	-1.94084	-1.13316
122146701	chr12:122146701:G:A	5.79668e-11	-2.56711e-10	-1.28939
122146737	chr12:122146737:TGGTTCTGCGCTCTGAACCTGGG:T	6.26797e-11	-2.56711e-10	-1.21123
122146934	chr12:122146934:C:T	7.62417e-11	-0.519384	-0.495974
122147046	chr12:122147046:T:C	2.67831e-10	-2.56711e-10	0.24109
122147205	chr12:122147205:T:C	1.62909e-10	-1.76382	1.50775
122147255	chr12:122147255:C:T	5.69434e-11	-2.56711e-10	-1.30721
122147298	chr12:122147298:C:G	5.77741e-11	-2.56711e-10	-1.29273
122147417	chr12:122147417:C:G	2.92947e-10	0.456339	-0.125612
122147418	chr12:122147418:A:G	5.85638e-11	-2.56711e-10	-1.27915
122147832	chr12:122147832:C:T	6.22946e-11	-0.205327	-1.01206
122147963	chr12:122147963:C:A	3.38641e-11	-1.82691	-3.18773e-10
122148389	chr12:122148389:G:A	9.31919e-11	0.317299	-1.1319
122148484	chr12:122148484:G:A	2.97235e-11	-1.95733	-3.18773e-10
122148909	chr12:122148909:T:C	9.80338e-12	-1.96257	-1.10397
122148940	chr12:122148940:CA:C	5.71535e-11	-2.56711e-10	-1.30353
122149114	chr12:122149114:C:T	1.07413e-10	-2.56711e-10	-0.672588
122149372	chr12:122149372:C:CT	1.84738e-11	-1.12399	-1.30892
122149456	chr12:122149456:T:C	5.20439e-11	-1.91501	0.517835
122149591	chr12:122149591:G:A	2.9949e-10	-2.56711e-10	0.352815
122149599	chr12:122149599:T:C	1.17929e-10	-1.58118	1.002
122149867	chr12:122149867:A:G	8.82529e-11	-2.56711e-10	-0.869059
122149906	chr12:122149906:T:C	6.1803e-10	-2.56711e-10	1.07727
122149998	chr12:122149998:C:T	9.24586e-11	-2.56711e-10	-0.822505
122150234	chr12:122150234:A:G	1.54813e-11	-1.30004	-1.3096
122150250	chr12:122150250:A:T	1.51059e-11	-1.35466	-1.27951
122150337	chr12:122150337:T:G	1.30712e-10	-2.56711e-10	-0.476271
122150594	chr12:122150594:C:T	6.31527e-11	-2.56711e-10	-1.20371
122150613	chr12:122150613:T:C	5.5056e-10	-2.56711e-10	0.961669
122150809	chr12:122150809:G:A	5.6817e-11	-2.56711e-10	-1.30943
122151436	chr12:122151436:G:A	1.72517e-11	-1.93181	-0.56955
122151833	chr12:122151833:C:T	2.25989e-10	-2.56711e-10	0.0712205
122151917	chr12:122151917:GAATACAACAGTGACTTTATTGCA:G	7.48034e-11	-2.56711e-10	-1.0344
122152009	chr12:122152009:T:C	9.43041e-12	-1.97217	-1.13315
122152176	chr12:122152176:TG:T	7.46715e-11	-2.56711e-10	-1.03617
122152330	chr12:122152330:T:C	1.37172e-11	-1.42307	-1.30754
122152597	chr12:122152597:G:A	1.02063e-11	-1.76075	-1.26551
122152651	chr12:122152651:A:G	1.00869e-11	-1.7819	-1.25613
122152732	chr12:122152732:C:G	3.86678e-11	-1.69426	-3.18773e-10
122152738	chr12:122152738:A:G	1.05575e-11	-1.76964	-1.22279
122152767	chr12:122152767:C:G	8.43132e-12	-1.96441	-1.2529
122153270	chr12:122153270:GAC:G	6.47339e-11	-2.56711e-10	-1.17898
122153407	chr12:122153407:G:A	1.98273e-11	-1.86534	-0.496864
122153459	chr12:122153459:A:C	6.93231e-11	-0.0441256	-1.06636
122153725	chr12:122153725:G:A	2.93796e-11	-1.96897	-3.18773e-10
122153750	chr12:122153750:T:G	3.40523e-11	-1.82137	-3.18773e-10
122153823	chr12:122153823:C:T	1.43786e-11	-1.70165	-0.981872
122154787	chr12:122154787:AG:A	5.69564e-11	-2.56711e-10	-1.30698
122155052	chr12:122155052:T:C	1.03145e-11	-1.73422	-1.28149
122155084	chr12:122155084:G:T	1.52339e-11	-1.64359	-0.982151
122155097	chr12:122155097:G:T	7.13794e-11	-2.56711e-10	-1.08126
122155181	chr12:122155181:C:T	7.03367e-11	-0.0388808	-1.05709
122155212	chr12:122155212:C:T	1.44485e-11	-1.64989	-1.02878
122155251	chr12:122155251:C:T	1.61023e-11	-1.97051	-0.599797
122155252	chr12:122155252:G:A	1.34889e-11	-1.7102	-1.03719
122155422	chr12:122155422:G:A	5.68143e-11	-2.56711e-10	-1.30948
122155435	chr12:122155435:C:T	5.73675e-11	-2.56711e-10	-1.29979
122155465	chr12:122155465:G:A	1.66966e-10	-2.56711e-10	-0.231473
122155728	chr12:122155728:C:T	9.5775e-11	-2.56711e-10	-0.787264
122155994	chr12:122155994:G:A	1.06607e-11	-1.73295	-1.24976
122156018	chr12:122156018:T:C	1.00426e-11	-1.73561	-1.30682
122157088	chr12:122157088:T:C	1.09291e-11	-1.72579	-1.23205
122157211	chr12:122157211:G:A	6.71753e-11	-2.56711e-10	-1.14196
122157248	chr12:122157248:TTTTTTTGAGACGGAGTTTCGCTCTTGTCGCCCAGGCTGGAGTGCAATG:T	6.94097e-11	-2.56711e-10	-1.10924
122157268	chr12:122157268:G:A	9.84851e-12	-1.75423	-1.30771
122157445	chr12:122157445:G:C	8.69217e-11	-2.56711e-10	-0.884258
122157480	chr12:122157480:C:T	2.9637e-11	-1.19204	-0.768201
122157526	chr12:122157526:G:A	1.10355e-11	-1.7064	-1.24174
122157616	chr12:122157616:G:A	1.06749e-11	-1.73014	-1.25123
122157707	chr12:122157707:A:G	1.35734e-11	-1.88305	-0.858105
122158139	chr12:122158139:C:T	7.60082e-11	-2.56711e-10	-1.01842
122158506	chr12:122158506:C:T	1.93129e-11	-1.52689	-0.8616
122158520	chr12:122158520:G:A	5.71165e-11	-2.56711e-10	-1.30417
122158641	chr12:122158641:G:A	1.06806e-11	-1.73557	-1.24527
122158988	chr12:122158988:G:T	1.805e-11	-1.68611	-0.770006
122159010	chr12:122159010:A:G	1.10998e-11	-1.69733	-1.245
122159015	chr12:122159015:C:T	5.79529e-11	-2.56711e-10	-1.28964
122159260	chr12:122159260:T:C	1.08147e-11	-1.69461	-1.27375
122159923	chr12:122159923:G:A	1.21585e-11	-1.6224	-1.22884
122160119	chr12:122160119:T:C	2.02448e-10	-2.56711e-10	-0.0387807
122160127	chr12:122160127:C:G	6.36201e-11	-2.56711e-10	-1.19634
122160336	chr12:122160336:T:C	1.26222e-11	-1.5982	-1.21561
122160394	chr12:122160394:C:G	4.91194e-11	-0.145495	-1.30952
122160405	chr12:122160405:G:A	5.70829e-11	-2.56711e-10	-1.30476
122161277	chr12:122161277:C:T	6.99419e-11	0.151761	-1.25336
122161325	chr12:122161325:A:G	1.37888e-10	0.642695	-1.06552
122161333	chr12:122161333:C:T	1.67469e-10	0.920202	-1.14867
122161558	chr12:122161558:G:A	1.06633e-11	-1.72502	-1.25744
122161654	chr12:122161654:C:T	1.05714e-11	-1.68371	-1.3074
122161727	chr12:122161727:T:C	1.06072e-11	-1.70638	-1.28136
122162188	chr12:122162188:C:T	6.247e-10	2.07296	-0.984958
122162324	chr12:122162324:A:G	9.81282e-11	0.385388	-1.14838
122162725	chr12:122162725:C:T	5.69194e-11	-2.56711e-10	-1.30763
122163048	chr12:122163048:G:A	1.2848e-10	-2.56711e-10	-0.493493
122163486	chr12:122163486:A:G	6.98078e-11	-2.56711e-10	-1.10352
122163765	chr12:122163765:T:A	2.23561e-10	-2.56711e-10	0.0604168
122163973	chr12:122163973:C:T	2.12981e-10	1.3193	-1.30736
122164368	chr12:122164368:A:G	5.3239e-11	-0.0650829	-1.30939
122164408	chr12:122164408:A:AC	5.97052e-11	-2.56711e-10	-1.25985
122164520	chr12:122164520:C:T	6.11253e-11	-2.56711e-10	-1.23634
122164766	chr12:122164766:A:G	5.13212e-11	-0.288297	-1.12287
122165026	chr12:122165026:C:T	7.58024e-11	-1.02114	-3.18773e-10
122165168	chr12:122165168:C:G	1.03321e-10	-2.56711e-10	-0.711423
122165256	chr12:122165256:G:A	5.38718e-11	-0.184417	-1.17824
122165477	chr12:122165477:G:A	1.30173e-11	-1.82893	-0.954059
122165806	chr12:122165806:C:T	4.27294e-11	-0.410311	-1.18407
122166347	chr12:122166347:G:A	7.05475e-11	-2.56711e-10	-1.09298
122166628	chr12:122166628:A:G	2.64709e-11	-1.79542	-0.2778
122166635	chr12:122166635:A:C	5.99752e-11	-2.56711e-10	-1.25533
122166708	chr12:122166708:G:A	4.38151e-11	-0.372133	-1.19715
122166871	chr12:122166871:C:T	1.51016e-10	0.977107	-1.30899
122167077	chr12:122167077:G:A	4.5503e-11	-0.320707	-1.21078
122167116	chr12:122167116:A:C	6.44002e-11	-2.56711e-10	-1.18415
122167120	chr12:122167120:T:G	1.59598e-10	-2.56711e-10	-0.27661
122167146	chr12:122167146:A:G	5.6832e-11	-2.56711e-10	-1.30917
122167289	chr12:122167289:A:G	5.6878e-11	-1.30836	-3.18773e-10
122168427	chr12:122168427:G:A	1.40356e-10	0.897293	-1.30238
122168509	chr12:122168509:G:A	6.03702e-11	-1.24877	-3.18773e-10
122168818	chr12:122168818:C:T	1.08463e-10	-2.56711e-10	-0.66286
122168819	chr12:122168819:C:T	5.9743e-11	-2.56711e-10	-1.25921
122169310	chr12:122169310:T:A	6.00175e-11	-2.56711e-10	-1.25463
122169442	chr12:122169442:G:A	4.71364e-11	-0.267613	-1.22861
122169452	chr12:122169452:A:G	6.07935e-11	-2.56711e-10	-1.24178
122169577	chr12:122169577:G:A	1.60134e-11	-1.9372	-0.638643
122169578	chr12:122169578:T:C	1.45218e-11	-1.9351	-0.73852
122169586	chr12:122169586:G:A	7.25467e-11	-2.56711e-10	-1.06503
122169808	chr12:122169808:T:C	6.21324e-11	-2.56711e-10	-1.22
122169835	chr12:122169835:G:T	1.07507e-10	0.632797	-1.30451
122170045	chr12:122170045:G:A	5.71352e-11	-2.56711e-10	-1.30385
122170286	chr12:122170286:G:A	1.36442e-10	-2.56711e-10	-0.433369
122170493	chr12:122170493:T:C	6.78821e-11	-2.56711e-10	-1.13149
122170736	chr12:122170736:C:T	6.87763e-11	-2.56711e-10	-1.11841
122170943	chr12:122170943:A:G	5.97751e-11	-0.74785	-0.510827
122171466	chr12:122171466:A:G	8.45362e-11	-2.56711e-10	-0.912086
122171584	chr12:122171584:A:G	9.93916e-11	-2.56711e-10	-0.750198
122171709	chr12:122171709:A:C	6.32223e-11	-2.56711e-10	-1.20261
122172041	chr12:122172041:T:G	5.71975e-11	-2.56711e-10	-1.30276
122172262	chr12:122172262:C:T	6.13786e-11	-2.56711e-10	-1.2322
122172959	chr12:122172959:TC:T	1.88314e-10	-2.56711e-10	-0.111155
122172995	chr12:122172995:A:G	6.47543e-11	-2.56711e-10	-1.17867
122173002	chr12:122173002:C:T	1.78207e-11	-1.73958	-0.729327
122173587	chr12:122173587:G:T	1.25097e-11	-1.52746	-1.2953
122173832	chr12:122173832:T:C	1.20016e-11	-1.56551	-1.29872
122173945	chr12:122173945:G:A	3.22305e-11	-1.78524	-0.0911086
122174085	chr12:122174085:T:C	2.04672e-10	-2.56711e-10	-0.0278584
122174715	chr12:122174715:G:C	1.77301e-10	-2.56711e-10	-0.171418
122174803	chr12:122174803:A:C	1.43536e-11	-1.40018	-1.28509
122174969	chr12:122174969:A:G	1.99211e-10	-2.56711e-10	-0.0549012
122175359	chr12:122175359:G:A	4.519e-11	-1.53839	-3.18773e-10
122175380	chr12:122175380:G:A	6.18466e-11	-2.56711e-10	-1.22461
122175615	chr12:122175615:T:C	2.99281e-11	-1.43707	-0.513394
122176004	chr12:122176004:A:G	6.97056e-11	-2.56711e-10	-1.10499
122176229	chr12:122176229:T:C	3.68223e-11	-1.44011	-0.303054
122177341	chr12:122177341:A:C	1.83314e-11	-1.70813	-0.73252
122177994	chr12:122177994:T:C	1.99274e-11	-1.04767	-1.3095
122178125	chr12:122178125:A:G	1.07148e-10	-2.56711e-10	-0.675052
122178226	chr12:122178226:T:G	6.32843e-11	-2.56711e-10	-1.20163
122178228	chr12:122178228:C:T	2.83789e-11	-0.857387	-1.14623
122178309	chr12:122178309:C:T	2.78855e-11	-0.845849	-1.17531
122178596	chr12:122178596:T:C	9.29592e-11	-2.56711e-10	-0.817105
122178699	chr12:122178699:G:C	7.80419e-11	0.126376	-1.1184
122179287	chr12:122179287:G:T	6.24998e-11	-2.56711e-10	-1.2141
122179474	chr12:122179474:T:C	2.46098e-11	-0.914734	-1.23139
122179711	chr12:122179711:A:G	2.2742e-11	-0.915761	-1.30929
122179964	chr12:122179964:C:T	2.50097e-11	-0.935883	-1.19412
122180051	chr12:122180051:T:G	1.59102e-10	-2.56711e-10	-0.279718
122180135	chr12:122180135:G:A	5.83471e-11	-2.56711e-10	-1.28286
122180176	chr12:122180176:A:G	1.13346e-11	-1.90778	-1.01363
122180626	chr12:122180626:A:G	2.67651e-11	-0.886094	-1.17607
122180775	chr12:122180775:C:T	1.97995e-11	-1.6897	-0.673911
122181257	chr12:122181257:T:C	6.1668e-11	-2.56711e-10	-1.2275
122181824	chr12:122181824:T:C	7.19139e-11	-2.56711e-10	-1.0738
122182256	chr12:122182256:G:C	1.22774e-10	-2.56711e-10	-0.53892
122182425	chr12:122182425:G:A	5.81495e-11	-2.56711e-10	-1.28625
122182620	chr12:122182620:G:A	7.57034e-11	-2.56711e-10	-1.02244
122182670	chr12:122182670:G:T	1.58135e-11	-1.63212	-0.956284
122182892	chr12:122182892:G:A	5.81282e-11	-2.56711e-10	-1.28662
122183084	chr12:122183084:T:G	2.18796e-11	-1.60572	-0.657992
122183544	chr12:122183544:T:C	1.39714e-11	-1.46293	-1.24932
122183779	chr12:122183779:G:A	5.01666e-11	-0.262594	-1.17132
122184418	chr12:122184418:T:C	1.26813e-11	-1.49963	-1.30951
122184633	chr12:122184633:C:T	1.37516e-10	-2.56711e-10	-0.425528
122185019	chr12:122185019:C:A	9.52451e-12	-1.96969	-1.12571
122185460	chr12:122185460:G:A	2.93364e-11	-1.97044	-3.18773e-10
122185706	chr12:122185706:A:G	1.09493e-11	-1.70741	-1.24858
122185752	chr12:122185752:G:A	1.21984e-11	-1.57723	-1.27073
122185802	chr12:122185802:G:GTCAC	7.62411e-11	-2.56711e-10	-1.01536
122186106	chr12:122186106:C:T	6.79074e-11	-2.56711e-10	-1.13112
122186160	chr12:122186160:C:T	6.04117e-11	-2.56711e-10	-1.24808
122186393	chr12:122186393:G:A	7.26453e-11	-2.56711e-10	-1.06368
122186440	chr12:122186440:T:A	7.54162e-11	-2.56711e-10	-1.02624
122186495	chr12:122186495:A:G	5.70335e-11	-2.56711e-10	-1.30563
122186645	chr12:122186645:G:A	1.04599e-10	-2.56711e-10	-0.699131
122186685	chr12:122186685:G:A	2.22184e-10	-2.56711e-10	0.054241
122186808	chr12:122186808:G:A	1.1545e-11	-1.60213	-1.30089
122186955	chr12:122186955:T:C	5.68645e-11	-2.56711e-10	-1.3086
122187097	chr12:122187097:G:A	1.8883e-11	-1.3538	-1.0572
122187401	chr12:122187401:C:T	5.72939e-11	-2.56711e-10	-1.30107
122188263	chr12:122188263:T:C	4.54062e-11	-1.53362	-3.18773e-10
122188448	chr12:122188448:T:TA	6.4524e-11	-2.56711e-10	-1.18223
122188501	chr12:122188501:C:T	8.20777e-11	-1.02792	0.0863212
122189343	chr12:122189343:G:A	1.18387e-10	-2.56711e-10	-0.575307
122189643	chr12:122189643:T:C	3.01965e-11	-1.94154	-3.18773e-10
122190211	chr12:122190211:G:A	1.1024e-11	-1.97216	-0.977033
122190233	chr12:122190233:C:A	9.26236e-12	-1.8964	-1.22691
122190260	chr12:122190260:T:C	5.74225e-11	-2.56711e-10	-1.29883
122190481	chr12:122190481:AC:A	1.39383e-11	-1.73836	-0.976268
122190534	chr12:122190534:G:A	1.1686e-11	-1.75398	-1.1369
122190734	chr12:122190734:G:A	5.78893e-11	-2.56711e-10	-1.29073
122191291	chr12:122191291:T:C	9.54056e-12	-1.87442	-1.21929
122191335	chr12:122191335:C:T	8.67073e-12	-1.90162	-1.28769
122191466	chr12:122191466:A:C	1.21851e-11	-1.68401	-1.16504
122191532	chr12:122191532:G:A	5.69012e-11	-2.56711e-10	-1.30795
122191552	chr12:122191552:G:A	2.27302e-10	-2.56711e-10	0.0770128
122191661	chr12:122191661:A:T	9.53704e-12	-1.97255	-1.12154
122191984	chr12:122191984:A:G	8.70994e-12	-1.90146	-1.28334
122192160	chr12:122192160:T:C	8.40502e-12	-1.92059	-1.29985
122192198	chr12:122192198:C:T	6.04579e-11	-2.56711e-10	-1.24732
122192447	chr12:122192447:T:G	6.55748e-11	-2.56711e-10	-1.16607
122192601	chr12:122192601:C:T	9.97165e-12	-1.76226	-1.28726
122192672	chr12:122192672:C:T	2.07127e-10	-2.56711e-10	-0.0159323
122192710	chr12:122192710:G:A	5.86341e-11	-2.56711e-10	-1.27795
122192827	chr12:122192827:T:TTGAAGAGGTTAC	5.70697e-11	-2.56711e-10	-1.30499
122193128	chr12:122193128:C:T	8.27103e-11	-2.56711e-10	-0.933922
122193247	chr12:122193247:G:A	9.30171e-11	-2.56711e-10	-0.816483
122193296	chr12:122193296:T:G	1.06625e-11	-1.70639	-1.27614
122193313	chr12:122193313:G:A	6.22636e-11	-2.56711e-10	-1.21789
122193315	chr12:122193315:G:A	1.03489e-11	-1.703	-1.30939
122193761	chr12:122193761:T:C	5.6808e-11	-2.56711e-10	-1.30959
122193851	chr12:122193851:C:T	5.68364e-11	-2.56711e-10	-1.30909
122194060	chr12:122194060:T:C	1.68343e-11	-1.75776	-0.76809
122194137	chr12:122194137:A:G	5.75878e-11	-2.56711e-10	-1.29596
122194354	chr12:122194354:C:T	5.68102e-11	-2.56711e-10	-1.30955
122194440	chr12:122194440:C:T	1.18949e-10	-2.56711e-10	-0.570575
122194536	chr12:122194536:A:C	1.26579e-11	-1.64353	-1.16745
122194562	chr12:122194562:G:A	4.25408e-11	-1.56392	-0.0348825
122194759	chr12:122194759:C:G	5.80347e-11	-2.56711e-10	-1.28823
122194989	chr12:122194989:A:C	5.68876e-11	-2.56711e-10	-1.30819
122194995	chr12:122194995:GT:G	3.23188e-10	-2.56711e-10	0.428968
122195322	chr12:122195322:C:T	5.74329e-11	-2.56711e-10	-1.29865
122195768	chr12:122195768:T:C	5.68252e-11	-2.56711e-10	-1.30929
122196162	chr12:122196162:A:G	6.76045e-11	-2.56711e-10	-1.13559
122196187	chr12:122196187:G:T	6.83546e-11	-2.56711e-10	-1.12456
122196463	chr12:122196463:A:T	5.68066e-11	-2.56711e-10	-1.30961
122196533	chr12:122196533:C:T	5.68385e-11	-2.56711e-10	-1.30905
122196565	chr12:122196565:T:C	5.68174e-11	-2.56711e-10	-1.30942
122197076	chr12:122197076:C:T	1.5662e-10	-2.56711e-10	-0.295446
122197643	chr12:122197643:C:T	1.1514e-09	-2.56711e-10	1.69947
122197739	chr12:122197739:G:A	1.7047e-11	-1.62756	-0.88573
122198506	chr12:122198506:T:C	1.40051e-11	-1.46738	-1.24247
122198595	chr12:122198595:C:T	8.72383e-12	-1.89018	-1.29303
122198692	chr12:122198692:C:T	3.80744e-11	-1.70972	-3.18773e-10
122198991	chr12:122198991:T:C	2.97824e-11	-1.95535	-3.18773e-10
122199428	chr12:122199428:A:G	9.68724e-11	-2.56711e-10	-0.775872
122199439	chr12:122199439:C:T	6.15782e-11	-2.56711e-10	-1.22896
122199639	chr12:122199639:A:G	4.29207e-10	-2.56711e-10	0.712674
122199703	chr12:122199703:C:T	9.91739e-12	-1.76583	-1.28915
122200312	chr12:122200312:G:A	1.7999e-10	-2.56711e-10	-0.156366
122200375	chr12:122200375:CTGTCCT:C	5.68246e-11	-2.56711e-10	-1.3093
122200419	chr12:122200419:G:C	8.13868e-11	-2.56711e-10	-0.950053
122200592	chr12:122200592:A:G	2.02962e-10	-2.56711e-10	-0.0362493
122201216	chr12:122201216:G:A	5.90927e-11	-2.56711e-10	-1.27016
122201890	chr12:122201890:T:G	1.85863e-11	-1.60896	-0.817884
122201899	chr12:122201899:G:A	8.91808e-11	-2.56711e-10	-0.8586
122202090	chr12:122202090:C:T	3.25794e-11	-1.86559	-3.18773e-10
122202340	chr12:122202340:TAATTGG:T	2.72437e-10	-2.56711e-10	0.25814
122202825	chr12:122202825:T:C	8.8122e-11	-2.56711e-10	-0.870544
122202860	chr12:122202860:G:C	1.84853e-10	-2.56711e-10	-0.129705
122202898	chr12:122202898:G:C	2.02601e-10	-2.56711e-10	-0.0380271
122203041	chr12:122203041:G:A	1.87615e-10	-2.56711e-10	-0.114874
122203923	chr12:122203923:C:G	8.22653e-11	-2.56711e-10	-0.939316
122204218	chr12:122204218:C:T	5.98941e-11	-2.56711e-10	-1.25669
122204282	chr12:122204282:C:T	1.13206e-10	-2.56711e-10	-0.620053
122204615	chr12:122204615:G:T	6.20573e-11	-2.56711e-10	-1.22121
122204634	chr12:122204634:C:G	1.55465e-11	-1.46411	-1.14132
122204697	chr12:122204697:C:T	1.19343e-11	-1.97147	-0.898382
122204948	chr12:122204948:T:G	5.92461e-11	-2.56711e-10	-1.26757
122205974	chr12:122205974:C:T	5.76109e-11	-2.56711e-10	-1.29555
122206094	chr12:122206094:G:C	6.19023e-11	-2.56711e-10	-1.22371
122206223	chr12:122206223:G:A	6.19039e-11	-2.56711e-10	-1.22368
122206237	chr12:122206237:G:A	5.16555e-11	-1.60819	0.20352
122206258	chr12:122206258:C:T	5.71881e-11	-2.56711e-10	-1.30292
122206511	chr12:122206511:T:C	5.68252e-11	-2.56711e-10	-1.30929
122206994	chr12:122206994:G:A	8.23055e-11	-2.56711e-10	-0.938828
122207191	chr12:122207191:C:A	6.63967e-11	-2.56711e-10	-1.15362
122207806	chr12:122207806:G:GC	6.23826e-11	-2.56711e-10	-1.21598
122208019	chr12:122208019:A:G	7.59961e-11	-2.56711e-10	-1.01858
122208327	chr12:122208327:A:G	8.85135e-12	-1.96145	-1.20725
122208411	chr12:122208411:C:T	1.11878e-11	-1.91102	-1.02342
122208832	chr12:122208832:A:G	8.50564e-11	-2.56711e-10	-0.905952
122209028	chr12:122209028:AAAAGGTATTAAAT:A	6.44309e-11	-2.56711e-10	-1.18367
122209055	chr12:122209055:T:G	2.94638e-11	-1.9661	-3.18773e-10
122209153	chr12:122209153:A:G	9.31744e-12	-1.81301	-1.30437
122209341	chr12:122209341:C:T	6.08955e-11	-2.56711e-10	-1.24011
122209408	chr12:122209408:A:G	6.71909e-11	-2.56711e-10	-1.14173
122209515	chr12:122209515:AG:A	1.84841e-10	-2.56711e-10	-0.129771
122209573	chr12:122209573:G:A	5.70284e-11	-2.56711e-10	-1.30572
122209750	chr12:122209750:T:C	6.96279e-11	-2.56711e-10	-1.1061
122209871	chr12:122209871:A:G	5.25464e-11	-1.71421	0.326645
122209940	chr12:122209940:C:T	6.21515e-11	-2.56711e-10	-1.21969
122210053	chr12:122210053:G:T	1.12178e-11	-1.85375	-1.07801
122210191	chr12:122210191:G:A	6.03497e-11	-2.56711e-10	-1.24911
122210309	chr12:122210309:G:A	5.68676e-11	-2.56711e-10	-1.30854
122210323	chr12:122210323:C:T	3.88376e-11	-1.77687	0.0869925
122210582	chr12:122210582:C:T	2.10526e-11	-1.77408	-0.528165
122211711	chr12:122211711:C:T	1.357e-11	-1.87356	-0.86785
122211937	chr12:122211937:G:A	5.79442e-11	-2.56711e-10	-1.28979
122211978	chr12:122211978:T:C	7.06104e-11	-2.56711e-10	-1.09209
122212453	chr12:122212453:T:TA	1.06367e-11	-1.83278	-1.15217
122212546	chr12:122212546:T:A	2.07157e-10	-2.56711e-10	-0.015789
122212555	chr12:122212555:TTAG:T	8.49236e-11	-2.56711e-10	-0.907514
122212710	chr12:122212710:TG:T	1.41796e-11	-1.86225	-0.835209
122212717	chr12:122212717:C:T	7.65795e-11	-2.56711e-10	-1.01094
122212842	chr12:122212842:G:C	5.73354e-11	-2.56711e-10	-1.30035
122213125	chr12:122213125:T:G	5.84935e-11	-2.56711e-10	-1.28035
122213729	chr12:122213729:C:T	9.41929e-11	-2.56711e-10	-0.803921
122214014	chr12:122214014:G:A	1.42932e-11	-1.55625	-1.13323
122214346	chr12:122214346:C:G	1.16039e-11	-1.91215	-0.98578
122214560	chr12:122214560:G:A	5.68648e-11	-2.56711e-10	-1.30859
122214565	chr12:122214565:A:G	1.45316e-11	-1.51257	-1.16038
122214695	chr12:122214695:CCT:C	5.73927e-11	-2.56711e-10	-1.29935
122214911	chr12:122214911:A:G	1.29805e-11	-1.56531	-1.22051
122215146	chr12:122215146:G:T	8.11516e-11	-2.56711e-10	-0.952947
122215313	chr12:122215313:T:C	6.75646e-11	-1.13618	-3.18773e-10
122215350	chr12:122215350:G:A	9.85149e-12	-1.76289	-1.29876
122215612	chr12:122215612:T:G	7.62539e-11	-2.56711e-10	-1.0152
122215667	chr12:122215667:A:G	8.25037e-11	-2.56711e-10	-0.936423
122215705	chr12:122215705:A:T	5.77829e-11	-2.56711e-10	-1.29257
122215854	chr12:122215854:T:C	1.30203e-11	-1.47434	-1.30842
122216145	chr12:122216145:A:G	5.69817e-11	-2.56711e-10	-1.30654
122216338	chr12:122216338:T:C	1.11584e-10	-2.56711e-10	-0.634489
122216656	chr12:122216656:G:T	1.07681e-11	-1.66314	-1.30954
122216970	chr12:122216970:A:G	8.00406e-11	-2.56711e-10	-0.966732
122217087	chr12:122217087:A:G	2.94977e-10	-2.56711e-10	0.337631
122217127	chr12:122217127:T:A	2.89273e-11	-1.65758	-0.326902
122217268	chr12:122217268:T:A	2.95366e-11	-1.96363	-3.18773e-10
122217278	chr12:122217278:T:G	7.51031e-11	-2.56711e-10	-1.0304
122217447	chr12:122217447:G:A	3.75399e-11	-0.977853	-0.746009
122218467	chr12:122218467:C:T	1.15295e-11	-1.6566	-1.24776
122219240	chr12:122219240:A:C	1.81383e-10	-2.56711e-10	-0.148654
122219258	chr12:122219258:C:A	5.69897e-11	-2.56711e-10	-1.3064
122219755	chr12:122219755:T:C	6.04866e-11	-1.61025	0.363409
122219860	chr12:122219860:T:C	1.3499e-11	-1.47227	-1.27438
122221320	chr12:122221320:A:T	1.72286e-10	-2.56711e-10	-0.200111
122221677	chr12:122221677:A:G	1.0686e-11	-1.80528	-1.17505
122221780	chr12:122221780:G:C	5.84437e-11	-2.56711e-10	-1.2812
122222007	chr12:122222007:T:C	5.68308e-11	-2.56711e-10	-1.30919
122222496	chr12:122222496:G:A	3.80139e-10	-2.56711e-10	0.591271
122222586	chr12:122222586:AAAAAATT:A	6.74353e-11	-1.1381	-3.18773e-10
122222723	chr12:122222723:G:A	1.43329e-10	-1.06779	0.683668
122222862	chr12:122222862:C:T	6.21114e-11	-2.56711e-10	-1.22034
122222907	chr12:122222907:G:T	5.68076e-11	-2.56711e-10	-1.3096
122223161	chr12:122223161:A:G	1.43795e-11	-1.51982	-1.16364
122223363	chr12:122223363:G:T	6.40654e-11	-2.56711e-10	-1.18936
122223452	chr12:122223452:T:A	8.7869e-12	-1.87188	-1.30413
122223530	chr12:122223530:T:A	4.12333e-11	-0.866453	-0.763567
122224449	chr12:122224449:C:T	5.69395e-11	-2.56711e-10	-1.30728
122225622	chr12:122225622:G:A	9.13617e-12	-1.82995	-1.30707
122225647	chr12:122225647:C:T	9.8011e-11	-2.56711e-10	-0.764186
122225708	chr12:122225708:CAG:C	9.39938e-11	-2.56711e-10	-0.806037
122225731	chr12:122225731:G:A	9.81966e-11	-2.56711e-10	-0.762294
122226222	chr12:122226222:CT:C	6.4887e-11	-2.56711e-10	-1.17662
122226240	chr12:122226240:C:G	5.69289e-11	-2.56711e-10	-1.30746
122226702	chr12:122226702:A:G	2.16415e-10	-2.56711e-10	0.0279299
122226895	chr12:122226895:G:T	5.94239e-11	-2.56711e-10	-1.26457
122227070	chr12:122227070:G:A	5.73131e-11	-2.56711e-10	-1.30074
122227574	chr12:122227574:C:T	6.17947e-11	-2.56711e-10	-1.22545
122227892	chr12:122227892:C:T	2.28489e-11	-1.70148	-0.51888
122228596	chr12:122228596:T:A	6.13523e-11	-2.56711e-10	-1.23263
122228879	chr12:122228879:AT:A	8.27044e-11	-2.56711e-10	-0.933994
122229444	chr12:122229444:A:C	6.47508e-11	-2.56711e-10	-1.17872
122230138	chr12:122230138:A:C	5.80256e-11	-2.56711e-10	-1.28838
122230308	chr12:122230308:C:T	5.76828e-11	-2.56711e-10	-1.29431
122231073	chr12:122231073:C:T	5.78259e-11	-2.56711e-10	-1.29183
122231521	chr12:122231521:G:A	2.7424e-11	-1.00805	-1.02979
122231642	chr12:122231642:A:G	5.78909e-11	-2.56711e-10	-1.29071
122231742	chr12:122231742:TTTCTTCTA:T	6.47759e-11	-2.56711e-10	-1.17833
122231803	chr12:122231803:T:C	5.73739e-11	-2.56711e-10	-1.29968
122231900	chr12:122231900:T:C	8.55098e-11	-1.11017	0.209535
122231954	chr12:122231954:G:A	6.23838e-11	-2.56711e-10	-1.21596
122232675	chr12:122232675:C:T	5.68096e-11	-2.56711e-10	-1.30956
122233140	chr12:122233140:A:C	5.68535e-11	-2.56711e-10	-1.30879
122233723	chr12:122233723:T:C	2.99492e-10	-2.56711e-10	0.352822
122233774	chr12:122233774:T:C	3.13673e-11	-1.9035	-3.18773e-10
122234331	chr12:122234331:G:A	5.68459e-11	-2.56711e-10	-1.30892
122234359	chr12:122234359:C:A	5.68451e-11	-2.56711e-10	-1.30894
122234544	chr12:122234544:G:A	1.183e-10	-2.56711e-10	-0.576042
122234668	chr12:122234668:T:C	5.94727e-11	-2.56711e-10	-1.26375
122234691	chr12:122234691:G:A	5.71774e-11	-2.56711e-10	-1.30311
122234695	chr12:122234695:C:T	6.23306e-11	-2.56711e-10	-1.21681
122234745	chr12:122234745:AC:A	1.21281e-11	-1.768	-1.08574
122235066	chr12:122235066:G:A	1.73599e-10	-2.56711e-10	-0.192518
122235104	chr12:122235104:G:A	9.1275e-11	-2.56711e-10	-0.835389
122235350	chr12:122235350:C:T	4.69962e-10	-2.56711e-10	0.803385
122235548	chr12:122235548:G:A	2.44279e-10	-1.51504	1.66409
122235745	chr12:122235745:C:A	5.76519e-11	-2.56711e-10	-1.29484
122235763	chr12:122235763:C:T	1.98413e-11	-1.13744	-1.22406
122235876	chr12:122235876:G:A	9.59678e-11	-2.56711e-10	-0.785253
122236555	chr12:122236555:G:A	5.74932e-11	-2.56711e-10	-1.2976
122236625	chr12:122236625:T:C	2.58309e-11	-1.24644	-0.85125
122236775	chr12:122236775:T:C	9.68667e-11	-2.56711e-10	-0.775931
122237073	chr12:122237073:A:G	1.07131e-10	-1.12891	0.453697
122237189	chr12:122237189:C:T	1.46916e-11	-1.77941	-0.882579
122237370	chr12:122237370:T:C	5.81997e-11	-2.56711e-10	-1.28539
122237880	chr12:122237880:G:A	1.25396e-11	-1.57298	-1.24739
122238860	chr12:122238860:A:G	1.03307e-10	-2.56711e-10	-0.711565
122239187	chr12:122239187:A:G	1.13393e-11	-1.63853	-1.28247
122239457	chr12:122239457:C:T	3.25495e-11	-1.44212	-0.424389
122239550	chr12:122239550:T:C	1.15622e-10	-2.56711e-10	-0.598937
122240352	chr12:122240352:G:A	1.36905e-10	-1.4647	1.03473
122240611	chr12:122240611:CA:C	3.9767e-10	-2.56711e-10	0.636357
122240892	chr12:122240892:T:C	5.99034e-11	-2.56711e-10	-1.25653
122241089	chr12:122241089:G:A	2.69976e-10	-2.56711e-10	0.249065
122241324	chr12:122241324:G:A	1.27775e-11	-1.78832	-1.01326
122241427	chr12:122241427:C:T	2.19603e-10	-1.37971	1.42227
122241600	chr12:122241600:C:A	5.79206e-11	-2.56711e-10	-1.29019
122241693	chr12:122241693:T:C	1.40115e-11	-1.41881	-1.29058
122241846	chr12:122241846:G:A	5.35114e-10	-2.56711e-10	0.933214
122241930	chr12:122241930:T:C	2.49447e-10	-1.35169	1.52167
122242431	chr12:122242431:G:A	6.07605e-11	-2.56711e-10	-1.24233
122242614	chr12:122242614:G:A	2.04005e-11	-1.65305	-0.680655
122242706	chr12:122242706:C:T	5.8255e-11	-2.56711e-10	-1.28444
122243115	chr12:122243115:G:C	8.35979e-11	-2.56711e-10	-0.923248
122243285	chr12:122243285:G:A	5.86021e-11	-2.56711e-10	-1.27849
122243490	chr12:122243490:C:G	1.72601e-11	-1.83324	-0.667623
122243813	chr12:122243813:C:T	8.98201e-11	-2.56711e-10	-0.851457
122244789	chr12:122244789:A:C	2.00316e-10	-1.5075	1.45813
122244828	chr12:122244828:A:T	6.66383e-11	-2.56711e-10	-1.14999
122245053	chr12:122245053:G:A	5.84462e-11	-2.56711e-10	-1.28116
122245415	chr12:122245415:T:C	5.91652e-11	-2.56711e-10	-1.26893
122245692	chr12:122245692:C:T	7.48478e-11	-1.03381	-3.18773e-10
122245793	chr12:122245793:A:G	1.62895e-11	-1.83764	-0.721108
122246235	chr12:122246235:C:T	3.99391e-10	-2.56711e-10	0.640675
122246338	chr12:122246338:C:T	5.7797e-11	-2.56711e-10	-1.29233
122246339	chr12:122246339:G:A	5.95588e-11	-2.56711e-10	-1.2623
122246350	chr12:122246350:A:G	1.60383e-10	-1.53613	1.26443
122246444	chr12:122246444:C:T	1.83366e-10	-1.52334	1.38555
122246513	chr12:122246513:G:A	5.16105e-11	-1.40554	-3.18773e-10
122246541	chr12:122246541:C:T	8.34775e-11	-2.56711e-10	-0.924689
122246542	chr12:122246542:G:A	6.19187e-11	-2.56711e-10	-1.22344
122246606	chr12:122246606:G:T	1.1373e-11	-1.72198	-1.19604
122246611	chr12:122246611:TTTAA:T	1.71205e-11	-1.23167	-1.27732
122246626	chr12:122246626:G:A	1.42518e-11	-1.86092	-0.831465
122246644	chr12:122246644:G:C	8.48781e-11	-2.56711e-10	-0.90805
122246743	chr12:122246743:C:A	8.4014e-11	-2.56711e-10	-0.918283
122247193	chr12:122247193:T:TA	6.37134e-11	-2.56711e-10	-1.19487
122247561	chr12:122247561:C:T	6.51313e-11	-2.56711e-10	-1.17286
122247597	chr12:122247597:C:T	7.95182e-11	-0.973281	-3.18773e-10
122247606	chr12:122247606:C:T	5.80074e-11	-2.56711e-10	-1.28869
122247762	chr12:122247762:C:T	2.60973e-10	-2.56711e-10	0.215152
122248033	chr12:122248033:A:G	5.67833e-10	-2.56711e-10	0.992561
122248192	chr12:122248192:G:C	7.69631e-11	-0.885001	-0.120939
122248368	chr12:122248368:T:A	1.33062e-11	-1.47455	-1.28648
122248394	chr12:122248394:A:G	2.4301e-10	-1.43977	1.58361
122248469	chr12:122248469:C:T	1.45832e-11	-1.4883	-1.18109
122248613	chr12:122248613:G:A	6.10481e-11	-2.56711e-10	-1.2376
122249115	chr12:122249115:T:C	6.23829e-11	-2.56711e-10	-1.21597
122249152	chr12:122249152:A:C	4.53752e-10	-2.56711e-10	0.768285
122249263	chr12:122249263:G:A	1.47908e-10	-2.56711e-10	-0.352676
122249471	chr12:122249471:C:T	5.8265e-11	-2.56711e-10	-1.28426
122249880	chr12:122249880:T:G	5.71893e-11	-2.56711e-10	-1.3029
122250207	chr12:122250207:C:T	6.1954e-11	-2.56711e-10	-1.22287
122250396	chr12:122250396:G:A	5.68341e-11	-2.56711e-10	-1.30913
122250849	chr12:122250849:T:C	5.88394e-11	-2.56711e-10	-1.27445
122251773	chr12:122251773:G:A	1.20452e-10	-1.6602	1.10219
122251908	chr12:122251908:G:A	2.48151e-11	-0.835213	-1.3026
122251945	chr12:122251945:T:C	1.65079e-11	-1.32063	-1.22479
122252133	chr12:122252133:CTG:C	1.30147e-11	-1.83159	-0.951594
122252480	chr12:122252480:C:T	5.69548e-11	-2.56711e-10	-1.30701
122252513	chr12:122252513:G:A	6.01591e-11	-2.56711e-10	-1.25227
122252876	chr12:122252876:T:C	9.57736e-11	-2.56711e-10	-0.787279
122253087	chr12:122253087:G:A	5.10979e-10	-2.56711e-10	0.887063
122253342	chr12:122253342:C:T	1.04234e-10	-0.77282	0.0701932
122253633	chr12:122253633:T:C	8.35666e-11	-2.56711e-10	-0.923622
122253942	chr12:122253942:G:A	3.45395e-11	-1.80716	-3.18773e-10
122253995	chr12:122253995:T:G	5.87396e-11	-2.56711e-10	-1.27615
122254701	chr12:122254701:C:T	5.9167e-11	-2.56711e-10	-1.2689
122255435	chr12:122255435:A:G	8.67628e-11	-2.56711e-10	-0.886087
122255876	chr12:122255876:G:A	1.258e-10	-0.51457	-3.18773e-10
122257121	chr12:122257121:G:A	8.53176e-11	-2.56711e-10	-0.902886
122259265	chr12:122259265:G:A	1.28801e-10	-1.50737	1.01638
122259282	chr12:122259282:T:C	1.45418e-11	-1.37169	-1.30055
122259479	chr12:122259479:A:C	6.01726e-10	-2.56711e-10	1.05054
122259501	chr12:122259501:G:A	6.16883e-11	-2.56711e-10	-1.22717
122260202	chr12:122260202:G:A	5.98246e-10	-2.56711e-10	1.04474
122260714	chr12:122260714:G:A	1.35845e-11	-1.85142	-0.888919
122261601	chr12:122261601:G:T	6.66683e-11	-2.56711e-10	-1.14954
122261859	chr12:122261859:G:A	6.25028e-11	-2.56711e-10	-1.21406
122262476	chr12:122262476:A:G	1.30906e-11	-1.46908	-1.30829
122262586	chr12:122262586:T:C	4.84557e-10	-2.56711e-10	0.833969
122262593	chr12:122262593:A:T	1.44916e-11	-1.38431	-1.29139
122262783	chr12:122262783:C:T	5.68088e-11	-2.56711e-10	-1.30957
122263057	chr12:122263057:A:C	1.30015e-11	-1.9457	-0.838505
122263586	chr12:122263586:A:G	6.36094e-11	-2.56711e-10	-1.1965
122263594	chr12:122263594:T:G	3.83155e-10	-2.56711e-10	0.599174
122264215	chr12:122264215:A:G	5.01524e-10	-2.56711e-10	0.868386
122264687	chr12:122264687:G:A	7.39528e-11	-0.672514	-0.373324
122265437	chr12:122265437:T:C	7.15033e-11	-2.56711e-10	-1.07952
122266031	chr12:122266031:T:C	3.47389e-11	-1.8014	-3.18773e-10
122266153	chr12:122266153:T:G	1.16548e-11	-1.5849	-1.30865
122266176	chr12:122266176:A:T	3.29672e-11	-1.85375	-3.18773e-10
122266183	chr12:122266183:T:C	6.64696e-11	-2.56711e-10	-1.15252
122266297	chr12:122266297:C:T	7.95014e-11	-2.56711e-10	-0.973491
122266474	chr12:122266474:G:A	3.10553e-11	-1.9135	-3.18773e-10
122266891	chr12:122266891:C:A	5.69592e-11	-2.56711e-10	-1.30693
122267435	chr12:122267435:T:C	2.3566e-11	-1.95991	-0.229553
122268148	chr12:122268148:A:G	9.32856e-11	-2.56711e-10	-0.8136
122268197	chr12:122268197:G:A	8.05656e-11	-2.56711e-10	-0.960195
122268403	chr12:122268403:T:TA	7.27963e-11	-1.7311	0.669499
122268453	chr12:122268453:T:C	2.76391e-11	-0.744803	-1.28523
122268486	chr12:122268486:C:A	2.21253e-11	-0.952756	-1.29979
122269211	chr12:122269211:T:C	6.37236e-11	-2.56711e-10	-1.19471
122269554	chr12:122269554:T:C	1.42564e-11	-1.39379	-1.29827
122269586	chr12:122269586:T:A	4.65509e-11	-1.07764	-0.43108
122269882	chr12:122269882:C:G	6.11028e-11	-2.56711e-10	-1.23671
122269948	chr12:122269948:G:A	4.24995e-11	-1.59977	-3.18773e-10
122270270	chr12:122270270:G:A	5.81336e-11	-2.56711e-10	-1.28652
122270445	chr12:122270445:G:A	2.92748e-11	-1.97254	-3.18773e-10
122270498	chr12:122270498:C:T	5.73769e-11	-1.29962	-3.18773e-10
122270556	chr12:122270556:T:C	1.25559e-11	-1.50947	-1.3096
122270563	chr12:122270563:G:A	1.35316e-11	-1.43521	-1.30903
122270645	chr12:122270645:C:T	5.23306e-11	-1.39168	-3.18773e-10
122270701	chr12:122270701:C:T	7.31255e-11	-1.74821	0.691122
122271052	chr12:122271052:G:A	1.10026e-11	-1.97102	-0.980115
122271062	chr12:122271062:T:C	5.68085e-11	-2.56711e-10	-1.30958
122271427	chr12:122271427:A:G	7.81938e-11	-1.7371	0.747021
122271496	chr12:122271496:T:G	1.10002e-10	-0.648765	-3.18773e-10
122271527	chr12:122271527:A:T	2.48468e-10	-2.56711e-10	0.16605
122271637	chr12:122271637:A:T	4.59428e-11	-0.979014	-0.542855
122271795	chr12:122271795:G:A	1.37923e-11	-1.41639	-1.30876
122271891	chr12:122271891:A:G	7.72457e-11	-1.70407	0.70179
122272154	chr12:122272154:A:T	3.46147e-10	-2.56711e-10	0.497597
122272485	chr12:122272485:A:G	7.7918e-11	-2.56711e-10	-0.99361
122273470	chr12:122273470:T:C	7.50447e-11	-2.56711e-10	-1.03118
122273888	chr12:122273888:C:T	9.46205e-11	-2.56711e-10	-0.799392
122273932	chr12:122273932:G:A	5.8166e-11	-2.56711e-10	-1.28597
122274832	chr12:122274832:G:A	4.05041e-11	-1.64786	-3.18773e-10
122274920	chr12:122274920:C:T	1.03575e-10	-2.56711e-10	-0.708968
122274938	chr12:122274938:G:A	4.60364e-11	-1.51983	-3.18773e-10
122275337	chr12:122275337:G:A	1.00889e-10	-1.73058	0.99533
122275377	chr12:122275377:G:A	4.40356e-11	-1.56427	-3.18773e-10
122275386	chr12:122275386:G:A	2.18932e-10	-2.56711e-10	0.0394965
122275405	chr12:122275405:G:A	4.18136e-10	-2.56711e-10	0.686541
122275505	chr12:122275505:G:A	3.95831e-11	-0.92231	-0.748553
122275575	chr12:122275575:C:G	5.68851e-11	-2.56711e-10	-1.30823
122275937	chr12:122275937:G:GCC	1.37173e-11	-1.42836	-1.30225
122275977	chr12:122275977:C:A	2.94242e-11	-1.96745	-3.18773e-10
122276015	chr12:122276015:A:C	5.68811e-11	-2.56711e-10	-1.3083
122276113	chr12:122276113:T:C	5.68065e-11	-2.56711e-10	-1.30962
122276706	chr12:122276706:C:T	1.68137e-11	-1.84297	-0.684101
122276930	chr12:122276930:G:A	5.70267e-11	-2.56711e-10	-1.30575
122277015	chr12:122277015:G:A	7.99829e-12	-1.9623	-1.30774
122277163	chr12:122277163:G:T	8.32105e-11	-1.7265	0.798602
122277273	chr12:122277273:T:C	4.50622e-11	-0.231623	-1.3096
122277763	chr12:122277763:G:A	1.90414e-10	-0.884089	0.784023
122278976	chr12:122278976:T:C	5.70101e-11	-2.56711e-10	-1.30604
122279829	chr12:122279829:G:A	5.6906e-11	-2.56711e-10	-1.30787
122280045	chr12:122280045:A:C	1.34108e-10	-1.71526	1.26463
122280127	chr12:122280127:C:G	1.18032e-11	-1.57587	-1.30502
122280218	chr12:122280218:C:T	2.92803e-11	-1.97235	-3.18773e-10
122280226	chr12:122280226:A:C	1.46921e-10	-0.88214	0.522769
122280380	chr12:122280380:T:C	1.06247e-11	-1.97161	-1.01448
122280399	chr12:122280399:C:T	1.06966e-11	-1.96853	-1.01081
122280565	chr12:122280565:C:T	1.44957e-10	-1.73551	1.36268
122281700	chr12:122281700:C:T	1.15457e-11	-1.97201	-0.930941
122281707	chr12:122281707:C:T	4.40426e-11	-0.988094	-0.576013
122281882	chr12:122281882:A:G	1.43058e-10	-1.70868	1.32266
122282118	chr12:122282118:G:A	5.68516e-11	-2.56711e-10	-1.30882
122282274	chr12:122282274:C:T	5.77822e-11	-2.56711e-10	-1.29259
122282536	chr12:122282536:A:C	1.74139e-10	-2.56711e-10	-0.18941
122283010	chr12:122283010:C:T	1.36258e-10	-1.66334	1.22862
122283142	chr12:122283142:A:G	3.13222e-11	-1.90494	-3.18773e-10
122283332	chr12:122283332:A:T	5.71492e-11	-2.56711e-10	-1.3036
122283359	chr12:122283359:C:G	5.68148e-11	-2.56711e-10	-1.30947
122283429	chr12:122283429:C:T	1.37481e-11	-1.42409	-1.30427
122283448	chr12:122283448:C:A	1.00067e-11	-1.85286	-1.19315
122285903	chr12:122285903:T:C	1.26057e-10	-0.512533	-3.18773e-10
122285909	chr12:122285909:G:A	1.04826e-10	-1.82179	1.12482
122286183	chr12:122286183:T:C	1.21542e-10	-0.549007	-3.18773e-10
122286714	chr12:122286714:T:A	1.9709e-10	-0.941623	0.876016
122287157	chr12:122287157:C:G	6.2725e-11	-2.56711e-10	-1.21051
122287214	chr12:122287214:T:C	5.77995e-11	-2.56711e-10	-1.29229
122287523	chr12:122287523:C:T	1.05086e-10	-2.56711e-10	-0.694487
122287943	chr12:122287943:T:C	5.98025e-11	-2.56711e-10	-1.25822
122287967	chr12:122287967:C:T	3.8649e-11	-0.938609	-0.756137
122288209	chr12:122288209:T:G	5.92961e-11	-2.56711e-10	-1.26672
122288247	chr12:122288247:T:C	5.42795e-10	-2.56711e-10	0.947465
122288884	chr12:122288884:C:T	5.94929e-11	-2.56711e-10	-1.26341
122289195	chr12:122289195:G:A	8.95301e-12	-1.90492	-1.25235
122289465	chr12:122289465:T:C	5.68956e-11	-2.56711e-10	-1.30805
122290172	chr12:122290172:T:C	4.27149e-11	-0.755305	-0.839413
122290270	chr12:122290270:T:C	1.12767e-10	-2.56711e-10	-0.62394
122290492	chr12:122290492:T:C	7.36827e-11	-2.56711e-10	-1.0495
122290669	chr12:122290669:C:CA	5.69769e-11	-2.56711e-10	-1.30662
122290746	chr12:122290746:A:G	4.0389e-11	-0.905311	-0.745397
122290754	chr12:122290754:C:T	6.01773e-11	-2.56711e-10	-1.25197
122290873	chr12:122290873:T:A	5.69634e-11	-2.56711e-10	-1.30686
122291077	chr12:122291077:G:C	1.88166e-11	-1.74658	-0.667943
122291129	chr12:122291129:G:A	5.98117e-11	-2.56711e-10	-1.25806
122291252	chr12:122291252:C:T	4.15933e-11	-0.82084	-0.800487
122291346	chr12:122291346:T:G	1.03895e-10	-1.57207	0.866193
122291585	chr12:122291585:T:C	1.75708e-10	-2.56711e-10	-0.18044
122291821	chr12:122291821:T:A	5.84298e-11	-2.56711e-10	-1.28144
122292077	chr12:122292077:C:T	1.13314e-11	-1.8042	-1.11749
122292287	chr12:122292287:G:A	1.76864e-10	-2.56711e-10	-0.173887
122292495	chr12:122292495:A:C	5.69946e-11	-2.56711e-10	-1.30631
122292920	chr12:122292920:A:G	4.53259e-11	-1.53539	-3.18773e-10
122293327	chr12:122293327:T:C	8.23722e-12	-1.93698	-1.30362
122293729	chr12:122293729:C:T	8.54789e-11	-2.56711e-10	-0.900996
122293890	chr12:122293890:T:C	1.6116e-11	-1.29257	-1.27689
122293916	chr12:122293916:T:G	5.68743e-11	-2.56711e-10	-1.30842
122293930	chr12:122293930:G:A	2.24055e-10	-2.56711e-10	0.0626252
122294788	chr12:122294788:G:A	5.98657e-11	-2.56711e-10	-1.25716
122294812	chr12:122294812:G:A	2.79003e-10	-2.56711e-10	0.281957
122294881	chr12:122294881:C:T	1.3989e-10	-2.56711e-10	-0.408408
122295122	chr12:122295122:T:C	3.45169e-11	-1.80782	-3.18773e-10
122295189	chr12:122295189:A:G	9.31363e-12	-1.92455	-1.19324
122295632	chr12:122295632:T:A	8.81782e-11	-2.56711e-10	-0.869906
122295828	chr12:122295828:T:C	1.45634e-11	-1.40774	-1.26301
122296846	chr12:122296846:A:C	9.54947e-11	-1.67119	0.880995
122297249	chr12:122297249:T:C	5.68117e-11	-2.56711e-10	-1.30952
122297285	chr12:122297285:A:G	9.11897e-12	-1.87829	-1.26062
122297315	chr12:122297315:T:C	5.87068e-11	-2.56711e-10	-1.27671
122297350	chr12:122297350:G:A	2.1532e-11	-1.23698	-1.04275
122297582	chr12:122297582:G:A	3.01328e-10	-2.56711e-10	0.358933
122297843	chr12:122297843:G:C	9.59234e-11	-2.56711e-10	-0.785716
122298028	chr12:122298028:G:T	1.26608e-10	-2.56711e-10	-0.508169
122298574	chr12:122298574:G:C	3.59738e-10	-2.56711e-10	0.536111
122298758	chr12:122298758:C:T	6.04135e-11	-2.56711e-10	-1.24805
122298846	chr12:122298846:T:C	1.10089e-11	-1.83564	-1.11492
122298872	chr12:122298872:G:A	1.59997e-10	-2.56711e-10	-0.274113
122298997	chr12:122298997:G:A	8.59784e-12	-1.91387	-1.28389
122299354	chr12:122299354:C:T	8.80841e-12	-1.91871	-1.25485
122299527	chr12:122299527:T:G	1.06818e-10	-2.56711e-10	-0.678139
122299799	chr12:122299799:C:A	6.66325e-11	-2.56711e-10	-1.15007
122300703	chr12:122300703:T:C	5.70072e-11	-2.56711e-10	-1.30609
122300865	chr12:122300865:A:C	1.73608e-11	-1.32553	-1.16953
122301360	chr12:122301360:T:G	5.86057e-11	-2.56711e-10	-1.27843
122301418	chr12:122301418:C:T	4.61908e-11	-1.51648	-3.18773e-10
122302920	chr12:122302920:C:T	2.01558e-10	-2.56711e-10	-0.0431911
122302973	chr12:122302973:C:T	8.77834e-12	-1.95028	-1.2267
122303105	chr12:122303105:G:A	1.03605e-10	-2.56711e-10	-0.708681
122303171	chr12:122303171:A:G	9.80957e-11	-0.831536	0.0682131
122303533	chr12:122303533:G:A	3.71149e-11	-1.73525	-3.18773e-10
122303735	chr12:122303735:C:T	5.77307e-11	-2.56711e-10	-1.29348
122304539	chr12:122304539:G:T	1.22705e-11	-1.65015	-1.19191
122304581	chr12:122304581:G:A	5.68065e-11	-2.56711e-10	-1.30961
122304592	chr12:122304592:C:T	5.87315e-11	-2.56711e-10	-1.27629
122304615	chr12:122304615:C:T	3.2028e-11	-1.88266	-3.18773e-10
122305149	chr12:122305149:C:T	1.72939e-11	-1.96185	-0.53706
122305285	chr12:122305285:G:T	6.60589e-11	-2.56711e-10	-1.15872
122305562	chr12:122305562:C:T	1.23633e-10	-2.56711e-10	-0.53195
122305722	chr12:122305722:C:T	6.85263e-11	-2.56711e-10	-1.12205
122305805	chr12:122305805:T:C	1.82197e-10	-2.56711e-10	-0.144175
122305926	chr12:122305926:G:A	4.45803e-10	-2.56711e-10	0.750612
122306825	chr12:122306825:G:C	6.11915e-11	-2.56711e-10	-1.23526
122307140	chr12:122307140:C:G	5.90092e-11	-1.27157	-3.18773e-10
122308303	chr12:122308303:A:T	4.48545e-11	-1.71359	0.167744
122309330	chr12:122309330:T:A	9.18849e-12	-1.94423	-1.18708
122309369	chr12:122309369:T:C	6.29068e-11	-2.56711e-10	-1.20761
122309433	chr12:122309433:T:C	4.09093e-11	-1.63791	-3.18773e-10
122309556	chr12:122309556:T:C	1.81753e-10	-2.56711e-10	-0.146618
122309736	chr12:122309736:G:A	1.0984e-11	-1.97136	-0.981465
122309745	chr12:122309745:C:T	6.74883e-10	-2.56711e-10	1.16527
122310029	chr12:122310029:A:G	6.33289e-11	-2.56711e-10	-1.20092
122310138	chr12:122310138:A:C	1.72888e-10	-0.706072	0.50945
122310975	chr12:122310975:C:A	6.08984e-11	-2.56711e-10	-1.24006
122311025	chr12:122311025:G:A	9.15284e-12	-1.90702	-1.22818
122311226	chr12:122311226:T:A	9.73215e-11	-2.56711e-10	-0.771246
122311431	chr12:122311431:T:TA	3.18247e-11	-1.88902	-3.18773e-10
122312400	chr12:122312400:G:C	5.90314e-11	-2.56711e-10	-1.2712
122312592	chr12:122312592:C:T	5.86611e-11	-2.56711e-10	-1.27749
122313104	chr12:122313104:T:C	6.41708e-11	-1.18772	-3.18773e-10
122313463	chr12:122313463:A:G	1.49048e-10	-2.56711e-10	-0.344999
122313491	chr12:122313491:C:T	5.89215e-11	-2.56711e-10	-1.27306
122313556	chr12:122313556:G:A	8.2239e-11	-2.56711e-10	-0.939636
122313830	chr12:122313830:A:C	6.57177e-11	-2.56711e-10	-1.1639
122314035	chr12:122314035:G:A	1.0399e-10	-2.56711e-10	-0.70497
122314495	chr12:122314495:A:G	9.14409e-12	-1.89883	-1.23732
122314821	chr12:122314821:A:G	2.07868e-10	-2.56711e-10	-0.0123627
122315540	chr12:122315540:C:G	9.9072e-12	-1.82568	-1.23033
122315726	chr12:122315726:C:T	4.21553e-11	-0.955394	-0.65251
122315790	chr12:122315790:G:A	9.21012e-12	-1.92183	-1.20714
122315914	chr12:122315914:T:C	4.42371e-11	-1.5597	-3.18773e-10
122315961	chr12:122315961:T:C	9.48425e-12	-1.85977	-1.23986
122316205	chr12:122316205:C:T	1.27793e-10	-2.56711e-10	-0.498858
122317233	chr12:122317233:T:C	9.33912e-12	-1.92749	-1.18756
122317545	chr12:122317545:T:C	5.68101e-11	-2.56711e-10	-1.30955
122317732	chr12:122317732:T:C	1.02902e-10	-2.56711e-10	-0.715487
122317741	chr12:122317741:A:G	6.38037e-11	-2.56711e-10	-1.19345
122318000	chr12:122318000:T:G	3.3282e-11	-1.32621	-0.518036
122318020	chr12:122318020:T:C	6.7164e-11	-2.56711e-10	-1.14213
122318094	chr12:122318094:T:C	3.83009e-11	-0.872705	-0.831086
122318720	chr12:122318720:A:G	3.58741e-11	-1.76925	-3.18773e-10
122318944	chr12:122318944:C:G	1.75715e-11	-1.2585	-1.22449
122318973	chr12:122318973:A:C	7.7213e-11	-2.56711e-10	-1.0027
122319096	chr12:122319096:C:T	2.39044e-11	-1.15477	-1.02043
122319187	chr12:122319187:T:C	1.36191e-10	-2.56711e-10	-0.435206
122319524	chr12:122319524:T:C	1.92333e-10	-2.56711e-10	-0.0900378
122319709	chr12:122319709:T:C	8.88701e-12	-1.89089	-1.27379
122319872	chr12:122319872:G:A	8.58098e-11	-2.56711e-10	-0.897133
122319975	chr12:122319975:T:C	1.33211e-10	-2.56711e-10	-0.457335
122319996	chr12:122319996:C:T	5.19028e-11	-1.75304	0.353144
122320260	chr12:122320260:C:T	3.12895e-11	-1.90598	-3.18773e-10
122320484	chr12:122320484:G:A	5.68795e-11	-2.56711e-10	-1.30833
122320544	chr12:122320544:T:C	1.49196e-10	-2.56711e-10	-0.344006
122320594	chr12:122320594:C:T	5.88707e-11	-2.56711e-10	-1.27392
122320627	chr12:122320627:G:A	5.68419e-11	-2.56711e-10	-1.30899
122320695	chr12:122320695:A:G	5.68903e-11	-2.56711e-10	-1.30814
122321402	chr12:122321402:C:T	5.75544e-11	-2.56711e-10	-1.29654
122321692	chr12:122321692:T:C	9.66868e-12	-1.77244	-1.30793
122321781	chr12:122321781:A:G	5.68445e-11	-2.56711e-10	-1.30895
122321811	chr12:122321811:G:A	9.65553e-11	-2.56711e-10	-0.77915
122322185	chr12:122322185:G:A	6.05029e-11	-2.56711e-10	-1.24657
122322555	chr12:122322555:T:C	8.14679e-11	-1.24821	0.299157
122322822	chr12:122322822:A:C	2.14441e-11	-1.59344	-0.690373
122323903	chr12:122323903:T:C	2.50924e-10	-2.56711e-10	0.175884
122324282	chr12:122324282:C:G	7.69823e-11	-2.56711e-10	-1.00569
122325346	chr12:122325346:C:T	6.92452e-11	-2.56711e-10	-1.11161
122326006	chr12:122326006:C:T	5.8338e-11	-2.56711e-10	-1.28301
122326302	chr12:122326302:G:A	6.93658e-11	-2.56711e-10	-1.10987
122326363	chr12:122326363:G:T	6.9711e-11	-2.56711e-10	-1.10491
122327096	chr12:122327096:A:G	6.97641e-11	-2.56711e-10	-1.10415
122327854	chr12:122327854:T:C	7.57184e-11	-1.32926	0.307014
122327956	chr12:122327956:G:C	1.09449e-11	-1.64688	-1.30951
122328638	chr12:122328638:G:T	7.10089e-11	-2.56711e-10	-1.08646
122329044	chr12:122329044:C:T	3.9014e-11	-1.34688	-0.33847
122329045	chr12:122329045:G:A	6.10377e-11	-2.56711e-10	-1.23777
122329147	chr12:122329147:C:T	1.95646e-11	-1.72189	-0.653651
122329261	chr12:122329261:A:C	5.68254e-11	-2.56711e-10	-1.30928
122329323	chr12:122329323:C:T	1.16498e-11	-1.58588	-1.3081
122329395	chr12:122329395:G:A	6.02968e-11	-2.56711e-10	-1.24999
122329404	chr12:122329404:G:A	6.11074e-11	-2.56711e-10	-1.23663
122329586	chr12:122329586:C:T	6.55509e-11	-1.3739	0.20746
122329689	chr12:122329689:G:A	7.92008e-12	-1.97078	-1.30908
122329692	chr12:122329692:TC:T	2.19336e-11	-1.61165	-0.649593
122329743	chr12:122329743:G:A	3.05561e-11	-1.9297	-3.18773e-10
122330103	chr12:122330103:G:A	2.63617e-10	-2.56711e-10	0.225231
122330111	chr12:122330111:C:G	6.00121e-11	-2.56711e-10	-1.25472
122330217	chr12:122330217:A:G	6.11141e-11	-2.56711e-10	-1.23652
122330223	chr12:122330223:T:C	5.94445e-11	-2.56711e-10	-1.26422
122330583	chr12:122330583:A:G	7.95339e-12	-1.97056	-1.30511
122330764	chr12:122330764:T:TCA	1.21688e-11	-1.57023	-1.28016
122331016	chr12:122331016:T:A	7.78375e-11	-2.56711e-10	-0.994643
122331025	chr12:122331025:T:A	5.77298e-11	-2.56711e-10	-1.29349
122331338	chr12:122331338:G:A	3.54093e-11	-1.78229	-3.18773e-10
122331397	chr12:122331397:C:A	5.68866e-11	-2.56711e-10	-1.30821
122331455	chr12:122331455:C:T	1.00035e-11	-1.74211	-1.30422
122331518	chr12:122331518:T:C	8.78249e-10	-2.56711e-10	1.42866
122332000	chr12:122332000:A:T	2.91362e-11	-0.677505	-1.29978
122332187	chr12:122332187:C:T	3.80213e-11	-1.71112	-3.18773e-10
122332331	chr12:122332331:C:T	1.58957e-10	-2.56711e-10	-0.280633
122332430	chr12:122332430:A:C	7.91236e-12	-1.9722	-1.30864
122332448	chr12:122332448:C:T	7.9211e-12	-1.97016	-1.30958
122332473	chr12:122332473:T:C	5.69219e-11	-2.56711e-10	-1.30759
122332687	chr12:122332687:C:T	6.1119e-11	-2.56711e-10	-1.23644
122332960	chr12:122332960:A:G	8.03829e-12	-1.97166	-1.29339
122333033	chr12:122333033:A:G	2.34819e-11	-0.954651	-1.23838
122333244	chr12:122333244:T:C	7.76117e-11	-2.56711e-10	-0.997548
122334771	chr12:122334771:T:C	3.58048e-11	-1.55445	-0.216739
122334937	chr12:122334937:G:T	6.63245e-11	-2.56711e-10	-1.15471
122335019	chr12:122335019:C:T	8.1318e-12	-1.94742	-1.30606
122335251	chr12:122335251:T:G	1.20905e-10	-2.56711e-10	-0.554265
122336211	chr12:122336211:C:T	1.35348e-10	-2.56711e-10	-0.441415
122336258	chr12:122336258:TCA:T	5.70283e-11	-2.56711e-10	-1.30572
122337002	chr12:122337002:CCT:C	5.91877e-11	-2.56711e-10	-1.26855
122337102	chr12:122337102:G:T	1.48003e-11	-1.9636	-0.691019
122337581	chr12:122337581:G:A	1.10556e-10	-2.56711e-10	-0.643745
122337673	chr12:122337673:G:A	5.71312e-11	-2.56711e-10	-1.30391
122338384	chr12:122338384:T:A	6.84249e-11	-2.56711e-10	-1.12353
122338519	chr12:122338519:C:T	3.04668e-10	-2.56711e-10	0.369956
122338610	chr12:122338610:G:A	9.16709e-11	-2.56711e-10	-0.831061
122339323	chr12:122339323:T:C	6.64831e-11	-1.41411	0.261794
122339662	chr12:122339662:G:A	2.45608e-10	-2.56711e-10	0.154472
122340678	chr12:122340678:T:C	2.78232e-10	-2.56711e-10	0.27919
122340851	chr12:122340851:C:T	5.06508e-11	-1.42431	-3.18773e-10
122341870	chr12:122341870:A:G	5.82599e-11	-2.56711e-10	-1.28435
122341933	chr12:122341933:G:A	6.15245e-11	-2.56711e-10	-1.22983
122342795	chr12:122342795:C:T	9.14272e-11	-1.31307	0.479352
122343372	chr12:122343372:A:G	2.97409e-11	-1.95674	-3.18773e-10
122343413	chr12:122343413:G:A	6.70569e-11	-2.56711e-10	-1.14372
122343774	chr12:122343774:C:T	2.83968e-11	-1.5908	-0.41219
122344322	chr12:122344322:T:C	3.03337e-10	-2.56711e-10	0.365578
122345420	chr12:122345420:C:T	3.11769e-11	-1.90959	-3.18773e-10
122345453	chr12:122345453:G:A	6.10684e-11	-2.56711e-10	-1.23727
122345524	chr12:122345524:CCTTCTT:CCTT	2.72252e-11	-1.55684	-0.488283
122346003	chr12:122346003:C:T	3.37192e-10	-2.56711e-10	0.471385
122346142	chr12:122346142:G:A	6.39597e-11	-1.72164	0.530625
122346366	chr12:122346366:T:C	6.77599e-11	-2.56711e-10	-1.1333
122346526	chr12:122346526:A:G	7.96311e-12	-1.97176	-1.30269
122346903	chr12:122346903:A:G	6.36217e-11	-2.56711e-10	-1.19631
122347202	chr12:122347202:T:C	3.58793e-10	-2.56711e-10	0.533479
122347219	chr12:122347219:C:T	1.22185e-10	-2.56711e-10	-0.543727
122347601	chr12:122347601:G:A	1.04956e-10	-2.56711e-10	-0.695723
122347900	chr12:122347900:C:T	1.17365e-10	-2.56711e-10	-0.583978
122348162	chr12:122348162:T:C	3.60863e-11	-1.05377	-0.709586
122348253	chr12:122348253:G:A	4.01147e-11	-1.65752	-3.18773e-10
122348319	chr12:122348319:C:A	5.69139e-11	-2.56711e-10	-1.30773
122348400	chr12:122348400:T:C	6.10357e-11	-2.56711e-10	-1.23781
122348530	chr12:122348530:T:A	5.51309e-11	-1.70996	0.370408
122348556	chr12:122348556:G:A	1.02293e-10	-2.56711e-10	-0.721423
122348998	chr12:122348998:T:A	5.72139e-11	-2.56711e-10	-1.30247
122349515	chr12:122349515:G:A	7.14152e-11	-1.31038	0.229625
122350580	chr12:122350580:A:T	3.45819e-10	-2.56711e-10	0.496648
122350826	chr12:122350826:G:A	6.10818e-11	-2.56711e-10	-1.23705
122351216	chr12:122351216:G:A	3.54994e-10	-2.56711e-10	0.522835
122351817	chr12:122351817:AAT:A	2.13248e-11	-1.25326	-1.03614
122351869	chr12:122351869:C:G	1.21866e-10	-2.56711e-10	-0.546342
122352029	chr12:122352029:T:C	9.82399e-12	-1.75489	-1.30955
122352563	chr12:122352563:G:A	2.93845e-11	-1.69227	-0.276533
122353017	chr12:122353017:C:A	7.92832e-12	-1.96949	-1.30933
122353300	chr12:122353300:TGACTGCACTCCA:T	5.6975e-11	-2.56711e-10	-1.30665
122353528	chr12:122353528:C:A	5.7073e-11	-2.56711e-10	-1.30493
122353923	chr12:122353923:G:A	1.36944e-10	-2.56711e-10	-0.429697
122354904	chr12:122354904:C:T	8.58223e-11	-2.56711e-10	-0.896987
122355058	chr12:122355058:G:A	8.40802e-11	-2.56711e-10	-0.917495
122355362	chr12:122355362:C:T	7.8125e-11	-1.38194	0.390987
122355625	chr12:122355625:T:C	8.01073e-12	-1.97156	-1.29693
122355669	chr12:122355669:A:G	2.71152e-11	-1.60851	-0.440665
122355999	chr12:122355999:T:C	3.41767e-10	-2.56711e-10	0.484863
122356619	chr12:122356619:C:T	1.3134e-10	-2.56711e-10	-0.471478
122356673	chr12:122356673:T:C	3.22995e-10	-2.56711e-10	0.428371
122356789	chr12:122356789:C:T	6.01567e-11	-2.56711e-10	-1.25231
122356849	chr12:122356849:G:A	5.7512e-11	-1.40044	0.10317
122356974	chr12:122356974:A:G	5.99635e-11	-2.56711e-10	-1.25553
122357255	chr12:122357255:A:G	8.16278e-12	-1.96066	-1.28902
122358159	chr12:122358159:A:T	3.42215e-10	-2.56711e-10	0.486173
122358210	chr12:122358210:T:C	1.15138e-10	-2.56711e-10	-0.603133
122358678	chr12:122358678:G:A	1.35193e-11	-1.9722	-0.772949
122358724	chr12:122358724:C:G	5.57234e-11	-1.3419	0.0130325
122358954	chr12:122358954:G:C	3.25256e-11	-1.86724	-3.18773e-10
122359248	chr12:122359248:G:C	1.35348e-10	-2.56711e-10	-0.441415
122359754	chr12:122359754:G:A	3.19595e-11	-1.48439	-0.40041
122359933	chr12:122359933:A:G	3.0215e-10	-2.56711e-10	0.361657
122360354	chr12:122360354:G:A	2.13685e-11	-1.73397	-0.553374
122360581	chr12:122360581:G:A	6.5329e-11	-2.56711e-10	-1.16983
122361593	chr12:122361593:G:A	8.18425e-11	-1.23323	0.288764
122361627	chr12:122361627:G:C	6.03343e-11	-2.56711e-10	-1.24936
122361798	chr12:122361798:T:C	5.93714e-11	-2.56711e-10	-1.26545
122361851	chr12:122361851:CAA:C	5.80272e-11	-2.56711e-10	-1.28835
122361862	chr12:122361862:C:T	5.6808e-11	-2.56711e-10	-1.30959
122361924	chr12:122361924:C:T	4.74904e-11	-1.7343	0.245564
122362011	chr12:122362011:C:T	1.5499e-11	-1.35241	-1.25608
122362184	chr12:122362184:T:C	2.96357e-11	-1.96029	-3.18773e-10
122362402	chr12:122362402:A:G	8.46529e-12	-1.94424	-1.26905
122363805	chr12:122363805:C:A	6.41145e-11	-2.56711e-10	-1.1886
122364277	chr12:122364277:A:G	1.58053e-10	-2.56711e-10	-0.286334
122365008	chr12:122365008:T:TCTC	5.87919e-11	-2.56711e-10	-1.27526
122365041	chr12:122365041:C:T	6.24335e-11	-2.56711e-10	-1.21516
122365080	chr12:122365080:T:C	6.64778e-11	-2.56711e-10	-1.1524
122365253	chr12:122365253:A:T	6.53855e-11	-2.56711e-10	-1.16896
122365394	chr12:122365394:G:T	6.05962e-11	-2.56711e-10	-1.24503
122366028	chr12:122366028:T:C	1.26176e-11	-1.88328	-0.930892
122367745	chr12:122367745:G:A	1.40925e-11	-1.82212	-0.881507
122367813	chr12:122367813:GT:G	7.6896e-11	-2.56711e-10	-1.00681
122368526	chr12:122368526:T:C	8.66866e-12	-1.95358	-1.23597
122368650	chr12:122368650:G:A	2.02778e-11	-1.13447	-1.20527
122368824	chr12:122368824:G:A	8.31778e-11	-2.56711e-10	-0.928286
122368836	chr12:122368836:C:T	6.11333e-11	-2.56711e-10	-1.23621
122369009	chr12:122369009:C:T	1.02498e-10	-2.56711e-10	-0.719424
122369313	chr12:122369313:C:T	1.02922e-10	-1.21465	0.499359
122369576	chr12:122369576:C:G	6.66717e-11	-2.56711e-10	-1.14949
122370241	chr12:122370241:T:G	1.33413e-11	-1.83676	-0.921641
122370597	chr12:122370597:A:G	1.12426e-11	-1.83624	-1.09332
122371018	chr12:122371018:A:G	5.88728e-11	-2.56711e-10	-1.27389
122371325	chr12:122371325:C:G	5.92063e-11	-2.56711e-10	-1.26824
122371328	chr12:122371328:A:G	6.39692e-11	-2.56711e-10	-1.19086
122371611	chr12:122371611:G:A	9.55625e-12	-1.83098	-1.26109
122371702	chr12:122371702:T:C	3.07363e-11	-1.43059	-0.493235
122371923	chr12:122371923:T:G	1.21516e-10	-2.56711e-10	-0.549222
122371985	chr12:122371985:A:G	9.04925e-12	-1.93296	-1.21363
122372080	chr12:122372080:G:A	8.56625e-12	-1.92691	-1.27453
122372123	chr12:122372123:A:G	5.93115e-11	-2.56711e-10	-1.26646
122372466	chr12:122372466:C:T	7.43013e-11	-2.56711e-10	-1.04114
122372682	chr12:122372682:T:C	1.49359e-10	-2.56711e-10	-0.34291
122373020	chr12:122373020:C:A	2.04375e-10	-2.56711e-10	-0.0293118
122373703	chr12:122373703:T:C	7.99826e-12	-1.97175	-1.29829
122373726	chr12:122373726:A:G	1.89987e-10	-1.23776	1.13545
122374023	chr12:122374023:T:C	6.55261e-11	-2.56711e-10	-1.16682
122374717	chr12:122374717:G:A	7.35102e-11	-2.56711e-10	-1.05184
122375294	chr12:122375294:C:T	2.0482e-10	-1.19629	1.16916
122375374	chr12:122375374:T:A	5.68536e-11	-2.56711e-10	-1.30879
122375515	chr12:122375515:C:T	1.10307e-10	-2.56711e-10	-0.646
122375586	chr12:122375586:G:A	1.4787e-10	-2.56711e-10	-0.352931
122376058	chr12:122376058:C:T	6.29466e-11	-1.20698	-3.18773e-10
122376167	chr12:122376167:A:T	1.2626e-11	-1.81529	-0.998214
122376175	chr12:122376175:T:C	1.29072e-10	-2.56711e-10	-0.488892
122376185	chr12:122376185:G:A	8.78599e-12	-1.94821	-1.2279
122376718	chr12:122376718:C:T	2.43205e-11	-1.43102	-0.726927
122377686	chr12:122377686:T:C	3.24262e-11	-1.8703	-3.18773e-10
122377740	chr12:122377740:C:T	9.63644e-11	-2.56711e-10	-0.781129
122378013	chr12:122378013:C:G	8.49722e-12	-1.91231	-1.29722
122378150	chr12:122378150:G:C	2.85612e-11	-1.2682	-0.72902
122378221	chr12:122378221:G:C	6.66735e-11	-2.56711e-10	-1.14946
122378333	chr12:122378333:C:T	6.06798e-11	-2.56711e-10	-1.24366
122378869	chr12:122378869:T:G	5.68204e-11	-2.56711e-10	-1.30937
122379112	chr12:122379112:T:C	9.51513e-12	-1.93134	-1.16504
122379152	chr12:122379152:A:C	1.05543e-10	-2.56711e-10	-0.690149
122379352	chr12:122379352:G:A	5.7561e-11	-2.56711e-10	-1.29642
122379638	chr12:122379638:C:T	6.47545e-11	-2.56711e-10	-1.17866
122379892	chr12:122379892:C:T	6.27034e-11	-2.56711e-10	-1.21085
122379910	chr12:122379910:C:T	7.22325e-11	-2.56711e-10	-1.06938
122380050	chr12:122380050:C:T	2.9513e-11	-1.96443	-3.18773e-10
122380107	chr12:122380107:G:C	1.31306e-11	-1.60629	-1.16802
122380321	chr12:122380321:T:C	6.0509e-11	-2.56711e-10	-1.24647
122380373	chr12:122380373:G:A	3.09712e-11	-1.91621	-3.18773e-10
122380482	chr12:122380482:T:C	8.80746e-12	-1.91626	-1.2574
122380582	chr12:122380582:G:T	7.18983e-11	-2.56711e-10	-1.07401
122380960	chr12:122380960:T:C	8.60655e-12	-1.91168	-1.28506
122381389	chr12:122381389:T:C	2.89715e-11	-1.2234	-0.759549
122381738	chr12:122381738:G:A	1.68642e-10	-2.56711e-10	-0.22149
122382217	chr12:122382217:C:T	1.47781e-10	-2.56711e-10	-0.353532
122382236	chr12:122382236:C:T	1.81421e-10	-2.56711e-10	-0.148447
122382298	chr12:122382298:T:C	9.77112e-12	-1.84047	-1.22936
122382388	chr12:122382388:T:C	1.67547e-11	-1.3337	-1.19689
122382520	chr12:122382520:AG:A	4.07949e-11	-1.26947	-0.371242
122382529	chr12:122382529:C:T	1.28326e-10	-1.40063	0.905931
122382603	chr12:122382603:T:G	6.43715e-11	-2.56711e-10	-1.18459
122382660	chr12:122382660:C:T	1.60492e-10	-2.56711e-10	-0.271024
122382695	chr12:122382695:A:G	5.69609e-11	-2.56711e-10	-1.3069
122383323	chr12:122383323:C:T	1.399e-10	-1.33044	0.922105
122383454	chr12:122383454:T:A	1.78207e-10	-2.56711e-10	-0.166317
122383480	chr12:122383480:GCT:G	6.18571e-11	-2.56711e-10	-1.22444
122383696	chr12:122383696:G:A	2.62971e-11	-1.27168	-0.808133
122384149	chr12:122384149:C:T	8.60647e-12	-1.94811	-1.24864
122384151	chr12:122384151:C:T	1.63448e-10	-2.56711e-10	-0.25277
122384479	chr12:122384479:A:G	8.05894e-11	-2.56711e-10	-0.959899
122384555	chr12:122384555:A:G	8.35177e-12	-1.92044	-1.30635
122384653	chr12:122384653:C:T	3.40191e-10	-2.56711e-10	0.480242
122384867	chr12:122384867:T:C	6.4422e-11	-2.56711e-10	-1.18381
122386008	chr12:122386008:G:A	1.13732e-10	-1.08922	0.473804
122386173	chr12:122386173:T:C	6.13098e-11	-2.56711e-10	-1.23333
122386518	chr12:122386518:T:C	6.42992e-11	-2.56711e-10	-1.18572
122386750	chr12:122386750:A:C	7.39809e-11	-2.56711e-10	-1.04546
122387470	chr12:122387470:CT:C	9.50888e-12	-1.92378	-1.17326
122387694	chr12:122387694:G:A	5.81177e-11	-2.56711e-10	-1.2868
122388080	chr12:122388080:A:G	6.1117e-11	-2.56711e-10	-1.23648
122388203	chr12:122388203:T:C	8.65675e-12	-1.95228	-1.23865
122388377	chr12:122388377:G:A	2.94609e-11	-1.9662	-3.18773e-10
122388380	chr12:122388380:C:T	1.26601e-10	-1.08613	0.577911
122388409	chr12:122388409:C:T	8.82849e-11	-2.56711e-10	-0.868697
122388592	chr12:122388592:A:G	3.44971e-11	-1.80839	-3.18773e-10
122388714	chr12:122388714:G:A	2.61085e-11	-1.28194	-0.805066
122388846	chr12:122388846:G:A	1.73084e-10	-2.56711e-10	-0.195491
122388861	chr12:122388861:A:C	1.59014e-11	-1.81627	-0.766592
122389023	chr12:122389023:C:T	9.13129e-12	-1.85205	-1.28551
122389302	chr12:122389302:A:G	8.3451e-12	-1.95128	-1.27631
122389737	chr12:122389737:G:C	1.30668e-11	-1.47879	-1.30041
122389965	chr12:122389965:T:C	4.59912e-11	-1.52082	-3.18773e-10
122390324	chr12:122390324:T:A	4.29338e-11	-1.58961	-3.18773e-10
122390413	chr12:122390413:A:G	8.42081e-12	-1.92221	-1.29635
122390977	chr12:122390977:T:C	6.99269e-11	-2.56711e-10	-1.10182
122391059	chr12:122391059:A:G	8.15875e-12	-1.94942	-1.30076
122391455	chr12:122391455:G:A	8.40891e-12	-1.94269	-1.27729
122391597	chr12:122391597:TAATA:T	1.07585e-10	-2.56711e-10	-0.670984
122391655	chr12:122391655:A:G	2.57221e-11	-1.24734	-0.854572
122391837	chr12:122391837:T:C	1.39413e-10	-2.56711e-10	-0.411824
122392170	chr12:122392170:C:T	1.58123e-10	-2.56711e-10	-0.285893
122392229	chr12:122392229:C:T	2.35187e-10	-1.11284	1.22395
122392625	chr12:122392625:C:T	1.80841e-10	-2.56711e-10	-0.151646
122393057	chr12:122393057:C:G	1.33566e-10	-2.56711e-10	-0.454669
122393155	chr12:122393155:T:C	7.10533e-11	-2.56711e-10	-1.08584
122393482	chr12:122393482:T:C	1.8921e-10	-2.56711e-10	-0.106408
122393511	chr12:122393511:T:A	2.75975e-11	-1.2639	-0.767641
122393535	chr12:122393535:A:T	5.92113e-11	-2.56711e-10	-1.26815
122393564	chr12:122393564:C:G	5.72378e-11	-2.56711e-10	-1.30205
122393979	chr12:122393979:G:A	1.04184e-10	-2.56711e-10	-0.703106
122394375	chr12:122394375:G:A	1.16416e-10	-2.56711e-10	-0.592095
122394704	chr12:122394704:G:T	8.10268e-12	-1.96034	-1.29673
122394708	chr12:122394708:G:A	8.0464e-12	-1.96281	-1.30123
122394709	chr12:122394709:A:AAC	8.07265e-12	-1.96467	-1.29612
122394835	chr12:122394835:G:A	8.43796e-12	-1.94056	-1.27597
122394846	chr12:122394846:C:T	5.84424e-11	-2.56711e-10	-1.28122
122395160	chr12:122395160:C:T	8.22764e-11	-2.56711e-10	-0.939182
122395259	chr12:122395259:C:A	6.20079e-11	-2.56711e-10	-1.222
122396157	chr12:122396157:A:G	8.14725e-12	-1.942	-1.30959
122396737	chr12:122396737:CT:C	1.73463e-10	-2.56711e-10	-0.1933
122396858	chr12:122396858:C:T	5.83622e-11	-2.56711e-10	-1.2826
122397016	chr12:122397016:C:T	1.07016e-10	-2.56711e-10	-0.676292
122397322	chr12:122397322:AG:A	4.11381e-11	-1.63233	-3.18773e-10
122397336	chr12:122397336:T:C	1.59267e-10	-2.56711e-10	-0.278685
122397823	chr12:122397823:C:T	9.73934e-11	-1.08231	0.311805
122397827	chr12:122397827:T:C	8.20478e-12	-1.94592	-1.29863
122398204	chr12:122398204:T:C	3.02728e-11	-1.93902	-3.18773e-10
122398520	chr12:122398520:T:C	4.93936e-11	-1.44944	-3.18773e-10
122398872	chr12:122398872:A:C	1.70518e-10	-2.56711e-10	-0.210425
122398918	chr12:122398918:C:A	1.42827e-10	-2.56711e-10	-0.387633
122399529	chr12:122399529:C:T	1.00036e-11	-1.82402	-1.2223
122399877	chr12:122399877:TTC:T	6.15604e-11	-2.56711e-10	-1.22925
122400531	chr12:122400531:TG:T	2.90056e-11	-1.20696	-0.774817
122400936	chr12:122400936:T:A	5.69865e-11	-2.56711e-10	-1.30645
122401437	chr12:122401437:G:A	2.03414e-10	-2.56711e-10	-0.0340214
122401529	chr12:122401529:G:A	2.79276e-11	-1.23601	-0.783641
122401649	chr12:122401649:T:C	6.95664e-11	-2.56711e-10	-1.10698
122401672	chr12:122401672:T:C	8.68928e-12	-1.93267	-1.2545
122401703	chr12:122401703:AC:A	1.94328e-10	-2.56711e-10	-0.0797206
122402094	chr12:122402094:G:A	1.61584e-10	-2.56711e-10	-0.264238
122402129	chr12:122402129:T:C	6.43068e-11	-2.56711e-10	-1.1856
122402766	chr12:122402766:A:G	3.33173e-11	-1.84319	-3.18773e-10
122402952	chr12:122402952:C:T	9.08044e-12	-1.90637	-1.23677
122403244	chr12:122403244:A:G	1.45003e-10	-2.56711e-10	-0.37251
122403295	chr12:122403295:C:G	6.14332e-11	-2.56711e-10	-1.23132
122403793	chr12:122403793:T:C	5.96156e-11	-2.56711e-10	-1.26135
122404047	chr12:122404047:G:A	8.2943e-11	-1.18774	0.256628
122404069	chr12:122404069:C:T	5.68078e-11	-2.56711e-10	-1.30959
122404127	chr12:122404127:T:A	1.33021e-10	-1.30201	0.84325
122404514	chr12:122404514:G:A	1.01004e-10	-2.56711e-10	-0.734105
122404841	chr12:122404841:A:G	5.02424e-11	-1.43241	-3.18773e-10
122404904	chr12:122404904:A:C	5.67661e-11	-1.30477	-0.0055607
122404964	chr12:122404964:A:G	7.42831e-11	-2.56711e-10	-1.04138
122405030	chr12:122405030:G:C	6.0432e-11	-2.56711e-10	-1.24775
122405241	chr12:122405241:GC:G	6.10842e-11	-2.56711e-10	-1.23701
122405514	chr12:122405514:C:T	1.95862e-10	-2.56711e-10	-0.0718536
122405528	chr12:122405528:C:T	7.71595e-11	-2.56711e-10	-1.00339
122405925	chr12:122405925:G:A	8.77622e-12	-1.90003	-1.27719
122405928	chr12:122405928:C:T	1.21179e-10	-1.32619	0.774197
122407286	chr12:122407286:ATACT:A	1.66687e-10	-2.56711e-10	-0.233149
122408897	chr12:122408897:C:T	9.00749e-11	-0.848625	-3.18773e-10
122409166	chr12:122409166:C:A	5.73048e-11	-2.56711e-10	-1.30088
122409198	chr12:122409198:T:C	1.12752e-10	-1.28965	0.665575
122409417	chr12:122409417:C:T	1.62298e-10	-2.56711e-10	-0.259833
122409715	chr12:122409715:A:G	2.11469e-10	-2.56711e-10	0.00481229
122410054	chr12:122410054:T:C	6.23442e-11	-2.56711e-10	-1.2166
122410110	chr12:122410110:G:A	3.77491e-11	-1.7183	-3.18773e-10
122410389	chr12:122410389:G:T	2.92746e-11	-1.97255	-3.18773e-10
122410440	chr12:122410440:C:T	8.40568e-12	-1.97202	-1.24834
122410660	chr12:122410660:T:C	1.02888e-11	-1.80187	-1.21634
122411288	chr12:122411288:C:T	5.77679e-11	-2.56711e-10	-1.29283
122411838	chr12:122411838:C:T	9.97468e-12	-1.95359	-1.09562
122411906	chr12:122411906:G:A	1.67507e-10	-2.56711e-10	-0.22824
122411936	chr12:122411936:G:C	6.08356e-11	-2.56711e-10	-1.24109
122412202	chr12:122412202:G:A	7.91747e-11	-1.23131	0.253697
122412881	chr12:122412881:A:G	1.22491e-10	-2.56711e-10	-0.541228
122413247	chr12:122413247:A:G	7.44947e-11	-2.56711e-10	-1.03854
122413337	chr12:122413337:A:G	2.50612e-11	-1.32854	-0.799404
122413432	chr12:122413432:C:T	6.075e-11	-2.56711e-10	-1.2425
122413433	chr12:122413433:G:A	5.72329e-11	-2.56711e-10	-1.30214
122413855	chr12:122413855:T:C	5.93028e-11	-2.56711e-10	-1.26661
122414176	chr12:122414176:T:C	6.36725e-11	-2.56711e-10	-1.19551
122414200	chr12:122414200:G:A	2.62976e-11	-1.26628	-0.81351
122414486	chr12:122414486:C:T	1.65523e-10	-2.56711e-10	-0.240153
122414688	chr12:122414688:T:A	6.60843e-11	-2.56711e-10	-1.15834
122414710	chr12:122414710:C:T	1.70337e-10	-2.56711e-10	-0.211485
122414716	chr12:122414716:G:A	8.29511e-11	-1.1843	0.253284
122414975	chr12:122414975:C:T	8.0163e-12	-1.95827	-1.30952
122415220	chr12:122415220:G:A	1.60072e-10	-2.56711e-10	-0.273643
122415899	chr12:122415899:A:G	1.73857e-10	-2.56711e-10	-0.191034
122415913	chr12:122415913:A:G	1.53905e-11	-1.81223	-0.803287
122416098	chr12:122416098:C:T	2.94924e-11	-1.96513	-3.18773e-10
122417281	chr12:122417281:A:T	9.07618e-11	-2.56711e-10	-0.841027
122417522	chr12:122417522:T:C	6.01394e-11	-2.56711e-10	-1.2526
122417675	chr12:122417675:G:A	1.2455e-11	-1.9529	-0.874244
122418278	chr12:122418278:CCA:C	1.2571e-10	-2.56711e-10	-0.515286
122418293	chr12:122418293:C:T	1.46386e-11	-1.87649	-0.789115
122418601	chr12:122418601:T:A	1.01613e-11	-1.83814	-1.19254
122418766	chr12:122418766:AAAAAT:A	6.24281e-11	-2.56711e-10	-1.21525
122419868	chr12:122419868:G:A	8.2617e-11	-2.56711e-10	-0.93505
122419912	chr12:122419912:G:T	1.05728e-10	-2.56711e-10	-0.688401
122420091	chr12:122420091:C:A	6.20506e-11	-2.56711e-10	-1.22132
122420307	chr12:122420307:T:C	6.01114e-11	-2.56711e-10	-1.25307
122420914	chr12:122420914:G:A	7.16536e-11	-2.56711e-10	-1.07742
122421658	chr12:122421658:A:G	7.11433e-11	-2.56711e-10	-1.08457
122421677	chr12:122421677:G:A	6.22323e-11	-2.56711e-10	-1.21839
122421801	chr12:122421801:G:A	1.86732e-10	-2.56711e-10	-0.119589
122423386	chr12:122423386:C:G	5.8852e-11	-2.56711e-10	-1.27424
122423929	chr12:122423929:T:C	2.15488e-11	-0.974123	-1.30482
122424074	chr12:122424074:G:GTAATTC	1.24642e-10	-2.56711e-10	-0.523824
122424084	chr12:122424084:C:T	3.96212e-10	-2.56711e-10	0.632682
122425201	chr12:122425201:C:A	6.94899e-11	-1.28116	0.173081
122425629	chr12:122425629:T:C	1.54096e-10	-2.56711e-10	-0.311688
122425633	chr12:122425633:T:C	8.4417e-12	-1.96634	-1.24974
122425635	chr12:122425635:A:G	1.80761e-10	-2.56711e-10	-0.152089
122425704	chr12:122425704:A:G	2.31839e-10	-2.56711e-10	0.0967757
122425790	chr12:122425790:G:A	1.12728e-10	-2.56711e-10	-0.624288
122425854	chr12:122425854:T:C	5.775e-11	-2.56711e-10	-1.29314
122426192	chr12:122426192:G:A	6.14784e-11	-2.56711e-10	-1.23058
122426351	chr12:122426351:T:G	3.67637e-11	-1.74475	-3.18773e-10
122427157	chr12:122427157:C:T	3.61676e-11	-1.68897	-0.0721285
122427251	chr12:122427251:A:G	5.9767e-11	-2.56711e-10	-1.25881
122427314	chr12:122427314:T:A	8.37195e-12	-1.96865	-1.25573
122427488	chr12:122427488:C:T	5.8719e-11	-2.56711e-10	-1.2765
122427540	chr12:122427540:C:T	1.01929e-11	-1.79129	-1.23629
122427590	chr12:122427590:C:T	5.68099e-11	-2.56711e-10	-1.30956
122427639	chr12:122427639:G:T	8.28226e-11	-1.22602	0.293452
122427750	chr12:122427750:G:A	5.70103e-11	-2.56711e-10	-1.30603
122429412	chr12:122429412:A:C	7.88906e-11	-1.22267	0.241464
122429444	chr12:122429444:G:T	1.04345e-10	-0.701567	-3.18773e-10
122430229	chr12:122430229:C:T	5.73313e-11	-2.56711e-10	-1.30042
122430240	chr12:122430240:G:A	5.84663e-11	-1.56522	0.28441
122430463	chr12:122430463:C:T	9.12587e-11	-2.56711e-10	-0.835567
122430507	chr12:122430507:C:T	8.40117e-12	-1.91165	-1.30925
122430803	chr12:122430803:G:A	1.76269e-10	-2.56711e-10	-0.177257
122431042	chr12:122431042:G:A	7.59206e-10	-2.56711e-10	1.28301
122431526	chr12:122431526:G:A	2.93184e-11	-1.97105	-3.18773e-10
122431886	chr12:122431886:G:A	6.1457e-11	-1.33121	0.100287
122431887	chr12:122431887:G:A	6.29963e-11	-1.31346	0.107274
122432274	chr12:122432274:TC:T	5.68367e-11	-2.56711e-10	-1.30908
122432504	chr12:122432504:A:G	6.05137e-11	-2.56711e-10	-1.2464
122432666	chr12:122432666:G:A	2.92869e-11	-1.97213	-3.18773e-10
122432876	chr12:122432876:C:T	1.24622e-11	-1.88384	-0.942726
122433052	chr12:122433052:G:C	5.7856e-11	-2.56711e-10	-1.29131
122433439	chr12:122433439:C:A	2.96941e-11	-1.95832	-3.18773e-10
122433893	chr12:122433893:G:A	5.97481e-11	-2.56711e-10	-1.25913
122435189	chr12:122435189:T:G	2.74932e-11	-1.22691	-0.808419
122435449	chr12:122435449:A:G	7.1026e-11	-1.2998	0.213576
122435531	chr12:122435531:C:CA	1.09442e-11	-1.9662	-0.990253
122435574	chr12:122435574:A:G	6.27865e-11	-2.56711e-10	-1.20953
122435720	chr12:122435720:T:G	1.87113e-11	-1.54816	-0.871984
122435731	chr12:122435731:C:T	1.91612e-11	-1.54596	-0.850417
122435985	chr12:122435985:C:T	5.72494e-11	-2.56711e-10	-1.30185
122436304	chr12:122436304:G:A	6.38673e-11	-2.56711e-10	-1.19246
122436688	chr12:122436688:G:A	1.98699e-11	-1.57222	-0.787838
122436792	chr12:122436792:G:A	1.0006e-11	-1.88664	-1.15945
122437609	chr12:122437609:C:T	3.65692e-11	-1.75006	-3.18773e-10
122438106	chr12:122438106:A:G	5.68927e-11	-2.56711e-10	-1.3081
122438490	chr12:122438490:A:AT	7.87876e-11	-2.56711e-10	-0.982511
122440231	chr12:122440231:G:A	8.67378e-12	-1.95859	-1.23038
122440272	chr12:122440272:A:T	8.62595e-12	-1.94879	-1.24571
122440399	chr12:122440399:A:G	9.54817e-11	-1.67579	0.885464
122441072	chr12:122441072:C:T	5.94159e-11	-2.56711e-10	-1.2647
122441378	chr12:122441378:T:C	6.56608e-11	-2.56711e-10	-1.16476
122442207	chr12:122442207:C:T	1.035e-10	-2.56711e-10	-0.709699
122442365	chr12:122442365:C:G	1.64181e-10	-2.56711e-10	-0.248294
122442432	chr12:122442432:C:T	8.62823e-12	-1.93112	-1.26311
122442833	chr12:122442833:A:G	5.69248e-11	-2.56711e-10	-1.30754
122442894	chr12:122442894:C:T	8.60705e-11	-2.56711e-10	-0.894099
122442952	chr12:122442952:AAAAAG:A	6.10447e-11	-2.56711e-10	-1.23766
122443607	chr12:122443607:G:C	2.13358e-10	-2.56711e-10	0.0137057
122443614	chr12:122443614:T:A	5.88123e-11	-2.56711e-10	-1.27492
122443817	chr12:122443817:C:T	9.48017e-11	-2.56711e-10	-0.797478
122444889	chr12:122444889:C:T	3.49785e-11	-1.79453	-3.18773e-10
122445255	chr12:122445255:G:C	3.5496e-11	-1.77984	-3.18773e-10
122445275	chr12:122445275:T:C	8.21863e-12	-1.97252	-1.27035
122445562	chr12:122445562:G:T	7.21288e-11	-2.56711e-10	-1.07081
122445755	chr12:122445755:C:T	7.43724e-11	-2.56711e-10	-1.04018
122445981	chr12:122445981:A:G	5.75506e-11	-2.56711e-10	-1.2966
122446603	chr12:122446603:G:A	1.01309e-11	-1.7726	-1.26108
122447012	chr12:122447012:C:A	8.4809e-12	-1.97182	-1.23963
122447021	chr12:122447021:G:A	8.38926e-12	-1.97238	-1.24993
122447273	chr12:122447273:A:G	8.18351e-12	-1.97175	-1.27539
122447871	chr12:122447871:A:G	5.72664e-11	-1.52726	0.225711
122447925	chr12:122447925:T:C	3.10394e-11	-1.27922	-0.63479
122448136	chr12:122448136:C:T	5.81063e-11	-2.56711e-10	-1.28699
122448598	chr12:122448598:T:C	6.91554e-11	-1.35481	0.241898
122448604	chr12:122448604:G:A	2.01173e-11	-1.59829	-0.749396
122448608	chr12:122448608:T:A	1.80433e-11	-1.14695	-1.30954
122448612	chr12:122448612:G:A	6.07228e-11	-2.56711e-10	-1.24295
122448676	chr12:122448676:A:T	7.95359e-11	-2.56711e-10	-0.973057
122449156	chr12:122449156:C:G	1.00505e-10	-2.56711e-10	-0.739062
122449445	chr12:122449445:G:C	5.78235e-11	-2.56711e-10	-1.29187
122449454	chr12:122449454:C:T	1.05777e-11	-1.96857	-1.02195
122449717	chr12:122449717:A:C	1.05537e-10	-2.56711e-10	-0.690203
122449793	chr12:122449793:A:AC	8.92274e-12	-1.85117	-1.30949
122450206	chr12:122450206:G:T	1.39162e-11	-1.96303	-0.753176
122450300	chr12:122450300:A:C	1.25988e-11	-1.96143	-0.854232
122450307	chr12:122450307:C:G	1.48207e-10	-2.56711e-10	-0.350656
122450622	chr12:122450622:A:G	5.5346e-10	-2.56711e-10	0.966923
122451052	chr12:122451052:A:T	5.90176e-11	-2.56711e-10	-1.27143
122451394	chr12:122451394:A:G	1.56547e-10	-2.56711e-10	-0.295909
122451398	chr12:122451398:A:G	8.45162e-12	-1.97249	-1.24241
122451401	chr12:122451401:A:G	8.97467e-11	-2.56711e-10	-0.852275
122451577	chr12:122451577:CAAAGA:C	8.29448e-12	-1.97248	-1.26119
122451704	chr12:122451704:C:G	5.79344e-11	-2.56711e-10	-1.28995
122451722	chr12:122451722:A:G	5.99866e-11	-2.56711e-10	-1.25514
122452080	chr12:122452080:G:A	7.45648e-11	-1.0376	-3.18773e-10
122452086	chr12:122452086:A:G	1.68953e-11	-1.22934	-1.29289
122453049	chr12:122453049:A:G	8.68523e-11	-2.56711e-10	-0.885057
122453178	chr12:122453178:C:T	4.23175e-11	-1.4038	-0.200269
122453345	chr12:122453345:T:C	7.2886e-11	-2.56711e-10	-1.06037
122453456	chr12:122453456:A:G	8.73811e-12	-1.95454	-1.22704
122453479	chr12:122453479:T:C	1.16494e-10	-2.56711e-10	-0.591422
122453732	chr12:122453732:G:C	5.6815e-11	-2.56711e-10	-1.30947
122453763	chr12:122453763:C:A	8.54633e-11	-2.56711e-10	-0.901179
122453919	chr12:122453919:G:A	1.30697e-11	-1.97235	-0.806624
122454221	chr12:122454221:A:G	1.6134e-11	-1.84037	-0.727966
122454411	chr12:122454411:T:C	9.1614e-12	-1.96151	-1.17276
122454903	chr12:122454903:C:T	1.09396e-11	-1.64859	-1.30829
122454936	chr12:122454936:A:G	1.01668e-11	-1.9706	-1.05954
122455108	chr12:122455108:G:A	9.19775e-12	-1.96785	-1.16246
122456370	chr12:122456370:A:G	5.78141e-11	-2.56711e-10	-1.29203
122456449	chr12:122456449:A:G	7.81891e-11	-1.31463	0.324497
122456802	chr12:122456802:A:G	1.09691e-11	-1.85249	-1.1017
122457057	chr12:122457057:G:A	1.01049e-10	-2.56711e-10	-0.733659
122457106	chr12:122457106:A:T	8.17329e-11	-2.56711e-10	-0.945809
122457240	chr12:122457240:A:T	2.64898e-10	-2.56711e-10	0.230081
122457431	chr12:122457431:T:C	5.89339e-11	-2.56711e-10	-1.27285
122457638	chr12:122457638:G:A	1.09015e-11	-1.65079	-1.30958
122457766	chr12:122457766:T:A	3.04927e-11	-1.93178	-3.18773e-10
122457896	chr12:122457896:T:C	8.96128e-12	-1.91063	-1.24572
122458272	chr12:122458272:G:A	1.03059e-10	-2.56711e-10	-0.713963
122458294	chr12:122458294:C:T	1.33496e-11	-1.51983	-1.23795
122458554	chr12:122458554:G:A	1.14007e-10	-2.56711e-10	-0.613009
122458684	chr12:122458684:C:T	1.07984e-11	-1.97215	-0.997724
122459368	chr12:122459368:A:C	1.51109e-11	-1.97122	-0.662627
122459433	chr12:122459433:T:C	9.49249e-12	-1.9655	-1.13326
122459434	chr12:122459434:G:A	8.23932e-11	-2.56711e-10	-0.937763
122460166	chr12:122460166:A:G	8.69554e-12	-1.97027	-1.21618
122460564	chr12:122460564:A:G	7.28539e-10	-2.56711e-10	1.24178
122461049	chr12:122461049:TG:T	1.67301e-11	-1.27444	-1.25761
122461940	chr12:122461940:G:A	9.29629e-12	-1.96065	-1.159
122461960	chr12:122461960:G:A	9.28367e-12	-1.96188	-1.15913
122462539	chr12:122462539:A:G	5.721e-11	-2.56711e-10	-1.30254
122462718	chr12:122462718:A:G	9.86188e-12	-1.91511	-1.14548
122462978	chr12:122462978:C:T	2.93787e-11	-1.96899	-3.18773e-10
122463186	chr12:122463186:T:C	9.53104e-12	-1.96899	-1.12572
122463425	chr12:122463425:C:T	5.81391e-11	-2.56711e-10	-1.28643
122463545	chr12:122463545:G:A	9.46736e-12	-1.79774	-1.30368
122463881	chr12:122463881:C:T	6.00584e-11	-2.56711e-10	-1.25395
122464360	chr12:122464360:T:C	9.93492e-12	-1.82159	-1.23162
122464862	chr12:122464862:C:T	7.54875e-11	-2.56711e-10	-1.0253
122465126	chr12:122465126:T:C	8.04519e-12	-1.96676	-1.29743
122465411	chr12:122465411:A:G	7.06704e-11	-2.56711e-10	-1.09124
122465460	chr12:122465460:A:T	7.8567e-11	-2.56711e-10	-0.985315
122465563	chr12:122465563:C:T	7.20631e-11	-2.56711e-10	-1.07172
122465828	chr12:122465828:A:G	1.09866e-11	-1.91176	-1.04083
122466572	chr12:122466572:G:T	1.0902e-11	-1.93471	-1.02562
122467122	chr12:122467122:G:A	5.94411e-11	-2.56711e-10	-1.26428
122468591	chr12:122468591:G:A	6.11727e-11	-2.56711e-10	-1.23557
122468756	chr12:122468756:G:A	5.77928e-11	-2.56711e-10	-1.2924
122469962	chr12:122469962:CAG:C	5.8485e-11	-2.56711e-10	-1.28049
122470049	chr12:122470049:T:C	9.10665e-11	-2.56711e-10	-0.837676
122470379	chr12:122470379:G:A	6.46636e-11	-2.56711e-10	-1.18007
122470517	chr12:122470517:G:A	1.55761e-10	-2.56711e-10	-0.300943
122471180	chr12:122471180:T:A	5.77258e-11	-2.56711e-10	-1.29356
122472003	chr12:122472003:T:C	5.844e-11	-2.56711e-10	-1.28127
122472538	chr12:122472538:G:A	1.02099e-11	-1.97228	-1.05362
122472588	chr12:122472588:G:T	8.21405e-11	-2.56711e-10	-0.940835
122472646	chr12:122472646:G:A	5.74974e-11	-2.56711e-10	-1.29753
122472660	chr12:122472660:A:T	5.75124e-11	-2.56711e-10	-1.29727
122472662	chr12:122472662:T:C	5.71175e-11	-2.56711e-10	-1.30416
122472663	chr12:122472663:A:T	5.72226e-11	-2.56711e-10	-1.30232
122472728	chr12:122472728:G:A	1.15971e-10	-2.56711e-10	-0.595926
122474778	chr12:122474778:AGGCTG:A	9.77643e-12	-1.82445	-1.24485
122474788	chr12:122474788:GCA:G	9.63417e-12	-1.78715	-1.2968
122474906	chr12:122474906:T:A	4.22746e-10	-2.56711e-10	0.697505
122475355	chr12:122475355:T:C	9.74348e-12	-1.96381	-1.10886
122475428	chr12:122475428:C:T	1.17982e-10	-2.56711e-10	-0.578738
122476806	chr12:122476806:T:C	3.01769e-11	-1.94219	-3.18773e-10
122476957	chr12:122476957:G:A	5.72015e-11	-2.56711e-10	-1.30269
122477247	chr12:122477247:C:T	8.40965e-11	-2.56711e-10	-0.917301
122477739	chr12:122477739:G:A	2.09898e-11	-1.91225	-0.39298
122478183	chr12:122478183:GC:G	6.43504e-11	-2.56711e-10	-1.18492
122478464	chr12:122478464:T:C	1.01689e-11	-1.97061	-1.05932
122478633	chr12:122478633:A:G	1.00086e-11	-1.96985	-1.07596
122479003	chr12:122479003:C:T	1.0024e-11	-1.82856	-1.21572
122479372	chr12:122479372:G:A	5.94469e-11	-2.56711e-10	-1.26418
122479564	chr12:122479564:T:C	1.32336e-10	-2.56711e-10	-0.463919
122481075	chr12:122481075:T:C	3.07412e-11	-1.92366	-3.18773e-10
122481142	chr12:122481142:T:C	1.94833e-10	-2.56711e-10	-0.0771209
122481177	chr12:122481177:C:A	9.20979e-12	-1.87811	-1.25089
122481746	chr12:122481746:T:C	5.73332e-11	-2.56711e-10	-1.30039
122481826	chr12:122481826:T:C	8.37019e-12	-1.97041	-1.25418
122482124	chr12:122482124:C:A	1.67201e-11	-1.33999	-1.19266
122482463	chr12:122482463:T:C	8.51868e-11	-2.56711e-10	-0.904419
122482498	chr12:122482498:G:T	1.70269e-10	-2.56711e-10	-0.211884
122483602	chr12:122483602:GA:G	1.55808e-11	-1.42951	-1.17371
122483603	chr12:122483603:A:G	1.26329e-10	-2.56711e-10	-0.510373
122483833	chr12:122483833:G:C	5.72704e-11	-2.56711e-10	-1.30148
122483905	chr12:122483905:G:A	5.73362e-11	-2.56711e-10	-1.30033
122484339	chr12:122484339:C:T	8.40764e-11	-2.56711e-10	-0.91754
122484495	chr12:122484495:T:C	9.37485e-12	-1.96977	-1.14147
122485169	chr12:122485169:C:T	9.72459e-12	-1.79054	-1.28406
122485170	chr12:122485170:G:A	5.89358e-11	-2.56711e-10	-1.27282
122485302	chr12:122485302:C:T	5.69045e-11	-2.56711e-10	-1.30789
122486595	chr12:122486595:A:T	3.05168e-11	-1.93099	-3.18773e-10
122486798	chr12:122486798:G:C	3.81613e-10	-2.56711e-10	0.59514
122487705	chr12:122487705:G:C	1.02583e-11	-1.958	-1.06318
122488357	chr12:122488357:T:C	5.6979e-11	-2.56711e-10	-1.30658
122488475	chr12:122488475:C:T	3.1943e-11	-1.88531	-3.18773e-10
122488563	chr12:122488563:A:ACATTACCTT	7.76141e-11	-2.56711e-10	-0.997516
122488691	chr12:122488691:T:G	5.85309e-11	-2.56711e-10	-1.27971
122488865	chr12:122488865:C:T	8.44146e-12	-1.96784	-1.24827
122489119	chr12:122489119:C:T	8.90524e-12	-1.97237	-1.19026
122489154	chr12:122489154:T:G	1.95601e-11	-1.35625	-1.01952
122489289	chr12:122489289:A:G	3.64196e-11	-1.75416	-3.18773e-10
122489979	chr12:122489979:A:AT	3.61594e-10	0.541255	-3.18773e-10
122490421	chr12:122490421:G:A	5.74204e-11	-2.56711e-10	-1.29887
122490700	chr12:122490700:GT:G	8.63706e-12	-1.89068	-1.30252
122490813	chr12:122490813:AAAG:A	5.75131e-11	-2.56711e-10	-1.29725
122491018	chr12:122491018:ATACG:A	1.2756e-10	-2.56711e-10	-0.500678
122491401	chr12:122491401:C:T	1.79111e-10	-2.56711e-10	-0.161263
122491402	chr12:122491402:A:G	9.21838e-12	-1.96765	-1.16041
122491994	chr12:122491994:C:T	6.31344e-11	-2.56711e-10	-1.204
122492215	chr12:122492215:C:G	4.35266e-11	-1.57589	-3.18773e-10
122492259	chr12:122492259:TA:T	1.41669e-10	-2.56711e-10	-0.395776
122493570	chr12:122493570:C:T	8.399e-12	-1.96785	-1.2533
122493860	chr12:122493860:G:A	1.00466e-11	-1.9592	-1.08283
122495229	chr12:122495229:C:T	1.58592e-11	-1.4641	-1.12142
122495306	chr12:122495306:A:G	7.46982e-11	-2.56711e-10	-1.03581
122495367	chr12:122495367:A:T	9.62265e-12	-1.9644	-1.12074
122495615	chr12:122495615:C:T	4.33919e-10	-1.96463	2.68822
122495713	chr12:122495713:T:A	4.96564e-11	-1.44414	-3.18773e-10
122495943	chr12:122495943:G:C	3.12994e-11	-1.90567	-3.18773e-10
122496125	chr12:122496125:C:T	5.8019e-11	-2.56711e-10	-1.2885
122496506	chr12:122496506:A:G	8.72138e-12	-1.96589	-1.21759
122496512	chr12:122496512:C:T	3.11404e-11	-1.91076	-3.18773e-10
122496846	chr12:122496846:G:C	1.08414e-10	-2.56711e-10	-0.663306
122496869	chr12:122496869:G:A	1.51379e-10	-2.56711e-10	-0.329479
122496931	chr12:122496931:T:C	6.15331e-10	-2.56711e-10	1.0729
122496963	chr12:122496963:G:A	6.36049e-11	-2.56711e-10	-1.19658
122497050	chr12:122497050:G:A	5.69507e-11	-2.56711e-10	-1.30708
122497213	chr12:122497213:C:G	7.8817e-11	-2.56711e-10	-0.982138
122497692	chr12:122497692:A:C	8.05159e-11	-2.56711e-10	-0.960811
122498913	chr12:122498913:A:G	8.77026e-12	-1.96526	-1.21264
122499274	chr12:122499274:T:A	9.68026e-11	-2.56711e-10	-0.776593
122499426	chr12:122499426:G:A	8.63752e-12	-1.95184	-1.24131
122499667	chr12:122499667:C:A	6.42129e-11	-2.56711e-10	-1.18706
122500036	chr12:122500036:T:C	9.53026e-11	-2.56711e-10	-0.792208
122500219	chr12:122500219:C:G	5.75291e-11	-2.56711e-10	-1.29698
122500449	chr12:122500449:C:A	5.97655e-11	-2.56711e-10	-1.25884
122500482	chr12:122500482:C:CCG	1.50978e-10	-2.56711e-10	-0.332132
122500510	chr12:122500510:G:T	8.62762e-12	-1.97003	-1.22426
122501051	chr12:122501051:T:A	8.95796e-12	-1.95221	-1.20452
122501081	chr12:122501081:C:G	2.99834e-11	-1.94862	-3.18773e-10
122501096	chr12:122501096:C:T	5.97036e-11	-2.56711e-10	-1.25987
122501483	chr12:122501483:A:G	5.81924e-11	-2.56711e-10	-1.28551
122501720	chr12:122501720:C:T	9.1389e-12	-1.95533	-1.1814
122501987	chr12:122501987:C:T	9.11743e-12	-1.95212	-1.18696
122502896	chr12:122502896:A:G	5.7705e-11	-2.56711e-10	-1.29392
122503033	chr12:122503033:G:C	5.73073e-11	-2.56711e-10	-1.30084
122503190	chr12:122503190:G:A	5.77355e-11	-2.56711e-10	-1.29339
122503504	chr12:122503504:T:A	5.76093e-11	-2.56711e-10	-1.29558
122503550	chr12:122503550:G:T	5.76741e-11	-2.56711e-10	-1.29446
122503614	chr12:122503614:T:C	1.29576e-11	-1.53123	-1.25635
122503889	chr12:122503889:C:T	1.71054e-10	-2.56711e-10	-0.207284
122504163	chr12:122504163:T:C	5.76851e-11	-2.56711e-10	-1.29427
122504216	chr12:122504216:A:G	1.88275e-10	-2.56711e-10	-0.111363
122504232	chr12:122504232:A:G	1.03096e-11	-1.7194	-1.29679
122504253	chr12:122504253:C:T	8.96151e-12	-1.8944	-1.26193
122504381	chr12:122504381:A:C	6.73786e-11	-2.56711e-10	-1.13894
122506028	chr12:122506028:C:T	3.1847e-11	-1.88832	-3.18773e-10
122506124	chr12:122506124:G:A	9.41105e-12	-1.95537	-1.15201
122506153	chr12:122506153:A:T	1.40734e-10	-2.56711e-10	-0.402397
122506549	chr12:122506549:G:A	9.62352e-11	-2.56711e-10	-0.782471
122506732	chr12:122506732:C:T	9.07804e-12	-1.86707	-1.27634
122506931	chr12:122506931:C:G	8.22373e-12	-1.95002	-1.29222
122507379	chr12:122507379:T:C	5.6973e-11	-2.56711e-10	-1.30669
122507439	chr12:122507439:C:T	3.24257e-11	-1.87031	-3.18773e-10
122507482	chr12:122507482:CATTTGTCATTGCAAATAATGTCA:C	1.60456e-10	-2.56711e-10	-0.271247
122507592	chr12:122507592:C:T	5.68105e-11	-2.56711e-10	-1.30954
122508717	chr12:122508717:G:A	7.36313e-11	-2.56711e-10	-1.0502
122508817	chr12:122508817:G:A	5.71561e-11	-2.56711e-10	-1.30348
122508849	chr12:122508849:G:A	5.68888e-11	-2.56711e-10	-1.30817
122508944	chr12:122508944:G:A	5.68065e-11	-2.56711e-10	-1.30961
122508952	chr12:122508952:G:A	3.57457e-11	-1.77284	-3.18773e-10
122509332	chr12:122509332:C:T	1.0768e-11	-1.94957	-1.02311
122509843	chr12:122509843:T:A	5.75556e-11	-2.56711e-10	-1.29651
122510062	chr12:122510062:C:T	1.1028e-11	-1.95757	-0.991262
122510692	chr12:122510692:G:T	8.45503e-11	-2.56711e-10	-0.911919
122510695	chr12:122510695:A:T	8.50791e-11	-2.56711e-10	-0.905685
122510825	chr12:122510825:C:T	1.09669e-11	-1.94691	-1.00748
122510921	chr12:122510921:GA:G	8.02612e-12	-1.96259	-1.30398
122511024	chr12:122511024:G:C	7.01289e-11	-2.56711e-10	-1.09893
122511674	chr12:122511674:C:G	8.97655e-12	-1.89916	-1.25549
122513370	chr12:122513370:TTTC:T	5.72907e-11	-2.56711e-10	-1.30113
122514157	chr12:122514157:C:CAGTTCTTT	1.56981e-10	-2.56711e-10	-0.293144
122514850	chr12:122514850:G:A	5.75847e-11	-2.56711e-10	-1.29601
122514988	chr12:122514988:C:T	1.35608e-11	-1.97244	-0.769638
122515280	chr12:122515280:T:C	6.01166e-11	-2.56711e-10	-1.25298
122515344	chr12:122515344:T:C	7.96797e-12	-1.96423	-1.30961
122515508	chr12:122515508:T:C	1.60286e-11	-1.87085	-0.704041
122515527	chr12:122515527:G:A	5.95681e-11	-2.56711e-10	-1.26215
122515951	chr12:122515951:C:T	9.97993e-11	-2.56711e-10	-0.746105
122516547	chr12:122516547:A:G	6.7356e-11	-2.56711e-10	-1.13927
122516550	chr12:122516550:T:C	5.78016e-11	-2.56711e-10	-1.29225
122516646	chr12:122516646:A:T	1.03443e-11	-1.97068	-1.04215
122517145	chr12:122517145:A:G	4.41016e-11	-0.838234	-0.724535
122517190	chr12:122517190:G:A	9.08816e-12	-1.96211	-1.18019
122517587	chr12:122517587:A:G	6.60519e-11	-2.56711e-10	-1.15882
122517923	chr12:122517923:G:A	1.00013e-10	-2.56711e-10	-0.74397
122518521	chr12:122518521:A:G	5.68432e-11	-2.56711e-10	-1.30897
122518770	chr12:122518770:T:C	1.28927e-11	-1.8513	-0.941305
122519388	chr12:122519388:GTTAAGT:G	1.05129e-11	-1.97255	-1.02411
122519469	chr12:122519469:A:G	6.03138e-11	-2.56711e-10	-1.2497
122519579	chr12:122519579:T:C	5.68217e-11	-2.56711e-10	-1.30935
122519759	chr12:122519759:C:T	1.09559e-11	-1.96776	-0.987623
122520039	chr12:122520039:T:A	5.73651e-11	-2.56711e-10	-1.29983
122520330	chr12:122520330:A:G	6.92182e-11	-2.56711e-10	-1.112
122520711	chr12:122520711:T:C	6.6781e-11	-2.56711e-10	-1.14785
122521769	chr12:122521769:A:G	6.00376e-11	-2.56711e-10	-1.25429
122521789	chr12:122521789:G:A	5.70051e-11	-1.30612	-3.18773e-10
122521801	chr12:122521801:T:C	5.70286e-11	-2.56711e-10	-1.30571
122521821	chr12:122521821:T:C	1.14462e-11	-1.96875	-0.942858
122521861	chr12:122521861:C:T	9.17393e-12	-1.8788	-1.2541
122523676	chr12:122523676:A:T	5.69888e-11	-2.56711e-10	-1.30641
122524930	chr12:122524930:A:G	5.69117e-11	-2.56711e-10	-1.30777
122524951	chr12:122524951:A:T	1.00873e-11	-1.79779	-1.24019
122526405	chr12:122526405:C:T	7.22297e-11	-2.56711e-10	-1.06941
122527088	chr12:122527088:A:G	5.88814e-11	-2.56711e-10	-1.27374
122527786	chr12:122527786:T:C	4.74351e-11	-1.55285	0.0629476
122527824	chr12:122527824:C:G	2.81648e-09	-2.56711e-10	2.59398
122527964	chr12:122527964:C:T	3.3132e-11	-1.84877	-3.18773e-10
122528240	chr12:122528240:CCTT:C	6.22355e-11	-2.56711e-10	-1.21834
122528797	chr12:122528797:C:G	5.73727e-11	-2.56711e-10	-1.2997
122528867	chr12:122528867:GT:G	1.07608e-11	-1.71814	-1.25521
122528950	chr12:122528950:C:G	5.85088e-11	-2.56711e-10	-1.28009
122529312	chr12:122529312:G:A	5.79876e-11	-2.56711e-10	-1.28904
122529872	chr12:122529872:T:C	5.7223e-11	-2.56711e-10	-1.30231
122530237	chr12:122530237:G:A	3.35209e-11	-1.8371	-3.18773e-10
122530530	chr12:122530530:A:G	6.54785e-11	-2.56711e-10	-1.16754
122531321	chr12:122531321:C:T	5.72075e-11	-2.56711e-10	-1.30258
122531614	chr12:122531614:CATT:C	6.33431e-11	-2.56711e-10	-1.2007
122531803	chr12:122531803:A:G	8.50014e-11	-2.56711e-10	-0.906598
122531853	chr12:122531853:C:T	5.73862e-11	-2.56711e-10	-1.29946
122532213	chr12:122532213:T:C	7.59998e-11	-2.56711e-10	-1.01854
122532234	chr12:122532234:A:G	1.75756e-11	-1.96725	-0.515503
122532664	chr12:122532664:T:C	4.04781e-11	-1.6485	-3.18773e-10
122533312	chr12:122533312:G:A	4.7553e-11	-1.62197	0.134551
122533525	chr12:122533525:G:A	5.76268e-11	-2.56711e-10	-1.29528
122533864	chr12:122533864:C:T	7.90818e-11	-2.56711e-10	-0.978784
122533896	chr12:122533896:C:T	5.70699e-11	-2.56711e-10	-1.30499
122533928	chr12:122533928:T:C	9.72406e-12	-1.80393	-1.27073
122534215	chr12:122534215:A:G	9.66122e-12	-1.77381	-1.30734
122534347	chr12:122534347:T:G	8.18225e-12	-1.94612	-1.30118
122534493	chr12:122534493:A:G	5.74394e-11	-2.56711e-10	-1.29853
122534723	chr12:122534723:C:T	1.01434e-10	-2.56711e-10	-0.729853
122535063	chr12:122535063:T:C	5.68133e-11	-2.56711e-10	-1.30949
122535173	chr12:122535173:T:C	2.77987e-09	-2.56711e-10	2.58089
122535388	chr12:122535388:C:T	1.20113e-11	-1.59629	-1.26713
122535428	chr12:122535428:C:T	5.68091e-11	-2.56711e-10	-1.30957
122535487	chr12:122535487:A:C	1.08649e-10	-2.56711e-10	-0.661139
122535765	chr12:122535765:A:G	6.02976e-11	-2.56711e-10	-1.24997
```
