## Supplementary material for "Characterization of shared and ancestry-specific signals driving complex traits using multi-ancestry fine-mapping": susiex_nc2.cs80.cs

```
CS_ID	SNP	BP	REF_ALLELE	ALT_ALLELE	REF_FRQ	BETA	SE	-LOG10P	CS_PIP	OVRL_PIP
1	chr12:121779004:A:G	121779004	G,G	A,A	1,1	inf,inf	inf,inf	11.9583,0.668025	0.999995	0.999995
2	chr12:120991391:T:C	120991391	C,C	T,T	1,1	inf,-inf	inf,inf	7.47884,1.29399	0.921781	0.921781
```
