## Supplementary material for "Characterization of shared and ancestry-specific signals driving complex traits using multi-ancestry fine-mapping": susiex_nc2.cs80.snp

```
BP	SNP	PIP(CS1)	LogBF(CS1,Pop1)	LogBF(CS1,Pop2)	PIP(CS2)	LogBF(CS2,Pop1)	LogBF(CS2,Pop2)
120477155	chr12:120477155:C:G	3.2063e-11	-2.56711e-10	-0.186101	1.92134e-07	-2.56711e-10	-0.20655
120477227	chr12:120477227:C:T	1.12032e-11	-2.56711e-10	-1.23761	6.58394e-08	-2.56711e-10	-1.27752
120477530	chr12:120477530:C:T	1.28711e-11	-2.56711e-10	-1.09882	7.43138e-08	-2.56711e-10	-1.15645
120477591	chr12:120477591:A:T	1.26025e-11	-2.56711e-10	-1.11991	7.86017e-08	-2.56711e-10	-1.10035
120477793	chr12:120477793:T:A	1.16478e-11	-2.56711e-10	-1.19869	7.22845e-08	-2.56711e-10	-1.18413
120477904	chr12:120477904:C:G	1.19367e-11	-2.56711e-10	-1.17418	7.78894e-08	-2.56711e-10	-1.10945
120478117	chr12:120478117:T:G	1.52287e-12	-1.97057	-1.26264	1.02524e-08	-1.86321	-1.27402
120478428	chr12:120478428:T:C	1.66925e-11	-2.56711e-10	-0.838845	1.08253e-07	-2.56711e-10	-0.780272
120479919	chr12:120479919:T:C	1.89905e-12	-1.92594	-1.08651	1.59047e-08	-1.67133	-1.0268
120480323	chr12:120480323:A:C	3.85002e-11	-0.00314069	-3.18773e-10	1.051e-06	1.49275	-3.18773e-10
120480594	chr12:120480594:C:T	5.07384e-12	-0.805869	-1.22384	1.42382e-08	-1.518	-1.29082
120480822	chr12:120480822:C:A	3.57595e-11	-2.56711e-10	-0.0769871	2.14174e-07	-2.56711e-10	-0.0979526
120480947	chr12:120480947:C:G	2.62763e-12	-1.57396	-1.11377	1.33435e-08	-1.7149	-1.15882
120480994	chr12:120480994:C:T	2.21873e-12	-1.77509	-1.08178	1.8446e-08	-1.83214	-0.717751
120481612	chr12:120481612:G:T	1.20728e-11	-2.56711e-10	-1.16285	7.54614e-08	-2.56711e-10	-1.14112
120481619	chr12:120481619:A:G	1.9425e-11	-2.56711e-10	-0.687243	1.14492e-07	-2.56711e-10	-0.72424
120482135	chr12:120482135:G:A	3.67263e-11	-0.0503111	-3.18773e-10	9.84887e-07	1.42778	-3.18773e-10
120482314	chr12:120482314:T:C	1.68238e-12	-1.82911	-1.30448	1.06184e-08	-1.83334	-1.26881
120483101	chr12:120483101:A:G	5.30444e-12	-0.68579	-1.29947	1.62642e-08	-1.43958	-1.2362
120483367	chr12:120483367:C:T	1.0573e-11	-2.56711e-10	-1.2955	6.40589e-08	-2.56711e-10	-1.30494
120484019	chr12:120484019:T:C	2.6261e-11	-2.56711e-10	-0.38572	1.81354e-07	-2.56711e-10	-0.264295
120484140	chr12:120484140:C:A	2.93173e-11	-2.56711e-10	-0.275627	1.80666e-07	-2.56711e-10	-0.268091
120484205	chr12:120484205:C:T	1.68111e-12	-1.83947	-1.29488	1.12453e-08	-1.88245	-1.16234
120484475	chr12:120484475:T:C	1.34201e-11	-2.56711e-10	-1.05705	7.62288e-08	-2.56711e-10	-1.131
120484592	chr12:120484592:T:C	1.04442e-11	-2.56711e-10	-1.30776	6.37572e-08	-2.56711e-10	-1.30966
120484671	chr12:120484671:A:T	8.04896e-12	-1.56826	-3.18773e-10	3.38868e-08	-1.94172	-3.18773e-10
120485046	chr12:120485046:G:A	1.80487e-12	-1.75424	-1.30908	1.10093e-08	-1.81252	-1.25349
120485089	chr12:120485089:T:C	4.25254e-12	-1.0351	-1.17119	2.2177e-08	-1.07212	-1.29357
120485401	chr12:120485401:G:A	1.51391e-11	-2.56711e-10	-0.936521	8.04579e-08	-2.56711e-10	-1.07701
120485821	chr12:120485821:A:G	3.69074e-11	-2.56711e-10	-0.0453928	2.64781e-07	-2.56711e-10	0.114162
120485988	chr12:120485988:T:C	2.97069e-11	-2.56711e-10	-0.262423	1.83573e-07	-2.56711e-10	-0.252133
120486040	chr12:120486040:A:G	1.67228e-12	-1.8302	-1.30942	1.05522e-08	-1.87529	-1.23313
120486045	chr12:120486045:A:C	1.20061e-11	-2.56711e-10	-1.16839	7.5021e-08	-2.56711e-10	-1.14698
120486145	chr12:120486145:C:A	2.42453e-12	-1.61393	-1.15423	1.31446e-08	-1.69625	-1.19248
120486540	chr12:120486540:C:T	3.2706e-12	-1.23019	-1.23863	1.08424e-08	-1.78482	-1.29645
120486611	chr12:120486611:C:T	1.27396e-11	-2.56711e-10	-1.10909	7.99915e-08	-2.56711e-10	-1.08282
120486835	chr12:120486835:C:T	2.349e-12	-1.62178	-1.17803	1.27577e-08	-1.70282	-1.21579
120486893	chr12:120486893:A:G	1.70743e-12	-1.82194	-1.29687	1.1325e-08	-1.86822	-1.16951
120487024	chr12:120487024:G:A	1.09122e-11	-2.56711e-10	-1.26392	6.95987e-08	-2.56711e-10	-1.222
120487442	chr12:120487442:G:A	2.90809e-11	-2.56711e-10	-0.283721	1.77854e-07	-2.56711e-10	-0.283781
120487488	chr12:120487488:G:A	1.06117e-11	-2.56711e-10	-1.29185	6.4206e-08	-2.56711e-10	-1.30265
120487684	chr12:120487684:T:C	1.66162e-12	-1.83748	-1.30853	1.05913e-08	-1.88143	-1.22328
120487768	chr12:120487768:A:G	1.67924e-12	-1.82782	-1.30765	1.0747e-08	-1.87363	-1.21648
120487928	chr12:120487928:T:G	5.41361e-12	-1.96489	-3.18773e-10	3.4542e-08	-1.92257	-3.18773e-10
120487992	chr12:120487992:T:C	7.79304e-12	-1.46678	-0.133795	3.67307e-08	-1.73558	-0.125546
120488395	chr12:120488395:C:A	1.05857e-11	-2.56711e-10	-1.2943	6.44764e-08	-2.56711e-10	-1.29844
120488478	chr12:120488478:T:C	1.4559e-11	-2.56711e-10	-0.975594	8.58248e-08	-2.56711e-10	-1.01244
120488516	chr12:120488516:C:G	3.70912e-12	-1.12674	-1.21627	2.1532e-08	-1.0887	-1.3065
120488645	chr12:120488645:T:C	1.37957e-11	-2.56711e-10	-1.02945	7.78677e-08	-2.56711e-10	-1.10973
120488678	chr12:120488678:G:A	2.186e-12	-1.66523	-1.2065	1.14528e-08	-1.78845	-1.23806
120488794	chr12:120488794:TC:T	1.85646e-11	-2.56711e-10	-0.73255	1.06379e-07	-2.56711e-10	-0.797733
120488894	chr12:120488894:C:T	3.5821e-11	-2.56711e-10	-0.0752697	2.14496e-07	-2.56711e-10	-0.0964501
120489053	chr12:120489053:GA:G	5.37182e-12	-1.97264	-3.18773e-10	4.02336e-08	-1.77004	-3.18773e-10
120489186	chr12:120489186:A:G	1.20913e-11	-2.56711e-10	-1.16132	7.56405e-08	-2.56711e-10	-1.13875
120489187	chr12:120489187:T:C	2.73201e-11	-0.34618	-3.18773e-10	6.74422e-07	1.04911	-3.18773e-10
120489995	chr12:120489995:G:A	5.17216e-12	-0.704507	-1.30601	1.57253e-08	-1.45185	-1.25762
120490023	chr12:120490023:C:T	2.26608e-12	-1.61845	-1.2173	1.48054e-08	-1.50385	-1.2659
120490151	chr12:120490151:C:T	9.88459e-11	-2.56711e-10	0.939758	6.23458e-07	-2.56711e-10	0.970539
120490269	chr12:120490269:A:G	1.66564e-12	-1.84197	-1.30162	1.09416e-08	-1.88557	-1.1866
120490782	chr12:120490782:T:A	1.20094e-11	-2.56711e-10	-1.16811	7.67645e-08	-2.56711e-10	-1.124
120491949	chr12:120491949:T:C	9.86113e-11	-2.56711e-10	0.937382	6.21948e-07	-2.56711e-10	0.968113
120491971	chr12:120491971:T:C	2.05351e-12	-1.72413	-1.21012	1.07828e-08	-1.94505	-1.14174
120492083	chr12:120492083:T:TC	1.35166e-11	-2.56711e-10	-1.04989	7.66599e-08	-2.56711e-10	-1.12536
120492243	chr12:120492243:G:A	3.17721e-12	-1.64383	-0.853969	1.98702e-08	-1.53312	-0.9424
120492995	chr12:120492995:T:G	2.18959e-12	-1.65646	-1.21363	1.41654e-08	-1.54896	-1.26498
120493032	chr12:120493032:C:T	1.73216e-12	-1.79634	-1.30809	1.19624e-08	-1.71087	-1.27211
120493105	chr12:120493105:C:T	2.62775e-11	-0.38509	-3.18773e-10	5.1087e-07	0.771372	-3.18773e-10
120493372	chr12:120493372:T:C	1.33446e-11	-2.56711e-10	-1.0627	7.60343e-08	-2.56711e-10	-1.13356
120493871	chr12:120493871:G:A	1.77519e-11	-2.56711e-10	-0.777311	9.36822e-08	-2.56711e-10	-0.924834
120493953	chr12:120493953:A:G	5.67435e-12	-0.724186	-1.19366	1.52229e-08	-1.46728	-1.27466
120494263	chr12:120494263:A:G	1.64695e-12	-1.84547	-1.3094	1.04034e-08	-1.88969	-1.23291
120494773	chr12:120494773:G:A	2.53327e-11	-0.421706	-3.18773e-10	4.87758e-07	0.725077	-3.18773e-10
120494848	chr12:120494848:A:C	1.33733e-11	-2.56711e-10	-1.06055	7.59899e-08	-2.56711e-10	-1.13414
120495289	chr12:120495289:A:C	1.63199e-12	-1.85636	-1.30764	1.04869e-08	-1.89845	-1.21616
120495302	chr12:120495302:A:G	1.53366e-10	-2.56711e-10	1.37902	6.3854e-07	-2.56711e-10	0.994441
120495332	chr12:120495332:C:T	1.2264e-11	-2.56711e-10	-1.14714	7.68191e-08	-2.56711e-10	-1.12329
120495370	chr12:120495370:C:A	1.80412e-12	-1.75564	-1.30809	1.25824e-08	-1.66048	-1.27197
120495414	chr12:120495414:C:T	2.14671e-12	-1.65147	-1.2384	1.40921e-08	-1.539	-1.28013
120495736	chr12:120495736:G:C	1.37523e-11	-2.56711e-10	-1.0326	7.78115e-08	-2.56711e-10	-1.11045
120495804	chr12:120495804:G:A	1.78506e-12	-1.76494	-1.30941	1.23352e-08	-1.67165	-1.28064
120496043	chr12:120496043:G:T	2.26585e-12	-1.82984	-1.00602	1.99691e-08	-1.87526	-0.5953
120496174	chr12:120496174:T:C	8.07189e-12	-1.51716	-0.0482575	3.85952e-08	-1.76898	-0.0426294
120496604	chr12:120496604:C:T	2.18527e-12	-1.6498	-1.22226	1.42153e-08	-1.53981	-1.27061
120496665	chr12:120496665:G:A	1.91571e-11	-2.56711e-10	-0.701129	1.13043e-07	-2.56711e-10	-0.736971
120497175	chr12:120497175:G:A	4.42719e-12	-0.961469	-1.20457	1.43659e-08	-1.519	-1.28088
120497727	chr12:120497727:C:T	1.83823e-12	-1.82543	-1.21957	1.16738e-08	-1.95235	-1.05505
120498840	chr12:120498840:A:G	4.49835e-11	-2.56711e-10	0.152492	2.34976e-07	-2.56711e-10	-0.00526059
120499283	chr12:120499283:T:A	1.68375e-12	-1.8267	-1.30608	1.08587e-08	-1.87296	-1.20682
120499537	chr12:120499537:A:G	1.66404e-12	-1.83492	-1.30963	1.04474e-08	-1.88013	-1.23826
120499991	chr12:120499991:A:G	3.47625e-12	-1.68928	-0.718573	1.7524e-08	-1.80912	-0.792053
120500160	chr12:120500160:T:A	1.60667e-12	-1.86997	-1.30967	1.00987e-08	-1.90855	-1.24379
120500290	chr12:120500290:C:T	2.3893e-11	-2.56711e-10	-0.480219	1.43543e-07	-2.56711e-10	-0.498109
120500404	chr12:120500404:C:T	2.47059e-11	-0.446763	-3.18773e-10	4.71183e-07	0.690504	-3.18773e-10
120500605	chr12:120500605:G:A	1.80683e-12	-1.75887	-1.30336	1.27319e-08	-1.66523	-1.25541
120500783	chr12:120500783:T:C	5.20971e-12	-0.699371	-1.30391	1.58226e-08	-1.45328	-1.25002
120501837	chr12:120501837:A:G	2.05643e-12	-1.74606	-1.18677	1.09402e-08	-1.84947	-1.22284
120502173	chr12:120502173:G:A	2.82448e-11	-0.312894	-3.18773e-10	5.60581e-07	0.864231	-3.18773e-10
120502179	chr12:120502179:G:A	1.12932e-11	-2.56711e-10	-1.22961	6.6324e-08	-2.56711e-10	-1.27019
120503061	chr12:120503061:T:A	6.22909e-12	-1.96445	0.139878	3.21881e-08	-1.97258	-0.0205638
120503078	chr12:120503078:C:T	2.0767e-12	-1.86687	-1.05615	1.81584e-08	-1.89301	-0.6726
120503123	chr12:120503123:C:T	2.17977e-12	-1.8983	-0.976288	1.18604e-08	-1.8267	-1.16484
120503412	chr12:120503412:T:C	1.7608e-12	-1.78587	-1.30217	1.23695e-08	-1.69746	-1.25204
120503641	chr12:120503641:T:C	2.58068e-11	-0.403166	-3.18773e-10	4.93857e-07	0.737504	-3.18773e-10
120504124	chr12:120504124:C:T	2.18739e-12	-1.60655	-1.26454	1.45666e-08	-1.49013	-1.29588
120504262	chr12:120504262:G:A	5.24995e-12	-1.90335	-0.0922331	8.24578e-08	-1.34469	0.292234
120505034	chr12:120505034:A:G	1.33418e-11	-2.56711e-10	-1.0629	7.60302e-08	-2.56711e-10	-1.13361
120505108	chr12:120505108:G:C	2.20574e-12	-1.62688	-1.23586	1.44863e-08	-1.51514	-1.2764
120505148	chr12:120505148:G:A	1.32042e-11	-2.56711e-10	-1.07327	7.66407e-08	-2.56711e-10	-1.12561
120505638	chr12:120505638:C:A	1.97926e-12	-1.87518	-1.09591	1.6696e-08	-1.91229	-0.737288
120505643	chr12:120505643:A:G	1.63982e-12	-1.84973	-1.30949	1.03669e-08	-1.89169	-1.23444
120505847	chr12:120505847:C:T	1.79175e-12	-1.7688	-1.30181	1.26355e-08	-1.6777	-1.25053
120505982	chr12:120505982:G:A	3.89023e-12	-1.68126	-0.614075	1.94119e-08	-1.80282	-0.696039
120506067	chr12:120506067:C:A	5.64974e-11	-2.56711e-10	0.38039	3.69015e-07	-2.56711e-10	0.446095
120506563	chr12:120506563:C:T	1.39654e-11	-2.56711e-10	-1.01722	7.87384e-08	-2.56711e-10	-1.09861
120506568	chr12:120506568:T:C	2.96116e-11	-2.56711e-10	-0.265638	1.81301e-07	-2.56711e-10	-0.264584
120506714	chr12:120506714:T:C	1.64162e-12	-1.84871	-1.30941	1.03918e-08	-1.89176	-1.23196
120506916	chr12:120506916:T:C	3.15543e-12	-1.69162	-0.813058	1.61075e-08	-1.80745	-0.878005
120507124	chr12:120507124:G:T	1.04675e-11	-2.56711e-10	-1.30552	6.47264e-08	-2.56711e-10	-1.29457
120507339	chr12:120507339:C:G	1.41299e-11	-2.56711e-10	-1.00551	9.10343e-08	-2.56711e-10	-0.953507
120507362	chr12:120507362:A:G	2.95611e-12	-1.7475	-0.822431	1.52519e-08	-1.85104	-0.889003
120507378	chr12:120507378:G:A	2.77023e-11	-0.332289	-3.18773e-10	5.44e-07	0.834206	-3.18773e-10
120508133	chr12:120508133:C:T	2.21915e-11	-0.554093	-3.18773e-10	4.11263e-07	0.554491	-3.18773e-10
120508434	chr12:120508434:C:T	2.66203e-11	-0.372131	-3.18773e-10	5.17563e-07	0.784389	-3.18773e-10
120508529	chr12:120508529:A:T	1.21908e-11	-2.56711e-10	-1.15312	7.632e-08	-2.56711e-10	-1.12981
120508719	chr12:120508719:T:C	5.46815e-12	-0.661708	-1.29316	1.66829e-08	-1.4288	-1.22156
120508765	chr12:120508765:A:C	2.64349e-12	-1.51586	-1.16585	1.33502e-08	-1.67038	-1.20283
120508955	chr12:120508955:A:G	1.57511e-11	-2.56711e-10	-0.896891	7.87941e-08	-2.56711e-10	-1.0979
120508980	chr12:120508980:G:A	6.69648e-12	-1.75222	-3.18773e-10	6.23773e-08	-1.33154	-3.18773e-10
120509113	chr12:120509113:A:G	3.01847e-12	-1.28595	-1.2631	1.04288e-08	-1.8146	-1.30557
120509403	chr12:120509403:C:T	1.62453e-12	-1.85899	-1.3096	1.02657e-08	-1.89951	-1.23642
120509616	chr12:120509616:A:G	1.79856e-12	-1.76646	-1.30036	1.27239e-08	-1.67409	-1.24717
120509744	chr12:120509744:T:C	1.56428e-11	-2.56711e-10	-0.903793	7.84094e-08	-2.56711e-10	-1.1028
120509985	chr12:120509985:G:C	1.83947e-12	-1.74735	-1.29698	1.31116e-08	-1.65217	-1.23907
120510145	chr12:120510145:G:A	1.43796e-11	-2.56711e-10	-0.98799	7.91075e-08	-2.56711e-10	-1.09393
120510664	chr12:120510664:AGTTAAAAACTAGT:A	3.77315e-11	-0.0233097	-3.18773e-10	1.02548e-06	1.46818	-3.18773e-10
120510998	chr12:120510998:C:T	1.65025e-12	-1.84422	-1.30866	1.05251e-08	-1.88764	-1.22334
120511118	chr12:120511118:G:A	1.55178e-11	-2.56711e-10	-0.911817	7.80007e-08	-2.56711e-10	-1.10802
120511214	chr12:120511214:G:A	1.3076e-11	-2.56711e-10	-1.08303	7.48705e-08	-2.56711e-10	-1.14898
120511484	chr12:120511484:T:A	2.28504e-11	-2.56711e-10	-0.524835	1.71305e-07	-2.56711e-10	-0.321297
120511521	chr12:120511521:T:C	2.28652e-11	-2.56711e-10	-0.524189	1.71418e-07	-2.56711e-10	-0.320637
120511983	chr12:120511983:G:A	1.12038e-11	-2.56711e-10	-1.23755	6.67591e-08	-2.56711e-10	-1.26365
120512005	chr12:120512005:T:A	2.50543e-12	-1.5791	-1.15625	1.27452e-08	-1.72194	-1.19765
120512446	chr12:120512446:T:C	3.78853e-12	-1.67861	-0.643218	1.89652e-08	-1.8	-0.722132
120512530	chr12:120512530:G:A	1.57176e-12	-1.89624	-1.30537	9.41723e-09	-1.91816	-1.30404
120512725	chr12:120512725:C:G	1.63947e-12	-1.85013	-1.3093	1.03935e-08	-1.89289	-1.23066
120512864	chr12:120512864:C:T	1.19775e-11	-2.56711e-10	-1.17078	7.45694e-08	-2.56711e-10	-1.15301
120512904	chr12:120512904:A:G	2.72855e-11	-2.56711e-10	-0.347449	1.84512e-07	-2.56711e-10	-0.247026
120512910	chr12:120512910:T:C	2.28013e-12	-1.89358	-0.935991	1.84732e-08	-1.88157	-0.666851
120512986	chr12:120512986:G:C	1.06012e-11	-2.56711e-10	-1.29283	6.67251e-08	-2.56711e-10	-1.26416
120513275	chr12:120513275:G:A	1.88204e-11	-2.56711e-10	-0.71886	1.08978e-07	-2.56711e-10	-0.773597
120513566	chr12:120513566:T:C	1.3205e-11	-2.56711e-10	-1.07321	8.26564e-08	-2.56711e-10	-1.05005
120513584	chr12:120513584:G:A	5.3788e-12	-1.97134	-3.18773e-10	3.61636e-08	-1.87669	-3.18773e-10
120514432	chr12:120514432:G:A	1.23877e-10	-2.56711e-10	1.16548	7.82689e-07	-2.56711e-10	1.19799
120514490	chr12:120514490:C:T	1.43566e-11	-2.56711e-10	-0.989597	8.01545e-08	-2.56711e-10	-1.08079
120514505	chr12:120514505:A:C	2.71131e-12	-1.35365	-1.30273	1.98643e-08	-1.31693	-1.15889
120514507	chr12:120514507:T:C	2.67315e-11	-0.367961	-3.18773e-10	5.24774e-07	0.798225	-3.18773e-10
120514819	chr12:120514819:G:C	1.11988e-11	-2.56711e-10	-1.238	6.40798e-08	-2.56711e-10	-1.30461
120515241	chr12:120515241:A:G	5.528e-12	-1.94398	-3.18773e-10	5.56854e-08	-1.44503	-3.18773e-10
120515508	chr12:120515508:TGAG:T	1.07822e-11	-2.56711e-10	-1.27591	6.44954e-08	-2.56711e-10	-1.29815
120515768	chr12:120515768:C:A	8.79923e-11	-0.83097	1.65442	1.0211e-06	0.178685	1.28521
120515955	chr12:120515955:A:G	2.39415e-12	-1.60096	-1.17982	1.22722e-08	-1.73963	-1.21777
120515985	chr12:120515985:G:A	3.94176e-12	-0.975219	-1.30696	1.37784e-08	-1.60247	-1.23917
120516230	chr12:120516230:C:T	4.40905e-12	-0.86247	-1.30767	1.47074e-08	-1.53334	-1.24306
120516687	chr12:120516687:C:T	5.78204e-12	-0.621681	-1.27737	1.56167e-08	-1.40864	-1.30776
120517181	chr12:120517181:T:C	1.83023e-12	-1.7465	-1.30286	1.29315e-08	-1.65099	-1.25409
120517844	chr12:120517844:G:A	2.4835e-11	-0.44155	-3.18773e-10	4.72514e-07	0.693324	-3.18773e-10
120517943	chr12:120517943:G:A	1.23992e-11	-2.56711e-10	-1.13617	8.15213e-08	-2.56711e-10	-1.06388
120517961	chr12:120517961:C:T	1.07122e-11	-2.56711e-10	-1.28242	6.51706e-08	-2.56711e-10	-1.28773
120518071	chr12:120518071:T:C	2.59656e-11	-2.56711e-10	-0.397032	1.75069e-07	-2.56711e-10	-0.299564
120518637	chr12:120518637:T:C	2.10309e-11	-2.56711e-10	-0.607812	1.40166e-07	-2.56711e-10	-0.521912
120518693	chr12:120518693:T:C	1.16718e-11	-2.56711e-10	-1.19663	6.86433e-08	-2.56711e-10	-1.23582
120518844	chr12:120518844:G:A	1.04595e-11	-2.56711e-10	-1.30629	6.46323e-08	-2.56711e-10	-1.29603
120519160	chr12:120519160:G:A	1.80884e-12	-1.7628	-1.29832	1.28328e-08	-1.67061	-1.24213
120519709	chr12:120519709:A:G	3.15718e-12	-1.25476	-1.24937	1.06289e-08	-1.80022	-1.30095
120519714	chr12:120519714:T:C	1.66673e-11	-2.56711e-10	-0.840355	8.20473e-08	-2.56711e-10	-1.05745
120519806	chr12:120519806:G:A	1.05943e-11	-2.56711e-10	-1.29348	6.45355e-08	-2.56711e-10	-1.29753
120519945	chr12:120519945:C:A	2.09593e-12	-1.85562	-1.05818	1.80216e-08	-1.89682	-0.676354
120520181	chr12:120520181:C:T	2.82715e-12	-1.31324	-1.30129	2.08388e-08	-1.27599	-1.15193
120520662	chr12:120520662:G:C	8.00473e-12	-1.57377	-3.18773e-10	1.01442e-07	-0.84526	-3.18773e-10
120520756	chr12:120520756:C:A	5.39665e-12	-1.96803	-3.18773e-10	3.68627e-08	-1.85754	-3.18773e-10
120520819	chr12:120520819:T:A	2.1965e-11	-2.56711e-10	-0.564355	1.42308e-07	-2.56711e-10	-0.506748
120521281	chr12:120521281:G:A	2.21146e-12	-1.57046	-1.28969	1.32876e-08	-1.56859	-1.30932
120521401	chr12:120521401:G:A	4.00445e-12	-1.01407	-1.25233	2.55193e-07	1.19412	-1.11684
120521550	chr12:120521550:C:T	2.23406e-11	-2.56711e-10	-0.547398	1.54432e-07	-2.56711e-10	-0.424988
120521664	chr12:120521664:G:A	1.6604e-12	-1.86064	-1.2861	1.1671e-08	-1.79445	-1.21318
120521772	chr12:120521772:A:G	2.48382e-12	-1.60704	-1.13697	1.26516e-08	-1.74623	-1.18072
120521784	chr12:120521784:C:T	1.04357e-11	-2.56711e-10	-1.30857	6.39045e-08	-2.56711e-10	-1.30735
120521808	chr12:120521808:G:C	2.38513e-11	-0.481967	-3.18773e-10	4.45303e-07	0.634011	-3.18773e-10
120521951	chr12:120521951:T:C	1.04267e-11	-2.56711e-10	-1.30944	6.39894e-08	-2.56711e-10	-1.30603
120522121	chr12:120522121:C:T	1.63896e-12	-1.85006	-1.30968	1.02966e-08	-1.89228	-1.24065
120522254	chr12:120522254:C:T	5.97663e-12	-1.96624	0.100295	3.11169e-08	-1.97271	-0.0542859
120522634	chr12:120522634:T:C	1.45953e-11	-2.56711e-10	-0.973104	9.8071e-08	-2.56711e-10	-0.879051
120522671	chr12:120522671:G:A	2.47801e-11	-0.443761	-3.18773e-10	4.73493e-07	0.695394	-3.18773e-10
120523061	chr12:120523061:A:C	1.22986e-10	-2.56711e-10	1.15826	7.76854e-07	-2.56711e-10	1.19051
120523280	chr12:120523280:T:C	1.56493e-11	-2.56711e-10	-0.903379	7.82757e-08	-2.56711e-10	-1.10451
120523759	chr12:120523759:T:C	2.71111e-12	-1.35223	-1.30422	1.97405e-08	-1.31655	-1.16552
120523903	chr12:120523903:G:A	7.41055e-12	-1.6509	-3.18773e-10	3.52082e-08	-1.90346	-3.18773e-10
120524262	chr12:120524262:T:C	1.60579e-12	-1.87124	-1.30895	1.02594e-08	-1.90944	-1.22712
120524291	chr12:120524291:C:T	5.23939e-12	-0.707471	-1.29013	1.62957e-08	-1.45948	-1.21436
120524310	chr12:120524310:C:G	2.49547e-12	-1.59302	-1.1463	1.272e-08	-1.73264	-1.18892
120524790	chr12:120524790:C:T	7.06567e-12	-1.69856	-3.18773e-10	3.28689e-08	-1.97222	-3.18773e-10
120524824	chr12:120524824:T:A	2.36854e-11	-0.488947	-3.18773e-10	4.41982e-07	0.626527	-3.18773e-10
120524854	chr12:120524854:T:C	1.04833e-11	-2.56711e-10	-1.30402	6.48997e-08	-2.56711e-10	-1.2919
120525055	chr12:120525055:G:A	1.64968e-12	-1.84718	-1.30604	1.06865e-08	-1.88996	-1.20581
120525148	chr12:120525148:G:A	1.78824e-11	-2.56711e-10	-0.769986	1.13197e-07	-2.56711e-10	-0.73561
120525343	chr12:120525343:C:T	2.43165e-11	-0.462648	-3.18773e-10	4.55143e-07	0.655869	-3.18773e-10
120525797	chr12:120525797:C:T	2.53444e-11	-0.421244	-3.18773e-10	4.82621e-07	0.714488	-3.18773e-10
120525879	chr12:120525879:C:T	1.4628e-11	-2.56711e-10	-0.970868	8.13919e-08	-2.56711e-10	-1.06547
120526123	chr12:120526123:A:G	3.75631e-11	-0.0277812	-3.18773e-10	2.09812e-07	-0.118529	-3.18773e-10
120526211	chr12:120526211:G:A	1.85231e-12	-1.73954	-1.29783	1.32115e-08	-1.6428	-1.24086
120526240	chr12:120526240:T:C	2.32358e-12	-1.63871	-1.17199	1.19786e-08	-1.77107	-1.21055
120526390	chr12:120526390:T:C	1.32008e-11	-2.56711e-10	-1.07352	8.26742e-08	-2.56711e-10	-1.04984
120526654	chr12:120526654:A:G	1.04841e-11	-2.56711e-10	-1.30394	6.49584e-08	-2.56711e-10	-1.291
120526906	chr12:120526906:G:A	2.281e-12	-1.86055	-0.968635	2.06188e-08	-1.90033	-0.538208
120526928	chr12:120526928:G:C	1.04358e-11	-2.56711e-10	-1.30856	6.37607e-08	-2.56711e-10	-1.30961
120526962	chr12:120526962:G:A	1.94848e-11	-2.56711e-10	-0.684167	1.1492e-07	-2.56711e-10	-0.720505
120527223	chr12:120527223:C:G	4.1413e-11	-2.56711e-10	0.069792	2.48226e-07	-2.56711e-10	0.0495984
120527391	chr12:120527391:A:G	1.52847e-11	-2.56711e-10	-0.926954	7.70954e-08	-2.56711e-10	-1.1197
120527414	chr12:120527414:C:G	1.05157e-11	-2.56711e-10	-1.30093	6.37661e-08	-2.56711e-10	-1.30952
120529118	chr12:120529118:A:G	1.84785e-12	-1.74285	-1.29693	1.31787e-08	-1.64738	-1.23876
120529484	chr12:120529484:G:A	5.34582e-12	-0.722762	-1.25473	1.47538e-08	-1.47012	-1.30312
120529561	chr12:120529561:C:A	2.10967e-12	-1.70551	-1.20176	1.07831e-08	-1.85069	-1.23607
120529990	chr12:120529990:A:G	1.24427e-11	-2.56711e-10	-1.13267	7.76385e-08	-2.56711e-10	-1.11268
120530390	chr12:120530390:A:G	2.06267e-10	1.67537	-3.18773e-10	6.09988e-07	0.948697	-3.18773e-10
120530637	chr12:120530637:A:G	2.20338e-11	-2.56711e-10	-0.561228	1.4736e-07	-2.56711e-10	-0.471862
120530756	chr12:120530756:A:T	3.67091e-12	-1.7135	-0.63986	1.84811e-08	-1.82939	-0.718607
120530816	chr12:120530816:T:C	1.87041e-11	-2.56711e-10	-0.725063	1.08363e-07	-2.56711e-10	-0.779252
120530837	chr12:120530837:G:C	1.044e-10	-2.56711e-10	0.994424	6.6109e-07	-2.56711e-10	1.02915
120530931	chr12:120530931:G:C	3.98309e-11	-2.56711e-10	0.0308403	2.38784e-07	-2.56711e-10	0.0108156
120531086	chr12:120531086:G:A	2.2084e-11	-0.558952	-3.18773e-10	4.01293e-07	0.529949	-3.18773e-10
120531122	chr12:120531122:C:T	1.09372e-11	-2.56711e-10	-1.26163	6.98656e-08	-2.56711e-10	-1.21817
120531551	chr12:120531551:G:A	2.12305e-11	-2.56711e-10	-0.598364	1.48313e-07	-2.56711e-10	-0.465418
120531755	chr12:120531755:T:C	2.18073e-11	-2.56711e-10	-0.571557	1.45767e-07	-2.56711e-10	-0.482736
120532261	chr12:120532261:T:C	1.55879e-11	-2.56711e-10	-0.907306	8.45201e-08	-2.56711e-10	-1.02775
120532274	chr12:120532274:G:A	1.85063e-12	-1.73398	-1.3043	1.30832e-08	-1.63501	-1.2584
120532493	chr12:120532493:C:T	1.34886e-11	-2.56711e-10	-1.05196	8.46268e-08	-2.56711e-10	-1.02649
120532566	chr12:120532566:A:C	9.34934e-12	-1.4185	-3.18773e-10	1.481e-07	-0.466855	-3.18773e-10
120532775	chr12:120532775:A:T	1.36553e-11	-2.56711e-10	-1.03968	8.57229e-08	-2.56711e-10	-1.01362
120532830	chr12:120532830:C:T	2.51302e-11	-0.429733	-3.18773e-10	4.7753e-07	0.703884	-3.18773e-10
120532964	chr12:120532964:CTCTGTT:C	2.3517e-12	-1.80597	-0.992695	2.08364e-08	-1.85461	-0.573433
120533371	chr12:120533371:A:T	2.99358e-12	-1.2682	-1.28914	1.04746e-08	-1.80621	-1.30958
120533614	chr12:120533614:T:C	1.86053e-12	-1.72553	-1.30741	1.31701e-08	-1.62436	-1.26244
120533617	chr12:120533617:TA:T	1.27896e-11	-2.56711e-10	-1.10517	8.24481e-08	-2.56711e-10	-1.05257
120533714	chr12:120533714:G:C	2.45813e-11	-0.451817	-3.18773e-10	4.66059e-07	0.679569	-3.18773e-10
120533932	chr12:120533932:G:A	1.79928e-11	-2.56711e-10	-0.76383	1.13884e-07	-2.56711e-10	-0.729558
120534530	chr12:120534530:C:G	5.76164e-12	-1.90258	-3.18773e-10	4.4778e-08	-1.66303	-3.18773e-10
120534592	chr12:120534592:GCCT:G	1.35116e-11	-2.56711e-10	-1.05026	8.47554e-08	-2.56711e-10	-1.02497
120534593	chr12:120534593:C:T	8.70434e-12	-1.48998	-3.18773e-10	4.47537e-08	-1.66357	-3.18773e-10
120535448	chr12:120535448:G:A	1.44375e-11	-2.56711e-10	-0.983975	8.05698e-08	-2.56711e-10	-1.07562
120535606	chr12:120535606:A:C	4.65116e-11	-2.56711e-10	0.185897	2.7877e-07	-2.56711e-10	0.165644
120535929	chr12:120535929:T:C	3.16292e-12	-1.32833	-1.17398	1.11369e-08	-1.86495	-1.18954
120536088	chr12:120536088:T:C	1.78501e-11	-2.56711e-10	-0.771794	1.1303e-07	-2.56711e-10	-0.737089
120536372	chr12:120536372:C:G	1.28881e-11	-2.56711e-10	-1.0975	8.07119e-08	-2.56711e-10	-1.07386
120536379	chr12:120536379:A:T	1.82086e-11	-2.56711e-10	-0.751912	1.05628e-07	-2.56711e-10	-0.804823
120536707	chr12:120536707:C:T	6.48709e-12	-1.54894	-0.23505	3.28112e-08	-1.71029	-0.263683
120537608	chr12:120537608:A:C	1.1032e-11	-2.56711e-10	-1.25301	6.96262e-08	-2.56711e-10	-1.2216
120537640	chr12:120537640:T:A	1.52897e-11	-2.56711e-10	-0.926621	7.71171e-08	-2.56711e-10	-1.11942
120538441	chr12:120538441:C:T	1.31912e-11	-2.56711e-10	-1.07425	8.28839e-08	-2.56711e-10	-1.0473
120538453	chr12:120538453:C:T	1.17645e-11	-2.56711e-10	-1.18872	7.32014e-08	-2.56711e-10	-1.17153
120538822	chr12:120538822:G:A	2.19396e-12	-1.76381	-1.10428	4.4444e-08	-0.778753	-0.891761
120539578	chr12:120539578:T:C	2.28213e-12	-1.84559	-0.983106	2.0457e-08	-1.88609	-0.560331
120539801	chr12:120539801:G:T	1.31185e-11	-2.56711e-10	-1.07978	8.36761e-08	-2.56711e-10	-1.03779
120539995	chr12:120539995:G:A	1.69981e-12	-1.82907	-1.29422	1.1377e-08	-1.87362	-1.15953
120540350	chr12:120540350:G:A	1.2493e-11	-2.56711e-10	-1.12863	7.80176e-08	-2.56711e-10	-1.10781
120540686	chr12:120540686:A:G	3.32686e-12	-1.19636	-1.25541	1.09129e-08	-1.77164	-1.30316
120540898	chr12:120540898:A:G	1.64134e-12	-1.8633	-1.29499	1.10315e-08	-1.90139	-1.1626
120540936	chr12:120540936:A:G	1.63755e-12	-1.86366	-1.29694	1.09595e-08	-1.90149	-1.16905
120540946	chr12:120540946:C:G	1.39028e-11	-2.56711e-10	-1.02171	7.97825e-08	-2.56711e-10	-1.08544
120541085	chr12:120541085:G:A	1.45749e-11	-2.56711e-10	-0.974505	7.46017e-08	-2.56711e-10	-1.15258
120541133	chr12:120541133:A:G	3.64755e-11	-2.56711e-10	-0.0571634	1.91729e-07	-2.56711e-10	-0.208658
120541560	chr12:120541560:G:A	1.04393e-11	-2.56711e-10	-1.30823	6.43506e-08	-2.56711e-10	-1.3004
120541651	chr12:120541651:G:A	5.39894e-12	-1.9676	-3.18773e-10	3.48191e-08	-1.91458	-3.18773e-10
120541965	chr12:120541965:C:A	3.61295e-12	-1.37394	-0.995343	1.35982e-08	-1.8859	-0.968903
120542453	chr12:120542453:G:A	1.5515e-11	-2.56711e-10	-0.911996	7.79151e-08	-2.56711e-10	-1.10912
120542696	chr12:120542696:G:A	3.63637e-12	-1.10888	-1.25393	1.14357e-08	-1.72534	-1.30267
120543607	chr12:120543607:A:G	1.97566e-12	-1.88927	-1.08363	1.37281e-08	-1.92385	-0.921451
120543668	chr12:120543668:T:C	2.02619e-12	-1.90039	-1.04726	1.4291e-08	-1.93199	-0.873127
120543748	chr12:120543748:C:T	2.85452e-11	-0.302316	-3.18773e-10	5.65535e-07	0.87303	-3.18773e-10
120544176	chr12:120544176:G:A	2.03877e-11	-2.56711e-10	-0.638872	1.19975e-07	-2.56711e-10	-0.677457
120544198	chr12:120544198:G:C	1.82415e-11	-2.56711e-10	-0.750106	1.15565e-07	-2.56711e-10	-0.714906
120544273	chr12:120544273:A:G	1.37671e-10	1.27107	-3.18773e-10	4.4301e-07	0.628849	-3.18773e-10
120544568	chr12:120544568:G:T	5.40834e-12	-1.96586	-3.18773e-10	3.72093e-08	-1.84818	-3.18773e-10
120544595	chr12:120544595:T:C	6.80343e-11	-2.56711e-10	0.566208	4.28768e-07	-2.56711e-10	0.596172
120544897	chr12:120544897:G:A	2.01148e-12	-1.86145	-1.09348	1.7461e-08	-1.90187	-0.702904
120544930	chr12:120544930:G:A	1.96955e-12	-1.89785	-1.07816	1.37373e-08	-1.93037	-0.914258
120545174	chr12:120545174:GA:G	5.39792e-12	-1.96779	-3.18773e-10	3.29746e-08	-1.96901	-3.18773e-10
120545273	chr12:120545273:T:C	2.39745e-12	-1.4698	-1.3096	1.61096e-08	-1.43613	-1.2492
120545436	chr12:120545436:C:T	5.82302e-12	-0.615766	-1.27622	1.56607e-08	-1.40471	-1.30888
120545705	chr12:120545705:T:C	4.01454e-11	-2.56711e-10	0.0387042	2.40626e-07	-2.56711e-10	0.0185027
120545778	chr12:120545778:A:G	1.26536e-10	1.18672	-3.18773e-10	4.17894e-07	0.570486	-3.18773e-10
120546068	chr12:120546068:G:A	4.01054e-11	-2.56711e-10	0.0377076	2.40392e-07	-2.56711e-10	0.0175299
120546829	chr12:120546829:A:C	3.49755e-12	-1.17089	-1.23085	1.11885e-08	-1.75673	-1.29313
120546972	chr12:120546972:C:T	2.61812e-11	-0.388764	-3.18773e-10	5.06178e-07	0.762146	-3.18773e-10
120546975	chr12:120546975:A:C	1.87271e-11	-2.56711e-10	-0.723832	1.08359e-07	-2.56711e-10	-0.779292
120546979	chr12:120546979:T:G	1.05222e-11	-2.56711e-10	-1.30032	6.37726e-08	-2.56711e-10	-1.30942
120547533	chr12:120547533:A:G	2.73551e-11	-0.344901	-3.18773e-10	5.37772e-07	0.822691	-3.18773e-10
120547959	chr12:120547959:G:A	5.9713e-12	-1.86684	-3.18773e-10	4.47477e-08	-1.6637	-3.18773e-10
120547975	chr12:120547975:T:C	7.50492e-11	-2.56711e-10	0.66434	4.73679e-07	-2.56711e-10	0.695787
120548363	chr12:120548363:G:GA	1.53649e-11	-2.56711e-10	-0.921718	7.73741e-08	-2.56711e-10	-1.11609
120548407	chr12:120548407:C:G	1.16966e-11	-2.56711e-10	-1.1945	7.75571e-08	-2.56711e-10	-1.11373
120548891	chr12:120548891:C:T	7.59138e-12	-1.62679	-3.18773e-10	7.03077e-08	-1.21186	-3.18773e-10
120548939	chr12:120548939:G:A	1.68008e-12	-1.8474	-1.28756	1.14134e-08	-1.8896	-1.14036
120548998	chr12:120548998:A:G	4.05225e-12	-1.62689	-0.627644	1.93254e-08	-1.76369	-0.739633
120549229	chr12:120549229:A:G	2.08061e-11	-2.56711e-10	-0.618558	1.38807e-07	-2.56711e-10	-0.53166
120549529	chr12:120549529:A:T	2.07518e-11	-2.56711e-10	-0.621173	1.38432e-07	-2.56711e-10	-0.534364
120549588	chr12:120549588:G:A	1.81433e-12	-1.74864	-1.30945	1.26353e-08	-1.65311	-1.27513
120549818	chr12:120549818:A:C	1.98811e-12	-1.90923	-1.05739	1.40123e-08	-1.93877	-0.886033
120549855	chr12:120549855:T:G	1.42693e-11	-2.56711e-10	-0.995691	7.99334e-08	-2.56711e-10	-1.08355
120550246	chr12:120550246:T:C	1.28086e-11	-2.56711e-10	-1.10369	8.00836e-08	-2.56711e-10	-1.08167
120550323	chr12:120550323:C:T	1.11792e-11	-2.56711e-10	-1.23975	7.20923e-08	-2.56711e-10	-1.1868
120550435	chr12:120550435:A:G	2.56558e-12	-1.65568	-1.05594	1.53535e-08	-1.54356	-1.18984
120550462	chr12:120550462:T:A	1.30545e-11	-2.56711e-10	-1.08467	8.17259e-08	-2.56711e-10	-1.06137
120550543	chr12:120550543:T:G	2.04528e-11	-2.56711e-10	-0.635684	1.36226e-07	-2.56711e-10	-0.550424
120550609	chr12:120550609:T:C	5.38969e-12	-1.96932	-3.18773e-10	3.29332e-08	-1.97026	-3.18773e-10
120550657	chr12:120550657:C:T	1.68851e-12	-1.83746	-1.29249	1.13623e-08	-1.88225	-1.15219
120550757	chr12:120550757:C:T	3.12436e-11	-0.211989	-3.18773e-10	8.13686e-07	1.23683	-3.18773e-10
120550895	chr12:120550895:C:G	2.04488e-12	-1.96683	-0.971638	1.94633e-08	-1.60657	-0.889642
120551073	chr12:120551073:C:T	1.33199e-11	-2.56711e-10	-1.06454	7.54509e-08	-2.56711e-10	-1.14126
120551100	chr12:120551100:C:T	6.63357e-12	-0.485253	-1.27641	1.71246e-08	-1.31539	-1.30884
120551541	chr12:120551541:C:T	2.85298e-11	-0.302856	-3.18773e-10	5.66061e-07	0.87396	-3.18773e-10
120551973	chr12:120551973:C:T	1.14203e-11	-2.56711e-10	-1.21841	6.82224e-08	-2.56711e-10	-1.24197
120551993	chr12:120551993:A:G	3.73544e-12	-1.11384	-1.2221	1.15576e-08	-1.72822	-1.28918
120551997	chr12:120551997:G:C	1.47048e-11	-2.56711e-10	-0.965633	7.48954e-08	-2.56711e-10	-1.14865
120552333	chr12:120552333:G:C	3.52566e-11	-2.56711e-10	-0.0911496	1.85829e-07	-2.56711e-10	-0.239915
120552985	chr12:120552985:A:G	1.42954e-11	-2.56711e-10	-0.993869	7.98103e-08	-2.56711e-10	-1.08509
120553684	chr12:120553684:T:G	1.43547e-11	-2.56711e-10	-0.989728	7.3806e-08	-2.56711e-10	-1.1633
120554157	chr12:120554157:G:A	4.34891e-11	-2.56711e-10	0.118706	2.80885e-07	-2.56711e-10	0.173204
120554210	chr12:120554210:T:C	1.97507e-12	-1.90115	-1.07205	1.38441e-08	-1.93245	-0.904432
120554222	chr12:120554222:G:A	1.0655e-11	-2.56711e-10	-1.28777	6.6928e-08	-2.56711e-10	-1.26113
120554441	chr12:120554441:C:A	1.08429e-11	-2.56711e-10	-1.27029	6.806e-08	-2.56711e-10	-1.24435
120554598	chr12:120554598:C:T	1.78244e-12	-1.7666	-1.30921	1.23782e-08	-1.67526	-1.27355
120554608	chr12:120554608:G:A	1.08206e-11	-2.56711e-10	-1.27235	6.48531e-08	-2.56711e-10	-1.29262
120555582	chr12:120555582:G:A	1.35069e-11	-2.56711e-10	-1.05061	8.48023e-08	-2.56711e-10	-1.02442
120555988	chr12:120555988:C:T	5.72595e-12	-1.9088	-3.18773e-10	6.0166e-08	-1.36764	-3.18773e-10
120556014	chr12:120556014:C:T	1.84112e-12	-1.73375	-1.30968	1.27781e-08	-1.63626	-1.28075
120556069	chr12:120556069:G:A	1.97184e-11	-2.56711e-10	-0.672253	1.02521e-07	-2.56711e-10	-0.834678
120556082	chr12:120556082:C:T	1.08411e-11	-2.56711e-10	-1.27046	6.8045e-08	-2.56711e-10	-1.24457
120556263	chr12:120556263:G:A	2.49183e-11	-0.438203	-3.18773e-10	4.73996e-07	0.696456	-3.18773e-10
120556283	chr12:120556283:C:T	6.07837e-12	-1.84907	-3.18773e-10	3.3312e-08	-1.95883	-3.18773e-10
120556361	chr12:120556361:C:T	1.83213e-11	-2.56711e-10	-0.745739	1.29144e-07	-2.56711e-10	-0.603815
120556685	chr12:120556685:T:A	1.81327e-12	-1.74906	-1.30961	1.25697e-08	-1.65512	-1.27834
120556865	chr12:120556865:A:G	1.29133e-11	-2.56711e-10	-1.09555	8.08015e-08	-2.56711e-10	-1.07275
120556910	chr12:120556910:T:C	6.64786e-12	-1.75951	-3.18773e-10	4.38007e-08	-1.68509	-3.18773e-10
120557011	chr12:120557011:G:T	2.37057e-11	-2.56711e-10	-0.48809	1.504e-07	-2.56711e-10	-0.451446
120557016	chr12:120557016:C:T	1.85141e-12	-1.7693	-1.26855	1.28559e-08	-1.8218	-1.08914
120557129	chr12:120557129:G:A	2.85639e-12	-1.52247	-1.08177	1.40581e-08	-1.67927	-1.14228
120557254	chr12:120557254:T:C	3.05095e-11	-0.235766	-3.18773e-10	7.86216e-07	1.20249	-3.18773e-10
120557529	chr12:120557529:G:A	2.80466e-12	-1.31661	-1.30592	2.05328e-08	-1.27802	-1.1647
120557883	chr12:120557883:C:T	1.14496e-10	1.08674	-3.18773e-10	3.81595e-07	0.479618	-3.18773e-10
120558150	chr12:120558150:A:G	2.51766e-11	-0.427889	-3.18773e-10	4.82295e-07	0.713813	-3.18773e-10
120558790	chr12:120558790:C:T	5.2223e-12	-0.721023	-1.27984	1.46228e-08	-1.47285	-1.30931
120558865	chr12:120558865:C:T	2.32081e-12	-1.85052	-0.961366	2.11388e-08	-1.8915	-0.522131
120559059	chr12:120559059:T:A	4.05093e-12	-1.64605	-0.608805	1.93697e-08	-1.77792	-0.723112
120559095	chr12:120559095:A:G	7.63786e-11	-2.56711e-10	0.681899	4.83542e-07	-2.56711e-10	0.716396
120559156	chr12:120559156:TA:T	1.7133e-12	-1.80573	-1.30965	1.17456e-08	-1.72252	-1.27875
120559216	chr12:120559216:G:C	4.27898e-11	-2.56711e-10	0.102497	2.3099e-07	-2.56711e-10	-0.02237
120559552	chr12:120559552:T:G	2.46122e-11	-0.450563	-3.18773e-10	4.68636e-07	0.685084	-3.18773e-10
120559799	chr12:120559799:G:A	1.62251e-12	-1.87975	-1.29008	1.10711e-08	-1.91505	-1.14535
120559822	chr12:120559822:A:C	2.61755e-11	-0.388978	-3.18773e-10	5.07056e-07	0.763878	-3.18773e-10
120559891	chr12:120559891:A:G	1.07524e-11	-2.56711e-10	-1.27867	6.85986e-08	-2.56711e-10	-1.23647
120559934	chr12:120559934:T:C	2.74841e-12	-1.33323	-1.30955	1.84908e-08	-1.29911	-1.24836
120560096	chr12:120560096:T:G	2.61407e-11	-2.56711e-10	-0.390311	1.76401e-07	-2.56711e-10	-0.291985
120560134	chr12:120560134:T:C	2.402e-11	-0.474917	-3.18773e-10	4.52362e-07	0.64974	-3.18773e-10
120560196	chr12:120560196:A:G	1.71981e-12	-1.80532	-1.30627	1.11612e-08	-1.84984	-1.20246
120560374	chr12:120560374:G:A	1.0742e-11	-2.56711e-10	-1.27964	6.77613e-08	-2.56711e-10	-1.24875
120560640	chr12:120560640:A:G	2.52443e-12	-1.67308	-1.05471	1.50661e-08	-1.56449	-1.18781
120560678	chr12:120560678:G:A	1.06623e-11	-2.56711e-10	-1.28709	6.76907e-08	-2.56711e-10	-1.24979
120561324	chr12:120561324:G:A	2.14369e-12	-1.78821	-1.10307	4.19028e-08	-0.838341	-0.89105
120562330	chr12:120562330:A:G	1.06687e-11	-2.56711e-10	-1.28649	6.39301e-08	-2.56711e-10	-1.30695
120562466	chr12:120562466:G:A	5.41519e-12	-1.9646	-3.18773e-10	3.32919e-08	-1.95943	-3.18773e-10
120562975	chr12:120562975:G:A	1.05454e-11	-2.56711e-10	-1.29811	6.38018e-08	-2.56711e-10	-1.30896
120563043	chr12:120563043:G:A	7.43896e-12	-1.64707	-3.18773e-10	3.32901e-08	-1.95948	-3.18773e-10
120563751	chr12:120563751:G:A	6.34035e-12	-1.80687	-3.18773e-10	3.3133e-08	-1.96421	-3.18773e-10
120564153	chr12:120564153:C:G	1.33969e-11	-2.56711e-10	-1.05878	7.56185e-08	-2.56711e-10	-1.13904
120565002	chr12:120565002:C:T	9.82725e-12	-1.36864	-3.18773e-10	1.5159e-07	-0.443565	-3.18773e-10
120565329	chr12:120565329:C:T	1.14356e-11	-2.56711e-10	-1.21708	7.53043e-08	-2.56711e-10	-1.14321
120566052	chr12:120566052:A:G	1.17788e-11	-2.56711e-10	-1.1875	7.75569e-08	-2.56711e-10	-1.11373
120566092	chr12:120566092:A:G	1.91451e-11	-2.56711e-10	-0.701757	1.11013e-07	-2.56711e-10	-0.755092
120566269	chr12:120566269:A:G	1.04309e-11	-2.56711e-10	-1.30904	6.44388e-08	-2.56711e-10	-1.29903
120566433	chr12:120566433:A:C	2.79956e-11	-0.321755	-3.18773e-10	5.54798e-07	0.853861	-3.18773e-10
120566451	chr12:120566451:C:T	1.21943e-11	-2.56711e-10	-1.15284	7.60357e-08	-2.56711e-10	-1.13354
120566573	chr12:120566573:A:G	2.80282e-12	-1.55502	-1.06816	1.38703e-08	-1.70454	-1.13045
120566657	chr12:120566657:G:A	1.7543e-11	-0.78915	-3.18773e-10	9.0221e-08	-0.962481	-3.18773e-10
120566787	chr12:120566787:C:A	1.70622e-12	-1.8131	-1.30642	1.1902e-08	-1.73022	-1.25782
120566800	chr12:120566800:TA:T	1.95593e-11	-2.56711e-10	-0.680353	1.15191e-07	-2.56711e-10	-0.718147
120567658	chr12:120567658:G:A	1.46863e-11	-2.56711e-10	-0.966891	8.18833e-08	-2.56711e-10	-1.05945
120567861	chr12:120567861:GT:G	1.58227e-12	-1.88706	-1.30789	9.83551e-09	-1.91867	-1.26007
120567967	chr12:120567967:AGAATT:A	5.56371e-12	-0.686377	-1.25116	1.50633e-08	-1.45067	-1.30181
120568155	chr12:120568155:A:G	1.72544e-12	-1.91554	-1.19279	8.9127e-09	-1.96758	-1.30968
120568498	chr12:120568498:T:C	1.89717e-12	-1.70574	-1.3077	1.30712e-08	-1.60069	-1.29364
120568824	chr12:120568824:T:G	6.96696e-12	-0.45173	-1.2609	2.03334e-08	-1.2934	-1.15908
120569027	chr12:120569027:A:G	1.55718e-11	-2.56711e-10	-0.90834	7.80929e-08	-2.56711e-10	-1.10684
120569340	chr12:120569340:TGTG:T	1.0468e-11	-2.56711e-10	-1.30548	6.50476e-08	-2.56711e-10	-1.28962
120569693	chr12:120569693:A:G	1.04654e-11	-2.56711e-10	-1.30573	6.37688e-08	-2.56711e-10	-1.30948
120569713	chr12:120569713:T:C	1.43535e-11	-2.56711e-10	-0.989807	8.02985e-08	-2.56711e-10	-1.07899
120569856	chr12:120569856:T:G	1.51766e-11	-2.56711e-10	-0.934048	1.01758e-07	-2.56711e-10	-0.842143
120569985	chr12:120569985:C:T	1.04491e-11	-2.56711e-10	-1.30729	6.44897e-08	-2.56711e-10	-1.29824
120570165	chr12:120570165:G:A	2.80647e-11	-0.31929	-3.18773e-10	5.60298e-07	0.863725	-3.18773e-10
120570169	chr12:120570169:G:A	1.35054e-11	-2.56711e-10	-1.05072	7.63033e-08	-2.56711e-10	-1.13003
120570668	chr12:120570668:A:G	3.14304e-11	-0.206027	-3.18773e-10	8.19769e-07	1.24428	-3.18773e-10
120570991	chr12:120570991:A:G	1.89289e-11	-2.56711e-10	-0.713116	1.08322e-07	-2.56711e-10	-0.779633
120571059	chr12:120571059:A:G	1.84491e-11	-2.56711e-10	-0.738786	1.07147e-07	-2.56711e-10	-0.790539
120571155	chr12:120571155:G:A	5.35781e-12	-0.709723	-1.26553	1.81123e-08	-1.43851	-1.12965
120571395	chr12:120571395:C:T	1.86203e-12	-1.72377	-1.30836	1.3095e-08	-1.63061	-1.26191
120571525	chr12:120571525:A:C	1.29214e-11	-2.56711e-10	-1.09492	8.08558e-08	-2.56711e-10	-1.07208
120571793	chr12:120571793:A:G	2.12865e-11	-2.56711e-10	-0.595729	1.34966e-07	-2.56711e-10	-0.559721
120572140	chr12:120572140:T:C	7.17474e-12	-1.50384	-0.179392	3.61105e-08	-1.66998	-0.208181
120572289	chr12:120572289:A:G	4.18637e-11	0.0806157	-3.18773e-10	1.17743e-06	1.60634	-3.18773e-10
120573060	chr12:120573060:T:C	1.4529e-11	-2.56711e-10	-0.97766	8.09772e-08	-2.56711e-10	-1.07058
120573082	chr12:120573082:G:A	2.77883e-11	-0.329188	-3.18773e-10	5.48782e-07	0.842958	-3.18773e-10
120573113	chr12:120573113:C:T	1.31388e-11	-2.56711e-10	-1.07823	8.23002e-08	-2.56711e-10	-1.05437
120573203	chr12:120573203:G:A	1.06837e-11	-2.56711e-10	-1.28509	6.78977e-08	-2.56711e-10	-1.24674
120573250	chr12:120573250:G:A	1.234e-11	-2.56711e-10	-1.14096	7.6899e-08	-2.56711e-10	-1.12225
120574004	chr12:120574004:A:G	1.04361e-11	-2.56711e-10	-1.30854	6.51958e-08	-2.56711e-10	-1.28735
120574045	chr12:120574045:T:C	2.11638e-12	-1.62514	-1.27895	1.63867e-08	-1.60413	-1.06414
120574355	chr12:120574355:A:G	1.88451e-11	-2.56711e-10	-0.717551	1.07874e-07	-2.56711e-10	-0.78378
120574653	chr12:120574653:C:T	4.97468e-12	-1.00466	-1.04479	2.00037e-08	-1.63172	-0.837104
120574782	chr12:120574782:C:T	1.22317e-11	-2.56711e-10	-1.14978	7.62838e-08	-2.56711e-10	-1.13028
120574914	chr12:120574914:C:T	5.42319e-12	-1.96312	-3.18773e-10	3.31169e-08	-1.9647	-3.18773e-10
120575345	chr12:120575345:G:T	1.48548e-12	-1.95601	-1.30205	1.00436e-08	-1.96924	-1.18857
120575982	chr12:120575982:T:C	1.04356e-11	-1.30859	-3.18773e-10	1.4016e-07	-0.521955	-3.18773e-10
120576224	chr12:120576224:G:A	3.68357e-12	-1.13893	-1.211	1.14541e-08	-1.74301	-1.28338
120576264	chr12:120576264:G:A	3.89505e-12	-0.988832	-1.30527	7.22009e-08	0.112242	-1.29753
120576357	chr12:120576357:G:A	5.68508e-12	-0.643641	-1.27232	1.53823e-08	-1.42347	-1.30806
120577001	chr12:120577001:C:T	2.55348e-11	-2.56711e-10	-0.41376	1.71998e-07	-2.56711e-10	-0.31726
120577038	chr12:120577038:G:C	1.5098e-12	-1.95751	-1.28431	1.06163e-08	-1.9699	-1.13245
120577365	chr12:120577365:A:G	1.26146e-11	-2.56711e-10	-1.11895	7.88688e-08	-2.56711e-10	-1.09696
120577851	chr12:120577851:T:C	1.26432e-10	-2.56711e-10	1.1859	5.34288e-07	-2.56711e-10	0.816192
120577873	chr12:120577873:AT:A	1.85586e-12	-1.73105	-1.3044	1.32189e-08	-1.63343	-1.24966
120578104	chr12:120578104:G:A	1.156e-11	-2.56711e-10	-1.20625	6.5485e-08	-2.56711e-10	-1.28292
120578411	chr12:120578411:C:T	1.47486e-12	-1.96305	-1.30219	1.00157e-08	-1.97194	-1.18864
120578868	chr12:120578868:G:A	1.42373e-11	-2.56711e-10	-0.99794	7.97623e-08	-2.56711e-10	-1.08569
120579021	chr12:120579021:T:C	2.68668e-11	-2.56711e-10	-0.362911	1.76749e-07	-2.56711e-10	-0.290012
120579368	chr12:120579368:A:G	2.8329e-12	-1.54971	-1.06279	1.39783e-08	-1.70105	-1.12619
120579461	chr12:120579461:C:T	1.50401e-12	-1.95097	-1.2947	1.03319e-08	-1.96674	-1.16277
120579636	chr12:120579636:A:G	2.68413e-12	-1.55953	-1.10692	1.32978e-08	-1.70969	-1.16746
120579641	chr12:120579641:G:A	4.20468e-11	-2.56711e-10	0.0849797	2.92839e-07	-2.56711e-10	0.214879
120579671	chr12:120579671:GT:G	1.8578e-12	-1.72988	-1.30454	1.32283e-08	-1.63214	-1.25025
120580137	chr12:120580137:G:C	5.52467e-12	-0.676039	-1.26854	1.50859e-08	-1.44368	-1.30731
120580258	chr12:120580258:G:A	1.48741e-12	-1.95861	-1.29815	1.0178e-08	-1.97037	-1.17414
120580783	chr12:120580783:G:A	5.86112e-12	-0.612597	-1.27287	1.56911e-08	-1.40349	-1.30816
120580956	chr12:120580956:T:C	1.48449e-11	-2.56711e-10	-0.956145	7.5532e-08	-2.56711e-10	-1.14019
120581007	chr12:120581007:C:G	5.73713e-12	-1.90684	-3.18773e-10	3.67486e-08	-1.86064	-3.18773e-10
120581816	chr12:120581816:T:C	1.37993e-11	-2.56711e-10	-1.02919	9.20181e-08	-2.56711e-10	-0.942758
120581836	chr12:120581836:G:A	1.02536e-11	-1.32617	-3.18773e-10	1.36532e-07	-0.548184	-3.18773e-10
120582868	chr12:120582868:T:G	1.19745e-11	-1.17102	-3.18773e-10	2.02198e-07	-0.155497	-3.18773e-10
120582889	chr12:120582889:G:A	1.88898e-12	-1.70809	-1.30968	1.31799e-08	-1.60601	-1.28004
120583033	chr12:120583033:T:A	1.55617e-11	-2.56711e-10	-0.908991	1.04852e-07	-2.56711e-10	-0.812196
120583034	chr12:120583034:G:A	1.03077e-11	-1.32091	-3.18773e-10	1.3715e-07	-0.543666	-3.18773e-10
120583049	chr12:120583049:G:A	1.60941e-11	-2.56711e-10	-0.875351	9.38865e-08	-2.56711e-10	-0.922656
120583327	chr12:120583327:G:T	2.37383e-11	-2.56711e-10	-0.486716	1.59015e-07	-2.56711e-10	-0.395744
120583390	chr12:120583390:A:G	5.09594e-12	-0.741471	-1.28389	1.70768e-08	-1.45777	-1.16926
120583403	chr12:120583403:C:T	1.86139e-12	-1.7228	-1.30968	1.29395e-08	-1.62405	-1.28041
120583707	chr12:120583707:T:C	4.72988e-11	-2.56711e-10	0.202681	3.05757e-07	-2.56711e-10	0.258047
120583811	chr12:120583811:G:A	1.48182e-12	-1.96486	-1.29568	1.02363e-08	-1.97239	-1.16642
120584078	chr12:120584078:TTTTG:T	5.16509e-12	-0.832469	-1.17941	1.38636e-08	-1.5693	-1.26618
120584267	chr12:120584267:G:C	9.80512e-12	-1.3709	-3.18773e-10	1.25378e-07	-0.633411	-3.18773e-10
120584296	chr12:120584296:T:C	1.92648e-12	-1.68897	-1.30914	1.35806e-08	-1.58427	-1.27183
120584678	chr12:120584678:G:A	1.83303e-11	-0.279313	-0.465934	1.29946e-07	-0.553318	-0.0443035
120584837	chr12:120584837:C:G	2.10844e-12	-1.6142	-1.29365	1.43121e-08	-1.49619	-1.30744
120585229	chr12:120585229:G:A	5.84389e-12	-1.88841	-3.18773e-10	4.40647e-08	-1.67908	-3.18773e-10
120585605	chr12:120585605:T:C	8.20724e-12	-1.39954	-0.149249	4.05012e-08	-1.58359	-0.179816
120586229	chr12:120586229:T:C	1.64081e-12	-1.85909	-1.29952	1.1975e-08	-1.75329	-1.22863
120586263	chr12:120586263:A:G	2.96933e-12	-1.48261	-1.08285	1.45642e-08	-1.64358	-1.1426
120586316	chr12:120586316:C:T	1.304e-11	-1.08578	-3.18773e-10	3.5477e-08	-1.89586	-3.18773e-10
120586373	chr12:120586373:C:T	1.08036e-11	-2.56711e-10	-1.27393	6.92862e-08	-2.56711e-10	-1.2265
120586583	chr12:120586583:G:A	5.79867e-12	-1.89617	-3.18773e-10	4.27148e-08	-1.7102	-3.18773e-10
120586794	chr12:120586794:TG:T	9.17445e-11	-2.56711e-10	0.865203	5.77735e-07	-2.56711e-10	0.894372
120587633	chr12:120587633:G:A	1.14778e-11	-2.56711e-10	-1.21339	7.50013e-08	-2.56711e-10	-1.14724
120587915	chr12:120587915:T:C	1.74777e-12	-1.9727	-1.12277	1.50963e-08	-1.96913	-0.781161
120587988	chr12:120587988:A:G	5.41446e-12	-1.96473	-3.18773e-10	3.95096e-08	-1.7882	-3.18773e-10
120588091	chr12:120588091:G:A	1.63756e-12	-1.87147	-1.28913	1.20742e-08	-1.7717	-1.20197
120588334	chr12:120588334:A:G	5.38778e-12	-1.96967	-3.18773e-10	3.29149e-08	-1.97082	-3.18773e-10
120588727	chr12:120588727:A:G	1.06499e-11	-2.56711e-10	-1.28826	6.40327e-08	-2.56711e-10	-1.30535
120588774	chr12:120588774:G:A	1.60791e-11	-2.56711e-10	-0.87628	7.98247e-08	-2.56711e-10	-1.08491
120589329	chr12:120589329:A:G	3.26708e-12	-1.17284	-1.29707	1.29938e-08	-1.67079	-1.22948
120590114	chr12:120590114:C:T	3.53857e-11	-2.56711e-10	-0.0874948	2.73175e-07	-2.56711e-10	0.145371
120590245	chr12:120590245:C:A	1.66001e-11	-2.56711e-10	-0.844394	9.67468e-08	-2.56711e-10	-0.892646
120590342	chr12:120590342:G:A	1.22654e-11	-2.56711e-10	-1.14702	7.75618e-08	-2.56711e-10	-1.11367
120590959	chr12:120590959:TGGA:T	2.17445e-11	-2.56711e-10	-0.574443	1.27522e-07	-2.56711e-10	-0.616457
120591104	chr12:120591104:C:T	3.35597e-11	-0.140479	-3.18773e-10	3.813e-07	0.478845	-3.18773e-10
120591299	chr12:120591299:G:A	1.21597e-11	-2.56711e-10	-1.15567	7.9968e-08	-2.56711e-10	-1.08312
120591433	chr12:120591433:G:A	3.97295e-12	-1.80545	-0.468841	2.66957e-08	-1.90796	-0.272282
120591472	chr12:120591472:C:T	1.04804e-11	-1.3043	-3.18773e-10	1.42666e-07	-0.504235	-3.18773e-10
120591815	chr12:120591815:C:T	8.72052e-12	-1.48812	-3.18773e-10	1.24499e-07	-0.640448	-3.18773e-10
120592529	chr12:120592529:T:A	1.80476e-12	-1.94237	-1.121	1.25275e-08	-1.88436	-1.05245
120593190	chr12:120593190:C:T	1.85297e-11	-2.56711e-10	-0.734428	1.25502e-07	-2.56711e-10	-0.632423
120593237	chr12:120593237:G:A	1.06273e-11	-2.56711e-10	-1.29038	6.72263e-08	-2.56711e-10	-1.25668
120593504	chr12:120593504:G:A	1.94275e-11	-2.56711e-10	-0.687116	1.30864e-07	-2.56711e-10	-0.590586
120593754	chr12:120593754:A:G	1.46642e-11	-1.46371	0.495319	5.21933e-08	-1.61461	0.10482
120593998	chr12:120593998:A:AT	6.02511e-11	-0.951309	1.39603	2.19336e-07	-1.04658	0.972445
120594123	chr12:120594123:T:C	1.08902e-11	-2.56711e-10	-1.26594	6.83723e-08	-2.56711e-10	-1.23977
120594139	chr12:120594139:G:A	6.1345e-11	-2.56711e-10	0.46271	3.74578e-07	-2.56711e-10	0.461057
120594183	chr12:120594183:A:ATATTT	9.44307e-12	-1.40852	-3.18773e-10	1.34498e-07	-0.563192	-3.18773e-10
120594184	chr12:120594184:C:G	9.43148e-12	-1.40975	-3.18773e-10	1.34244e-07	-0.565087	-3.18773e-10
120594199	chr12:120594199:A:G	1.0534e-10	-2.56711e-10	1.00339	4.45177e-07	-2.56711e-10	0.633729
120594557	chr12:120594557:A:C	5.79579e-11	-2.56711e-10	0.405913	3.42736e-07	-2.56711e-10	0.372218
120595740	chr12:120595740:C:T	1.21572e-11	-1.15588	-3.18773e-10	1.77394e-07	-0.286372	-3.18773e-10
120596100	chr12:120596100:T:C	1.4889e-11	-2.56711e-10	-0.953179	9.41446e-08	-2.56711e-10	-0.919911
120596272	chr12:120596272:G:T	1.10857e-10	-2.56711e-10	1.05443	6.64342e-07	-2.56711e-10	1.03405
120597094	chr12:120597094:C:T	1.25486e-11	-2.56711e-10	-1.12419	8.47401e-08	-2.56711e-10	-1.02515
120597452	chr12:120597452:C:T	1.27891e-11	-2.56711e-10	-1.10521	8.67697e-08	-2.56711e-10	-1.00149
120597518	chr12:120597518:A:G	1.87649e-11	-2.56711e-10	-0.721813	1.19629e-07	-2.56711e-10	-0.680348
120597671	chr12:120597671:G:A	1.66215e-12	-1.87886	-1.26683	1.29435e-08	-1.84486	-1.05929
120597751	chr12:120597751:C:T	5.57376e-12	-1.93573	-3.18773e-10	3.40631e-08	-1.93653	-3.18773e-10
120597856	chr12:120597856:T:C	2.76921e-11	-2.56711e-10	-0.332656	1.29046e-07	-2.56711e-10	-0.604576
120597969	chr12:120597969:G:A	2.47915e-11	-2.56711e-10	-0.443304	1.18038e-07	-2.56711e-10	-0.69374
120598137	chr12:120598137:A:C	1.48885e-11	-2.56711e-10	-0.953214	1.038e-07	-2.56711e-10	-0.822279
120598625	chr12:120598625:A:G	5.55474e-12	-1.93915	-3.18773e-10	3.31949e-08	-1.96235	-3.18773e-10
120598726	chr12:120598726:G:T	1.69624e-11	-2.56711e-10	-0.822805	9.6691e-08	-2.56711e-10	-0.893223
120598727	chr12:120598727:A:T	1.69761e-11	-2.56711e-10	-0.821996	9.67648e-08	-2.56711e-10	-0.89246
120598945	chr12:120598945:T:C	2.3652e-12	-1.55967	-1.23327	2.03117e-08	-1.2223	-1.23124
120599091	chr12:120599091:G:T	1.41113e-11	-2.56711e-10	-1.00683	7.49538e-08	-2.56711e-10	-1.14787
120599092	chr12:120599092:A:T	1.41113e-11	-2.56711e-10	-1.00683	7.49538e-08	-2.56711e-10	-1.14787
120599273	chr12:120599273:G:A	3.22034e-11	-1.06327	0.88154	3.90919e-07	-0.149043	0.6528
120599353	chr12:120599353:C:T	2.22224e-11	-2.56711e-10	-0.552701	1.53144e-07	-2.56711e-10	-0.433367
120599638	chr12:120599638:G:A	1.70608e-12	-1.82065	-1.29895	1.09163e-08	-1.86605	-1.20844
120599658	chr12:120599658:T:C	6.09077e-12	-1.84703	-3.18773e-10	3.74316e-08	-1.84223	-3.18773e-10
120600352	chr12:120600352:C:T	7.18946e-11	-2.56711e-10	0.621398	5.27732e-07	-2.56711e-10	0.803847
120600385	chr12:120600385:C:T	4.05775e-11	-2.56711e-10	0.0494107	2.38784e-07	-2.56711e-10	0.0108171
120600477	chr12:120600477:A:C	1.64642e-12	-1.92951	-1.22569	1.00054e-08	-1.8617	-1.29992
120600694	chr12:120600694:T:C	3.07428e-11	-2.56711e-10	-0.228149	1.60027e-07	-2.56711e-10	-0.389403
120600934	chr12:120600934:C:T	1.06465e-11	-2.56711e-10	-1.28857	6.38077e-08	-2.56711e-10	-1.30887
120600939	chr12:120600939:C:T	9.55936e-12	-1.39628	-3.18773e-10	3.83891e-08	-1.81697	-3.18773e-10
120601209	chr12:120601209:T:G	5.3416e-11	-2.56711e-10	0.324307	3.11124e-07	-2.56711e-10	0.275448
120601262	chr12:120601262:T:G	9.33289e-12	-1.88181	0.461555	6.15602e-08	-1.73005	0.385325
120601629	chr12:120601629:C:T	6.88788e-12	-1.79904	0.0750035	4.59966e-08	-1.6007	-0.0354792
120601659	chr12:120601659:G:A	4.71194e-11	-2.56711e-10	0.19888	2.7494e-07	-2.56711e-10	0.151809
120601719	chr12:120601719:G:A	1.66721e-11	-2.56711e-10	-0.840069	1.05989e-07	-2.56711e-10	-0.801403
120602178	chr12:120602178:G:A	5.3731e-12	-1.9724	-3.18773e-10	3.74443e-08	-1.84189	-3.18773e-10
120602213	chr12:120602213:A:G	1.86251e-11	-2.56711e-10	-0.729296	1.31747e-07	-2.56711e-10	-0.583861
120602756	chr12:120602756:C:G	2.30577e-11	-2.56711e-10	-0.515803	1.27298e-07	-2.56711e-10	-0.618211
120602766	chr12:120602766:T:C	1.13416e-11	-2.56711e-10	-1.22532	7.08117e-08	-2.56711e-10	-1.20472
120602900	chr12:120602900:T:A	2.72954e-12	-1.79226	-0.857409	2.59953e-08	-1.33165	-0.875181
120603241	chr12:120603241:G:T	3.896e-12	-1.96608	-0.327768	2.6276e-08	-1.83633	-0.359754
120603343	chr12:120603343:C:T	1.04418e-11	-2.56711e-10	-1.30799	6.37723e-08	-2.56711e-10	-1.30942
120603354	chr12:120603354:T:C	5.38268e-12	-1.97062	-3.18773e-10	3.67706e-08	-1.86004	-3.18773e-10
120603369	chr12:120603369:C:T	1.72419e-11	-2.56711e-10	-0.806462	1.34862e-07	-2.56711e-10	-0.56049
120603541	chr12:120603541:A:G	1.46702e-11	-2.56711e-10	-0.967985	8.40784e-08	-2.56711e-10	-1.03299
120603736	chr12:120603736:G:A	5.40041e-12	-0.680712	-1.28662	9.09268e-08	0.348089	-1.30278
120603925	chr12:120603925:T:C	4.18404e-12	-1.32697	-0.895559	2.38572e-08	-1.40385	-0.88881
120603945	chr12:120603945:A:C	3.30666e-11	-0.15528	-3.18773e-10	1.89563e-07	-0.220023	-3.18773e-10
120603977	chr12:120603977:AT:A	1.14422e-11	-2.56711e-10	-1.21649	7.96946e-08	-2.56711e-10	-1.08654
120604306	chr12:120604306:G:GGT	5.36819e-12	-1.15492	-0.818398	1.32242e-07	0.381489	-0.9616
120604597	chr12:120604597:A:C	6.18868e-12	-1.25816	-0.572918	1.39776e-07	0.221122	-0.745822
120604608	chr12:120604608:C:T	4.22339e-12	-1.27697	-0.9362	9.72214e-08	0.171163	-1.05891
120604914	chr12:120604914:G:A	6.28629e-11	-2.56711e-10	0.487152	4.24541e-07	-2.56711e-10	0.586266
120605310	chr12:120605310:T:C	1.06722e-11	-2.56711e-10	-1.28616	6.44852e-08	-2.56711e-10	-1.29831
120605557	chr12:120605557:G:A	1.03638e-11	-0.557605	-0.757876	3.60503e-07	1.33213	-0.909372
120605631	chr12:120605631:T:C	4.47285e-12	-1.88934	-0.266434	4.50164e-08	-1.22617	-0.43155
120605793	chr12:120605793:C:T	5.26576e-11	-2.56711e-10	0.310006	3.57631e-07	-2.56711e-10	0.414758
120605794	chr12:120605794:G:A	3.75894e-12	-1.89886	-0.430804	3.62042e-08	-1.65528	-0.220293
120605840	chr12:120605840:A:G	4.71972e-12	-1.29025	-0.811803	1.07321e-07	0.167958	-0.95688
120605866	chr12:120605866:C:T	1.46295e-11	-2.56711e-10	-0.970765	9.73895e-08	-2.56711e-10	-0.886025
120605950	chr12:120605950:C:T	2.56733e-11	-2.56711e-10	-0.408352	1.91412e-07	-2.56711e-10	-0.210317
120606578	chr12:120606578:T:C	2.26888e-12	-1.69014	-1.14438	2.21249e-08	-1.34566	-1.02238
120606955	chr12:120606955:A:G	1.57432e-12	-1.92363	-1.27635	1.88191e-08	-1.30027	-1.2296
120607216	chr12:120607216:G:A	9.47855e-12	-1.40477	-3.18773e-10	4.20679e-08	-1.72546	-3.18773e-10
120607251	chr12:120607251:C:T	2.36271e-12	-1.65023	-1.14376	5.41347e-08	-0.398367	-1.0749
120607263	chr12:120607263:G:A	1.21898e-11	-2.56711e-10	-1.15321	8.25601e-08	-2.56711e-10	-1.05122
120607331	chr12:120607331:T:C	2.35803e-12	-1.65688	-1.13909	5.25174e-08	-0.433695	-1.0699
120607413	chr12:120607413:G:A	3.16855e-12	-1.91324	-0.587291	3.12962e-08	-1.59094	-0.430307
120607798	chr12:120607798:C:T	8.40843e-11	0.778016	-3.18773e-10	1.34065e-06	1.73617	-3.18773e-10
120607902	chr12:120607902:G:A	1.04362e-11	-2.56711e-10	-1.30852	6.56637e-08	-2.56711e-10	-1.2802
120607920	chr12:120607920:G:A	2.33531e-11	-0.503072	-3.18773e-10	2.25594e-07	-0.0460066	-3.18773e-10
120608081	chr12:120608081:C:G	1.07196e-11	-2.56711e-10	-1.28173	6.83099e-08	-2.56711e-10	-1.24069
120608123	chr12:120608123:T:C	2.30914e-12	-1.5609	-1.25603	5.38115e-08	-0.217085	-1.26217
120608172	chr12:120608172:T:C	1.09964e-10	1.04635	-3.18773e-10	7.62435e-07	1.17177	-3.18773e-10
120608231	chr12:120608231:A:T	1.2983e-10	2.48349	-1.27106	1.00656e-06	2.6572	-1.20766
120608460	chr12:120608460:G:A	2.29923e-12	-1.53628	-1.28494	5.47254e-08	-0.173312	-1.2891
120608542	chr12:120608542:C:T	5.46216e-12	-1.95596	-3.18773e-10	3.90865e-08	-1.79897	-3.18773e-10
120608622	chr12:120608622:G:A	1.10957e-11	-2.56711e-10	-1.24724	7.28296e-08	-2.56711e-10	-1.17662
120608651	chr12:120608651:A:G	2.85794e-12	-1.35858	-1.24513	7.73884e-08	0.1592	-1.27511
120608803	chr12:120608803:A:G	8.87191e-12	-1.47091	-3.18773e-10	4.02364e-08	-1.76997	-3.18773e-10
120608952	chr12:120608952:G:A	1.10484e-11	-2.56711e-10	-1.25152	7.2287e-08	-2.56711e-10	-1.1841
120609069	chr12:120609069:T:C	1.5696e-11	-2.56711e-10	-0.900398	7.85616e-08	-2.56711e-10	-1.10086
120609896	chr12:120609896:CAG:C	1.05777e-11	-2.56711e-10	-1.29505	6.98799e-08	-2.56711e-10	-1.21797
120610074	chr12:120610074:C:T	1.12921e-11	-2.56711e-10	-1.2297	6.62091e-08	-2.56711e-10	-1.27192
120610637	chr12:120610637:G:A	1.08872e-10	1.03637	-3.18773e-10	7.50782e-07	1.15637	-3.18773e-10
120611132	chr12:120611132:G:A	6.17162e-12	-0.723661	-1.11018	3.18618e-08	-1.04784	-0.9555
120611345	chr12:120611345:G:A	2.157e-12	-1.91091	-0.974176	1.99465e-08	-1.59448	-0.877207
120612255	chr12:120612255:T:G	1.30091e-11	-2.56711e-10	-1.08815	6.91683e-08	-2.56711e-10	-1.2282
120612447	chr12:120612447:C:A	2.33123e-12	-1.90755	-0.899854	2.25828e-08	-1.60316	-0.744394
120613482	chr12:120613482:A:G	1.2424e-11	-2.56711e-10	-1.13417	6.75804e-08	-2.56711e-10	-1.25142
120614076	chr12:120614076:C:T	7.11751e-11	0.61134	-3.18773e-10	1.0913e-06	1.53038	-3.18773e-10
120614210	chr12:120614210:C:T	2.32684e-11	-2.56711e-10	-0.506709	1.2649e-07	-2.56711e-10	-0.624577
120614272	chr12:120614272:G:A	6.40613e-12	-1.79655	-3.18773e-10	4.92591e-08	-1.56765	-3.18773e-10
120614329	chr12:120614329:C:T	2.59974e-12	-1.38906	-1.30933	1.22048e-08	-1.71704	-1.24587
120614377	chr12:120614377:T:C	2.00002e-12	-1.84396	-1.11668	1.50712e-08	-1.71987	-1.03208
120615241	chr12:120615241:T:C	1.24817e-11	-0.0516591	-1.07788	5.33989e-08	-0.620083	-0.86687
120615388	chr12:120615388:C:G	7.95745e-12	-1.5797	-3.18773e-10	3.76824e-08	-1.83555	-3.18773e-10
120615448	chr12:120615448:A:G	2.32753e-12	-1.6902	-1.11879	5.06499e-08	-0.495094	-1.04471
120615798	chr12:120615798:T:C	2.71757e-12	-1.36065	-1.29342	1.14778e-08	-1.73751	-1.28682
120616095	chr12:120616095:G:A	3.62079e-11	-2.56711e-10	-0.0645267	2.45354e-07	-2.56711e-10	0.0379585
120616160	chr12:120616160:T:G	3.80653e-12	-1.05362	-1.26347	1.48752e-08	-1.46313	-1.30191
120616310	chr12:120616310:A:AT	1.26192e-11	-2.56711e-10	-1.11858	6.79438e-08	-2.56711e-10	-1.24606
120616335	chr12:120616335:C:T	2.63409e-12	-1.81166	-0.873603	1.78153e-08	-1.82237	-0.762314
120616354	chr12:120616354:C:A	2.03545e-12	-1.83437	-1.10871	1.39894e-08	-1.80335	-1.02309
120616634	chr12:120616634:T:G	1.2012e-11	-2.56711e-10	-1.1679	6.61403e-08	-2.56711e-10	-1.27296
120616950	chr12:120616950:T:C	1.04273e-11	-2.56711e-10	-1.30938	6.52239e-08	-2.56711e-10	-1.28692
120617001	chr12:120617001:G:A	1.04685e-11	-2.56711e-10	-1.30543	6.64414e-08	-2.56711e-10	-1.26842
120617002	chr12:120617002:G:T	1.04378e-11	-2.56711e-10	-1.30837	6.40248e-08	-2.56711e-10	-1.30547
120617268	chr12:120617268:A:G	1.09248e-11	-2.56711e-10	-1.26277	6.44848e-08	-2.56711e-10	-1.29831
120617356	chr12:120617356:T:C	1.50856e-12	-1.95139	-1.29126	4.17206e-08	-0.466724	-1.26702
120617714	chr12:120617714:T:C	1.1187e-11	-2.56711e-10	-1.23905	6.42917e-08	-2.56711e-10	-1.30131
120618114	chr12:120618114:G:T	1.17619e-11	-2.56711e-10	-1.18894	6.57368e-08	-2.56711e-10	-1.27908
120618120	chr12:120618120:A:G	4.02341e-12	-0.958209	-1.30347	1.11266e-08	-1.86346	-1.19195
120618269	chr12:120618269:T:C	2.92576e-12	-1.47692	-1.10333	1.14822e-08	-1.87185	-1.1521
120618539	chr12:120618539:T:C	1.05014e-11	-2.56711e-10	-1.3023	6.66171e-08	-2.56711e-10	-1.26578
120618833	chr12:120618833:C:T	2.61018e-12	-1.6072	-1.08719	2.06358e-08	-1.72167	-0.716043
120618951	chr12:120618951:T:A	4.3447e-12	-0.925894	-1.25895	1.33748e-08	-1.80882	-1.06256
120619111	chr12:120619111:A:G	1.05545e-11	-2.56711e-10	-1.29725	6.6989e-08	-2.56711e-10	-1.26021
120619135	chr12:120619135:T:C	7.0566e-12	-1.69984	-3.18773e-10	4.69667e-08	-1.6153	-3.18773e-10
120619702	chr12:120619702:C:T	5.37553e-12	-1.97195	-3.18773e-10	3.34502e-08	-1.95468	-3.18773e-10
120619873	chr12:120619873:C:T	4.82924e-11	0.223471	-3.18773e-10	1.98129e-07	-0.175826	-3.18773e-10
120620479	chr12:120620479:G:A	2.11157e-11	-2.56711e-10	-0.603785	9.80545e-08	-2.56711e-10	-0.87922
120620843	chr12:120620843:A:AT	1.04774e-11	-2.56711e-10	-1.30458	6.39172e-08	-2.56711e-10	-1.30715
120621062	chr12:120621062:G:A	2.9133e-12	-1.48799	-1.09653	1.37775e-07	0.615344	-1.15446
120621250	chr12:120621250:C:T	1.05719e-11	-2.56711e-10	-1.2956	6.74436e-08	-2.56711e-10	-1.25345
120621708	chr12:120621708:C:T	6.42841e-12	-1.79308	-3.18773e-10	6.25041e-08	-1.32951	-3.18773e-10
120621736	chr12:120621736:G:A	2.48187e-11	-2.56711e-10	-0.442205	1.65458e-07	-2.56711e-10	-0.356025
120621960	chr12:120621960:G:A	9.88586e-12	-0.773681	-0.589017	3.17546e-08	-1.63509	-0.371615
120622132	chr12:120622132:C:A	5.33728e-12	-1.63701	-0.342075	8.47775e-08	-1.42086	0.396145
120622361	chr12:120622361:CAAGGAG:C	1.04382e-11	-2.56711e-10	-1.30833	6.40651e-08	-2.56711e-10	-1.30484
120622887	chr12:120622887:C:CTGGTCT	1.0701e-11	-2.56711e-10	-1.28347	7.06854e-08	-2.56711e-10	-1.2065
120622891	chr12:120622891:C:A	1.0713e-11	-2.56711e-10	-1.28235	7.08405e-08	-2.56711e-10	-1.20431
120622977	chr12:120622977:G:A	9.72539e-12	-0.78721	-0.591854	3.16064e-08	-1.63718	-0.374204
120623008	chr12:120623008:C:T	1.68413e-11	-0.829968	-3.18773e-10	2.03511e-07	-0.149022	-3.18773e-10
120623400	chr12:120623400:A:G	2.28039e-11	0.372494	-0.899367	3.24055e-06	3.44917	-0.83041
120623455	chr12:120623455:C:T	7.48301e-12	-1.0868	-0.554369	1.41305e-07	0.0406187	-0.55444
120623943	chr12:120623943:G:A	1.19869e-11	-2.56711e-10	-1.16999	7.36745e-08	-2.56711e-10	-1.16509
120624325	chr12:120624325:A:G	1.31196e-11	-2.56711e-10	-1.0797	9.19666e-08	-2.56711e-10	-0.943317
120624668	chr12:120624668:G:A	5.48258e-12	-1.95223	-3.18773e-10	4.18208e-08	-1.73135	-3.18773e-10
120624796	chr12:120624796:CCA:C	7.98103e-12	-1.02087	-0.555863	2.85783e-08	-1.78715	-0.32494
120624843	chr12:120624843:C:T	1.30726e-11	-2.56711e-10	-1.08329	9.15414e-08	-2.56711e-10	-0.947952
120625635	chr12:120625635:C:T	1.97562e-12	-1.68906	-1.28386	1.98661e-08	-1.17329	-1.30243
120625889	chr12:120625889:G:C	1.5449e-12	-1.90916	-1.30968	1.14617e-08	-1.71928	-1.30645
120625906	chr12:120625906:T:C	7.70777e-12	-1.2493	-0.362276	4.53553e-08	-1.89232	0.24211
120626221	chr12:120626221:G:T	1.95867e-12	-1.77839	-1.20314	5.20612e-08	-0.398144	-1.11418
120626228	chr12:120626228:T:C	1.4163e-11	-1.00317	-3.18773e-10	1.65736e-07	-0.354344	-3.18773e-10
120626533	chr12:120626533:C:T	1.11418e-11	-2.56711e-10	-1.2431	6.51357e-08	-2.56711e-10	-1.28827
120626561	chr12:120626561:C:T	1.55671e-12	-1.90154	-1.30968	1.12924e-08	-1.73425	-1.30637
120626727	chr12:120626727:C:T	5.82007e-12	-1.89249	-3.18773e-10	3.33708e-08	-1.95706	-3.18773e-10
120626785	chr12:120626785:G:A	1.06859e-11	-2.56711e-10	-1.28488	6.38312e-08	-2.56711e-10	-1.3085
120626971	chr12:120626971:T:G	1.08549e-11	-2.56711e-10	-1.26919	6.41372e-08	-2.56711e-10	-1.30372
120627474	chr12:120627474:G:A	1.8462e-12	-1.85519	-1.18548	5.72989e-08	-0.337232	-1.07923
120628023	chr12:120628023:A:G	3.54591e-11	-0.0854242	-3.18773e-10	5.20201e-07	0.789472	-3.18773e-10
120628235	chr12:120628235:G:T	2.03003e-12	-1.80672	-1.13903	7.159e-08	-0.169348	-1.02444
120628574	chr12:120628574:G:A	5.38198e-12	-1.74798	-0.222771	8.97008e-08	-1.41111	0.442848
120628983	chr12:120628983:C:T	3.47351e-11	-2.56711e-10	-0.106053	3.05744e-07	-2.56711e-10	0.258006
120629082	chr12:120629082:C:T	1.42211e-11	-2.56711e-10	-0.999079	1.03981e-07	-2.56711e-10	-0.820535
120629093	chr12:120629093:T:A	1.24907e-11	-2.56711e-10	-1.12882	7.96234e-08	-2.56711e-10	-1.08743
120629469	chr12:120629469:T:A	1.01616e-11	-0.0372565	-1.29793	9.19729e-09	-1.96746	-1.27837
120629570	chr12:120629570:G:A	1.05355e-11	-2.56711e-10	-1.29905	6.9422e-08	-2.56711e-10	-1.22454
120629874	chr12:120629874:C:G	8.97779e-12	-0.151566	-1.30748	3.6377e-08	-0.56273	-1.30808
120629883	chr12:120629883:C:T	1.58539e-11	0.198066	-1.08846	1.46375e-08	-1.86445	-0.9167
120630120	chr12:120630120:A:G	1.10719e-11	-2.56711e-10	-1.2494	6.96464e-08	-2.56711e-10	-1.22131
120630550	chr12:120630550:T:G	1.92666e-12	-1.68975	-1.30827	1.42568e-08	-1.50511	-1.3024
120630896	chr12:120630896:T:C	2.21071e-12	-1.74967	-1.11082	1.49325e-08	-1.85688	-0.904328
120630897	chr12:120630897:G:A	2.39222e-12	-1.53832	-1.24326	1.04161e-08	-1.96335	-1.15804
120631312	chr12:120631312:G:A	1.9223e-12	-1.75971	-1.24057	1.23277e-08	-1.85604	-1.09685
120631323	chr12:120631323:G:A	4.77779e-12	-0.789421	-1.3004	9.3198e-09	-1.92292	-1.30968
120631474	chr12:120631474:G:A	1.39439e-11	-0.341705	-0.677057	2.63618e-08	-1.972	-0.220824
120631477	chr12:120631477:G:A	2.41851e-12	-1.50839	-1.26227	1.01454e-08	-1.95914	-1.18859
120631519	chr12:120631519:ATCT:A	1.98093e-12	-1.74152	-1.22872	1.27677e-08	-1.84109	-1.07674
120631844	chr12:120631844:C:T	2.07716e-12	-1.73247	-1.19033	1.47071e-08	-1.83426	-0.942153
120632083	chr12:120632083:C:T	2.10124e-11	-2.56711e-10	-0.608691	1.4624e-07	-2.56711e-10	-0.479496
120632208	chr12:120632208:C:T	2.4761e-12	-1.48979	-1.25733	1.0254e-08	-1.9549	-1.18218
120632306	chr12:120632306:G:A	2.54002e-11	-0.419047	-3.18773e-10	1.09511e-07	-0.768722	-3.18773e-10
120632448	chr12:120632448:G:A	1.48859e-12	-1.94629	-1.30968	1.25478e-08	-1.62556	-1.30964
120632481	chr12:120632481:C:CT	1.51025e-12	-1.93504	-1.30649	1.21579e-08	-1.65708	-1.30968
120632605	chr12:120632605:A:G	1.04953e-11	-2.56711e-10	-1.30288	6.69361e-08	-2.56711e-10	-1.261
120632730	chr12:120632730:G:A	1.48674e-12	-1.94787	-1.30935	1.26182e-08	-1.61992	-1.30968
120632963	chr12:120632963:C:T	1.08823e-11	-2.56711e-10	-1.26667	7.14287e-08	-2.56711e-10	-1.19604
120633170	chr12:120633170:C:T	2.07187e-12	-1.64194	-1.28341	1.18684e-08	-1.75839	-1.23247
120633940	chr12:120633940:A:G	5.34229e-12	-0.680441	-1.29771	9.59673e-09	-1.89379	-1.30953
120634258	chr12:120634258:T:C	1.04556e-11	-2.56711e-10	-1.30666	6.50824e-08	-2.56711e-10	-1.28909
120634265	chr12:120634265:G:C	1.06107e-11	-2.56711e-10	-1.29194	6.37582e-08	-2.56711e-10	-1.30965
120634542	chr12:120634542:A:G	1.04643e-11	-2.56711e-10	-1.30583	6.66052e-08	-2.56711e-10	-1.26596
120634738	chr12:120634738:A:G	1.06698e-11	-2.56711e-10	-1.28639	6.40057e-08	-2.56711e-10	-1.30577
120634856	chr12:120634856:G:A	1.57319e-12	-1.91661	-1.28409	1.42782e-08	-1.5846	-1.22141
120634996	chr12:120634996:C:T	2.19529e-12	-1.60754	-1.25995	1.0213e-08	-1.84529	-1.2958
120635369	chr12:120635369:C:T	2.264e-12	-1.57519	-1.26149	1.00722e-08	-1.96821	-1.18675
120635425	chr12:120635425:C:T	1.31897e-11	-0.366675	-0.707695	2.53997e-08	-1.97239	-0.257613
120635566	chr12:120635566:C:T	1.06587e-11	-0.650819	-0.636604	4.04627e-08	-1.96062	0.196261
120635972	chr12:120635972:A:G	1.04535e-11	-2.56711e-10	-1.30687	6.43302e-08	-2.56711e-10	-1.30071
120635983	chr12:120635983:T:G	1.5458e-12	-1.91468	-1.30358	3.67309e-08	-0.587761	-1.27337
120636076	chr12:120636076:T:C	2.14401e-12	-1.66556	-1.22556	1.28284e-08	-1.77814	-1.13494
120636153	chr12:120636153:G:A	1.99443e-12	-1.71883	-1.24461	1.19544e-08	-1.82029	-1.16336
120636158	chr12:120636158:A:T	1.06098e-11	-2.56711e-10	-1.29202	6.37579e-08	-2.56711e-10	-1.30965
120636241	chr12:120636241:G:A	1.3282e-11	-2.56711e-10	-1.06739	7.57889e-08	-2.56711e-10	-1.13679
120636954	chr12:120636954:G:A	2.0727e-12	-1.64975	-1.2752	1.19752e-08	-1.76502	-1.21688
120637207	chr12:120637207:A:G	1.04327e-11	-2.56711e-10	-1.30886	6.60475e-08	-2.56711e-10	-1.27437
120637326	chr12:120637326:G:T	1.52212e-12	-1.92407	-1.30963	1.17249e-08	-1.6972	-1.30583
120637341	chr12:120637341:T:C	1.04609e-11	-2.56711e-10	-1.30616	6.40113e-08	-2.56711e-10	-1.30568
120637510	chr12:120637510:C:T	1.05953e-11	-2.56711e-10	-1.29339	6.38995e-08	-2.56711e-10	-1.30743
120637623	chr12:120637623:C:T	3.37288e-12	-1.13779	-1.30025	8.87034e-09	-1.97235	-1.30968
120637803	chr12:120637803:A:C	3.74801e-12	-1.07913	-1.25345	1.45451e-08	-1.7259	-1.06158
120637893	chr12:120637893:C:A	6.40157e-12	-0.52383	-1.27343	7.99775e-08	0.177863	-1.26086
120638092	chr12:120638092:A:G	1.52001e-12	-1.92962	-1.30547	1.245e-08	-1.64056	-1.30246
120638240	chr12:120638240:C:T	6.3546e-12	-0.609845	-1.19478	1.61966e-08	-1.93822	-0.741729
120638997	chr12:120638997:G:A	6.13307e-12	-1.84011	-3.18773e-10	4.46696e-08	-1.66545	-3.18773e-10
120639003	chr12:120639003:A:G	5.99103e-12	-1.86354	-3.18773e-10	4.63489e-08	-1.62855	-3.18773e-10
120639055	chr12:120639055:A:G	3.92316e-12	-0.977255	-1.30965	8.99853e-09	-1.96869	-1.29899
120639163	chr12:120639163:C:G	5.07532e-12	-0.719763	-1.30965	1.16513e-08	-1.70086	-1.30846
120639374	chr12:120639374:C:T	1.45729e-12	-1.96947	-1.30775	2.69374e-08	-0.912638	-1.25859
120639477	chr12:120639477:T:C	1.0478e-11	-2.56711e-10	-1.30452	6.39589e-08	-2.56711e-10	-1.3065
120639586	chr12:120639586:A:C	4.613e-12	-0.926278	-1.19865	1.50372e-08	-1.79271	-0.961499
120639705	chr12:120639705:C:T	4.91865e-12	-0.919424	-1.14134	1.65362e-08	-1.79505	-0.864138
120639717	chr12:120639717:G:C	1.04825e-11	-2.56711e-10	-1.3041	6.68823e-08	-2.56711e-10	-1.26181
120639925	chr12:120639925:A:C	4.65439e-12	-0.942342	-1.17365	1.57986e-08	-1.78618	-0.918641
120641350	chr12:120641350:C:T	1.74648e-11	-0.793619	-3.18773e-10	2.05916e-07	-0.137276	-3.18773e-10
120641656	chr12:120641656:G:C	1.05641e-11	-2.56711e-10	-1.29634	6.37648e-08	-2.56711e-10	-1.30954
120641935	chr12:120641935:T:TG	1.83891e-12	-1.73543	-1.3092	6.65727e-08	0.0211825	-1.28763
120641995	chr12:120641995:A:G	1.59086e-12	-1.91997	-1.26955	9.77163e-09	-1.87558	-1.30968
120642003	chr12:120642003:C:T	1.59414e-12	-1.88144	-1.30603	4.14452e-08	-0.433491	-1.30688
120642450	chr12:120642450:C:G	1.86304e-11	-0.939668	0.21066	2.11489e-07	-0.320073	0.209504
120643287	chr12:120643287:A:G	1.08385e-11	-2.56711e-10	-1.2707	6.4067e-08	-2.56711e-10	-1.30481
120643492	chr12:120643492:A:G	7.59258e-12	-0.439692	-1.18694	1.62581e-08	-1.95843	-0.717716
120644421	chr12:120644421:C:T	1.51889e-11	-0.933236	-3.18773e-10	1.72845e-07	-0.312346	-3.18773e-10
120644425	chr12:120644425:C:T	2.05098e-12	-1.62586	-1.30962	8.86779e-09	-1.97271	-1.30961
120645476	chr12:120645476:G:A	1.58702e-12	-1.96056	-1.23139	1.49488e-07	0.776185	-1.23371
120646466	chr12:120646466:A:G	1.2441e-11	0.123956	-1.25676	9.32702e-09	-1.969	-1.26283
120646647	chr12:120646647:A:G	1.04245e-11	-2.56711e-10	-1.30965	6.53061e-08	-2.56711e-10	-1.28566
120646751	chr12:120646751:G:C	1.06756e-11	-2.56711e-10	-1.28585	6.63925e-08	-2.56711e-10	-1.26916
120646784	chr12:120646784:A:G	4.14748e-12	-1.28126	-0.950046	1.11269e-08	-1.95722	-1.09816
120646799	chr12:120646799:C:T	1.68266e-12	-1.84106	-1.29237	2.416e-08	-0.97797	-1.30207
120646851	chr12:120646851:C:A	1.72277e-12	-1.89286	-1.21701	1.89868e-08	-1.37251	-1.14849
120646875	chr12:120646875:C:T	1.8785e-12	-1.71697	-1.30636	1.12975e-08	-1.73105	-1.30912
120646933	chr12:120646933:A:G	1.05846e-11	-2.56711e-10	-1.29441	6.58939e-08	-2.56711e-10	-1.2767
120647162	chr12:120647162:G:A	1.08212e-11	-2.56711e-10	-1.2723	6.37589e-08	-2.56711e-10	-1.30963
120647438	chr12:120647438:G:T	1.12176e-11	-2.56711e-10	-1.23632	6.96814e-08	-2.56711e-10	-1.22081
120647725	chr12:120647725:G:A	3.85696e-12	-1.10833	-1.1956	4.2603e-08	-0.541227	-1.17159
120647857	chr12:120647857:C:T	1.04304e-11	-2.56711e-10	-1.30908	6.48321e-08	-2.56711e-10	-1.29294
120648081	chr12:120648081:A:G	3.15078e-12	-1.38093	-1.12522	1.0213e-08	-1.93767	-1.20341
120648146	chr12:120648146:A:G	7.75638e-12	-0.323639	-1.28165	7.31447e-08	0.0981836	-1.27049
120648195	chr12:120648195:A:C	5.5235e-12	-0.679778	-1.26501	7.33761e-08	0.0297482	-1.19889
120648241	chr12:120648241:A:G	1.04339e-11	-2.56711e-10	-1.30874	6.40782e-08	-2.56711e-10	-1.30464
120648407	chr12:120648407:G:T	9.06748e-12	-1.44911	-3.18773e-10	3.3342e-08	-1.95792	-3.18773e-10
120648639	chr12:120648639:G:A	2.38496e-12	-1.48376	-1.30086	9.09093e-09	-1.96177	-1.29569
120648899	chr12:120648899:G:A	1.3344e-11	-2.56711e-10	-1.06274	8.41012e-08	-2.56711e-10	-1.03272
120649167	chr12:120649167:G:A	1.04244e-11	-2.56711e-10	-1.30966	6.4256e-08	-2.56711e-10	-1.30187
120649269	chr12:120649269:C:T	9.77358e-12	-1.37412	-3.18773e-10	3.39014e-08	-1.94129	-3.18773e-10
120649512	chr12:120649512:C:T	1.29006e-11	-2.56711e-10	-1.09653	8.61425e-08	-2.56711e-10	-1.00874
120649544	chr12:120649544:T:C	5.88064e-12	-1.88214	-3.18773e-10	3.2871e-08	-1.97215	-3.18773e-10
120649646	chr12:120649646:T:G	1.3286e-11	-2.56711e-10	-1.06709	9.43155e-08	-2.56711e-10	-0.918098
120650566	chr12:120650566:G:A	1.39501e-11	-1.01832	-3.18773e-10	1.56093e-07	-0.414289	-3.18773e-10
120651180	chr12:120651180:AAAC:A	5.13579e-12	-1.00563	-1.01194	2.74713e-08	-1.7107	-0.440902
120651441	chr12:120651441:C:T	1.45201e-12	-1.97214	-1.30872	3.24955e-08	-0.674151	-1.30949
120651472	chr12:120651472:G:A	5.4037e-12	-1.96672	-3.18773e-10	3.44763e-08	-1.92447	-3.18773e-10
120651487	chr12:120651487:T:C	1.08993e-11	-2.56711e-10	-1.26511	6.39851e-08	-2.56711e-10	-1.30609
120651510	chr12:120651510:A:G	6.33342e-12	-1.80796	-3.18773e-10	6.49843e-08	-1.2906	-3.18773e-10
120651648	chr12:120651648:G:A	2.12528e-12	-1.66497	-1.23493	1.41196e-08	-1.87723	-0.93995
120651880	chr12:120651880:C:T	5.45681e-12	-1.95694	-3.18773e-10	4.44565e-08	-1.67023	-3.18773e-10
120652132	chr12:120652132:C:A	1.34695e-11	-1.05338	-3.18773e-10	1.4937e-07	-0.458316	-3.18773e-10
120652540	chr12:120652540:G:T	1.0599e-11	-2.56711e-10	-1.29305	6.7619e-08	-2.56711e-10	-1.25085
120652640	chr12:120652640:C:A	1.18849e-11	-2.56711e-10	-1.17853	7.24946e-08	-2.56711e-10	-1.18123
120652967	chr12:120652967:C:T	1.359e-11	-1.04447	-3.18773e-10	1.51248e-07	-0.445822	-3.18773e-10
120653143	chr12:120653143:T:C	1.41722e-11	-1.00252	-3.18773e-10	3.78594e-08	-1.83086	-3.18773e-10
120653597	chr12:120653597:G:A	2.76354e-12	-1.83915	-0.798143	2.82616e-08	-1.52928	-0.593954
120653932	chr12:120653932:G:A	1.04479e-11	-0.693334	-0.614067	2.74205e-08	-1.6752	-0.478251
120655006	chr12:120655006:G:A	2.16463e-12	-1.73978	-1.14177	1.23523e-08	-1.90477	-1.04613
120655155	chr12:120655155:C:T	6.50102e-12	-0.704441	-1.0774	2.5317e-08	-1.12626	-1.10701
120655435	chr12:120655435:G:A	1.89886e-12	-1.93301	-1.07954	5.59028e-08	-0.364387	-1.07674
120655616	chr12:120655616:A:G	1.94985e-12	-1.88163	-1.10442	4.26125e-08	-0.612569	-1.10003
120655684	chr12:120655684:T:C	5.38527e-12	-0.823798	-1.14634	8.80007e-08	0.290106	-1.2775
120656284	chr12:120656284:G:T	1.14252e-11	-0.632386	-0.585597	2.93585e-08	-1.64216	-0.442996
120656307	chr12:120656307:T:C	3.25646e-12	-1.16723	-1.30594	1.27104e-08	-1.61536	-1.30696
120656626	chr12:120656626:C:T	1.29358e-11	-2.56711e-10	-1.0938	7.41912e-08	-2.56711e-10	-1.1581
120656634	chr12:120656634:G:A	1.83015e-11	-0.746819	-3.18773e-10	7.34293e-08	-1.16842	-3.18773e-10
120656752	chr12:120656752:A:G	2.94122e-12	-1.26721	-1.30777	1.37488e-08	-1.54782	-1.29597
120657276	chr12:120657276:C:T	1.76014e-11	0.351744	-1.13757	1.60872e-07	0.871034	-1.25517
120657389	chr12:120657389:G:A	1.65567e-12	-1.96663	-1.18297	3.00669e-08	-0.911098	-1.15022
120657509	chr12:120657509:G:A	5.38885e-12	-1.96947	-3.18773e-10	4.78896e-08	-1.59584	-3.18773e-10
120657528	chr12:120657528:C:T	2.56234e-12	-1.76373	-0.949154	5.62329e-08	-0.586328	-0.848913
120657763	chr12:120657763:T:C	3.42622e-12	-1.12374	-1.2986	1.27336e-08	-1.63872	-1.28177
120658158	chr12:120658158:A:G	1.17472e-11	-2.56711e-10	-1.19019	8.01834e-08	-2.56711e-10	-1.08043
120658403	chr12:120658403:C:T	1.77955e-11	-2.56711e-10	-0.774856	1.21911e-07	-2.56711e-10	-0.661455
120658778	chr12:120658778:T:A	6.74745e-12	-1.31713	-0.42751	2.65141e-08	-1.91682	-0.270246
120658951	chr12:120658951:A:G	1.04308e-11	-2.56711e-10	-1.30904	6.42947e-08	-2.56711e-10	-1.30127
120659184	chr12:120659184:A:G	1.94508e-12	-1.6833	-1.3052	1.03716e-08	-1.92202	-1.20365
120659197	chr12:120659197:G:A	5.37559e-12	-1.97194	-3.18773e-10	5.09418e-08	-1.53406	-3.18773e-10
120659370	chr12:120659370:C:T	9.43406e-12	-1.40948	-3.18773e-10	1.63691e-07	-0.36676	-3.18773e-10
120659371	chr12:120659371:G:A	1.35382e-11	-2.56711e-10	-1.04829	8.7645e-08	-2.56711e-10	-0.991449
120659432	chr12:120659432:T:A	1.04422e-11	-2.56711e-10	-1.30794	6.45187e-08	-2.56711e-10	-1.29779
120659644	chr12:120659644:C:A	1.0847e-11	-2.56711e-10	-1.26992	6.41867e-08	-2.56711e-10	-1.30295
120659647	chr12:120659647:G:A	9.00973e-12	-1.4555	-3.18773e-10	1.0757e-07	-0.786597	-3.18773e-10
120659799	chr12:120659799:G:A	1.15888e-11	-2.56711e-10	-1.20376	6.78609e-08	-2.56711e-10	-1.24728
120659819	chr12:120659819:G:A	1.66802e-12	-1.835	-1.30717	8.74434e-08	0.194902	-1.18865
120659837	chr12:120659837:G:T	1.15888e-11	-2.56711e-10	-1.20376	6.78609e-08	-2.56711e-10	-1.24728
120660388	chr12:120660388:C:T	5.30574e-11	-1.9029	2.22047	5.40523e-07	-1.40282	2.23061
120660606	chr12:120660606:T:C	7.54553e-12	-1.90814	0.275293	8.49924e-08	-1.43534	0.413157
120660675	chr12:120660675:T:C	9.52754e-12	-1.39962	-3.18773e-10	1.1645e-07	-0.707283	-3.18773e-10
120661346	chr12:120661346:T:C	3.19032e-12	-1.83944	-0.654243	2.37907e-08	-1.73265	-0.562793
120661996	chr12:120661996:C:G	2.0813e-12	-1.74681	-1.174	2.09798e-08	-1.14526	-1.27592
120662001	chr12:120662001:C:T	1.3288e-11	-2.56711e-10	-1.06694	7.61013e-08	-2.56711e-10	-1.13268
120662079	chr12:120662079:T:C	3.92352e-12	-1.81214	-0.474677	2.76075e-08	-1.7766	-0.37006
120662096	chr12:120662096:A:C	6.04054e-12	-1.85531	-3.18773e-10	3.35305e-08	-1.95229	-3.18773e-10
120662747	chr12:120662747:C:T	1.32034e-10	-1.94276	3.17201	1.25251e-06	-1.52195	3.19011
120662775	chr12:120662775:C:T	1.40028e-11	-2.56711e-10	-1.01455	7.81796e-08	-2.56711e-10	-1.10573
120662812	chr12:120662812:A:G	1.42544e-11	-2.56711e-10	-0.996738	9.80897e-08	-2.56711e-10	-0.87886
120662994	chr12:120662994:T:C	1.04285e-11	-2.56711e-10	-1.30926	6.43092e-08	-2.56711e-10	-1.30104
120663221	chr12:120663221:A:G	1.35511e-10	-1.94947	3.20472	1.24328e-06	-1.55793	3.2187
120663349	chr12:120663349:A:G	1.52179e-12	-1.9245	-1.30942	1.11032e-08	-1.89296	-1.16455
120663856	chr12:120663856:G:A	1.12866e-11	-2.56711e-10	-1.23019	6.98193e-08	-2.56711e-10	-1.21883
120663930	chr12:120663930:C:T	1.48265e-11	-2.56711e-10	-0.95739	1.02655e-07	-2.56711e-10	-0.833365
120663996	chr12:120663996:C:G	2.25512e-12	-1.64997	-1.19063	2.49933e-08	-0.962162	-1.28397
120664017	chr12:120664017:C:A	5.41089e-12	-1.96539	-3.18773e-10	4.33007e-08	-1.69657	-3.18773e-10
120664114	chr12:120664114:T:C	1.14433e-11	-2.56711e-10	-1.2164	7.23383e-08	-2.56711e-10	-1.18339
120664213	chr12:120664213:C:T	6.07633e-12	-1.8494	-3.18773e-10	3.30598e-08	-1.96642	-3.18773e-10
120664546	chr12:120664546:C:T	1.32816e-11	-2.56711e-10	-1.06742	9.00348e-08	-2.56711e-10	-0.964547
120664558	chr12:120664558:G:A	1.13402e-11	-2.56711e-10	-1.22545	7.40048e-08	-2.56711e-10	-1.16061
120664640	chr12:120664640:G:A	1.42867e-10	-1.93446	3.24256	1.37627e-06	-1.49504	3.25743
120664746	chr12:120664746:G:A	2.23773e-12	-1.91225	-0.936089	1.34537e-08	-1.96491	-0.900574
120665220	chr12:120665220:C:T	3.97402e-12	-1.76935	-0.504672	2.93176e-08	-1.84976	-0.236792
120665374	chr12:120665374:C:T	2.22937e-12	-1.8623	-0.989789	1.96842e-08	-1.47061	-1.01432
120665612	chr12:120665612:CTG:C	1.31236e-10	-1.93234	3.15553	1.26043e-06	-1.49669	3.17116
120665705	chr12:120665705:A:T	2.35642e-12	-1.4885	-1.30816	1.0401e-08	-1.81855	-1.30428
120665707	chr12:120665707:ACCT:A	2.69469e-12	-1.3535	-1.30902	1.13428e-08	-1.73393	-1.30222
120665814	chr12:120665814:G:A	1.05352e-11	-2.56711e-10	-1.29908	6.38056e-08	-2.56711e-10	-1.3089
120665889	chr12:120665889:G:A	2.43819e-12	-1.84306	-0.919494	2.31128e-08	-1.46509	-0.859264
120665934	chr12:120665934:C:T	1.04251e-11	-2.56711e-10	-1.30959	6.50564e-08	-2.56711e-10	-1.28949
120666364	chr12:120666364:C:T	2.02517e-12	-1.86354	-1.08461	1.90691e-08	-1.41744	-1.09923
120667461	chr12:120667461:A:G	1.2722e-11	-1.11047	-3.18773e-10	9.70741e-07	1.41332	-3.18773e-10
120667725	chr12:120667725:G:T	2.52476e-12	-1.4597	-1.26796	8.93675e-09	-1.96781	-1.30676
120668180	chr12:120668180:T:C	1.59984e-12	-1.92381	-1.26009	9.50639e-09	-1.96473	-1.24805
120668184	chr12:120668184:C:T	2.51306e-12	-1.42335	-1.30896	9.16477e-09	-1.94145	-1.30793
120668678	chr12:120668678:T:C	2.12098e-11	-2.56711e-10	-0.599343	9.77553e-08	-2.56711e-10	-0.882275
120668681	chr12:120668681:T:C	1.05365e-11	-2.56711e-10	-1.29896	6.37589e-08	-2.56711e-10	-1.30963
120669478	chr12:120669478:C:T	1.42986e-10	-1.97092	3.27986	1.16687e-06	-1.69906	3.2964
120669590	chr12:120669590:C:T	1.6532e-10	-1.94844	3.40251	1.54257e-06	-1.54681	3.42327
120669740	chr12:120669740:T:G	4.12435e-12	-0.979745	-1.25715	9.20526e-09	-1.96098	-1.28398
120670342	chr12:120670342:G:T	1.79171e-12	-1.84566	-1.22498	1.0201e-08	-1.93372	-1.20853
120670456	chr12:120670456:CTT:C	1.05342e-11	-1.29917	-3.18773e-10	1.3532e-07	-0.5571	-3.18773e-10
120670745	chr12:120670745:C:T	1.60561e-11	-2.56711e-10	-0.877713	1.07055e-07	-2.56711e-10	-0.791401
120671044	chr12:120671044:G:A	1.71878e-11	-2.56711e-10	-0.809606	1.15282e-07	-2.56711e-10	-0.717364
120671347	chr12:120671347:G:A	1.62541e-11	-0.865457	-3.18773e-10	4.29152e-08	-1.70552	-3.18773e-10
120671409	chr12:120671409:G:A	7.06894e-12	-1.69809	-3.18773e-10	3.37037e-08	-1.94714	-3.18773e-10
120671754	chr12:120671754:G:C	1.05836e-11	-1.29449	-3.18773e-10	1.36348e-07	-0.549535	-3.18773e-10
120672029	chr12:120672029:T:C	2.34161e-12	-1.93348	-0.86949	2.59859e-08	-1.97058	-0.236608
120672432	chr12:120672432:G:A	1.53989e-12	-1.9261	-1.29599	9.87353e-09	-1.96961	-1.20527
120672726	chr12:120672726:AAC:A	5.74887e-11	0.397785	-3.18773e-10	9.79118e-07	1.42191	-3.18773e-10
120672858	chr12:120672858:C:T	1.23144e-11	-2.56711e-10	-1.14303	7.02727e-08	-2.56711e-10	-1.21236
120672896	chr12:120672896:G:T	9.4712e-12	-1.40555	-3.18773e-10	4.29806e-08	-1.70399	-3.18773e-10
120673293	chr12:120673293:T:A	1.35251e-11	-2.56711e-10	-1.04925	9.01096e-08	-2.56711e-10	-0.963717
120673411	chr12:120673411:C:T	2.23509e-12	-1.92398	-0.925545	2.66917e-08	-1.23584	-0.944551
120673647	chr12:120673647:G:T	1.74443e-12	-1.86161	-1.23577	1.00046e-08	-1.94245	-1.21925
120674225	chr12:120674225:C:T	1.94129e-11	-2.56711e-10	-0.687867	1.5612e-07	-2.56711e-10	-0.414118
120674382	chr12:120674382:A:G	1.77607e-12	-1.85736	-1.22205	1.01796e-08	-1.94018	-1.20418
120674929	chr12:120674929:A:G	1.24573e-11	-2.56711e-10	-1.1315	9.18739e-08	-2.56711e-10	-0.944326
120675166	chr12:120675166:C:T	4.15792e-12	-1.07422	-1.15457	1.0346e-08	-1.97039	-1.15776
120675293	chr12:120675293:T:C	1.2406e-11	-2.56711e-10	-1.13562	7.08632e-08	-2.56711e-10	-1.20399
120675393	chr12:120675393:G:A	1.45235e-10	-1.94415	3.26871	1.37243e-06	-1.53281	3.29241
120675531	chr12:120675531:T:C	2.47227e-12	-1.54824	-1.20043	3.00621e-08	-0.995704	-1.06577
120675778	chr12:120675778:A:G	1.93689e-11	-2.56711e-10	-0.690134	1.55772e-07	-2.56711e-10	-0.41635
120675785	chr12:120675785:T:G	1.80689e-12	-1.87634	-1.18585	1.0487e-08	-1.95004	-1.16457
120675937	chr12:120675937:G:A	2.26885e-12	-1.54731	-1.28722	2.34093e-08	-1.00597	-1.30564
120676669	chr12:120676669:C:T	1.79666e-12	-1.84128	-1.22659	1.02173e-08	-1.93133	-1.20933
120676902	chr12:120676902:G:A	1.74346e-12	-1.86283	-1.2351	1.00036e-08	-1.94326	-1.21853
120676976	chr12:120676976:G:A	1.5546e-11	-2.56711e-10	-0.910002	1.03568e-07	-2.56711e-10	-0.824513
120677173	chr12:120677173:C:T	4.61335e-12	-0.826091	-1.29876	9.1543e-09	-1.94085	-1.30967
120677465	chr12:120677465:TG:T	2.18879e-12	-1.91357	-0.956887	2.5141e-08	-1.26617	-0.974076
120677551	chr12:120677551:A:G	1.55852e-12	-1.91959	-1.29048	9.28102e-09	-1.96704	-1.26973
120678039	chr12:120678039:C:T	2.35606e-12	-1.63823	-1.15858	1.08976e-08	-1.96248	-1.11372
120678080	chr12:120678080:G:C	1.06878e-11	-2.56711e-10	-1.2847	6.71879e-08	-2.56711e-10	-1.25725
120678459	chr12:120678459:T:C	1.06864e-11	-2.56711e-10	-1.28483	6.76556e-08	-2.56711e-10	-1.25031
120678619	chr12:120678619:A:G	2.03211e-11	-2.56711e-10	-0.642146	1.74387e-07	-2.56711e-10	-0.303466
120678966	chr12:120678966:G:T	1.31235e-11	-2.56711e-10	-1.0794	7.18665e-08	-2.56711e-10	-1.18993
120679503	chr12:120679503:A:G	1.85861e-11	-0.731389	-3.18773e-10	7.34775e-08	-1.16776	-3.18773e-10
120679724	chr12:120679724:C:T	2.14322e-12	-1.96696	-0.924533	2.47373e-08	-1.33509	-0.921341
120680186	chr12:120680186:T:C	1.15699e-11	-2.56711e-10	-1.2054	7.64914e-08	-2.56711e-10	-1.12756
120680301	chr12:120680301:G:A	2.74898e-12	-1.96792	-0.674657	3.28678e-08	-1.32767	-0.644582
120680369	chr12:120680369:G:A	8.09329e-12	-1.45369	-0.109077	3.40023e-08	-1.26728	-0.671033
120681267	chr12:120681267:T:G	1.04249e-11	-2.56711e-10	-1.30961	6.44507e-08	-2.56711e-10	-1.29884
120681292	chr12:120681292:C:T	2.06309e-12	-1.96913	-0.960471	2.45461e-08	-1.30618	-0.958013
120682122	chr12:120682122:C:T	3.03171e-12	-1.23879	-1.30589	1.35145e-08	-1.57167	-1.28932
120682426	chr12:120682426:A:G	1.69171e-11	-0.825476	-3.18773e-10	6.79971e-08	-1.24528	-3.18773e-10
120682524	chr12:120682524:G:A	5.75154e-12	-1.90434	-3.18773e-10	3.40678e-08	-1.93639	-3.18773e-10
120682554	chr12:120682554:C:A	4.20059e-12	-0.946178	-1.2724	9.76e-09	-1.96927	-1.21718
120682855	chr12:120682855:C:T	1.35054e-11	-2.56711e-10	-1.05072	9.13461e-08	-2.56711e-10	-0.950087
120683473	chr12:120683473:C:A	1.18163e-11	-2.56711e-10	-1.18433	7.90503e-08	-2.56711e-10	-1.09466
120683761	chr12:120683761:G:C	9.65272e-12	-1.38656	-3.18773e-10	1.20472e-07	-0.673326	-3.18773e-10
120683765	chr12:120683765:G:A	1.1612e-11	-2.56711e-10	-1.20177	7.72025e-08	-2.56711e-10	-1.11831
120684133	chr12:120684133:A:C	7.50904e-12	-1.6377	-3.18773e-10	3.31657e-08	-1.96323	-3.18773e-10
120684137	chr12:120684137:C:T	1.18711e-11	-2.56711e-10	-1.17969	6.84579e-08	-2.56711e-10	-1.23852
120684489	chr12:120684489:A:C	1.6609e-12	-1.97127	-1.17517	1.2145e-08	-1.81477	-1.15305
120684671	chr12:120684671:A:G	2.52475e-12	-1.42054	-1.30712	1.05589e-08	-1.90913	-1.19864
120684747	chr12:120684747:G:A	9.72246e-12	-1.37937	-3.18773e-10	1.21891e-07	-0.661615	-3.18773e-10
120684787	chr12:120684787:C:T	1.45169e-11	-2.56711e-10	-0.978493	9.41155e-08	-2.56711e-10	-0.920221
120684858	chr12:120684858:C:A	1.46163e-12	-1.96973	-1.30452	2.41565e-08	-1.06199	-1.2182
120684873	chr12:120684873:C:T	2.79488e-12	-1.31636	-1.30965	9.32572e-09	-1.94092	-1.29105
120684963	chr12:120684963:A:G	1.46477e-12	-1.96724	-1.30486	2.50954e-08	-1.02533	-1.21673
120685235	chr12:120685235:T:C	5.39766e-12	-1.96784	-3.18773e-10	4.51582e-08	-1.65457	-3.18773e-10
120685298	chr12:120685298:G:C	1.04412e-11	-2.56711e-10	-1.30805	6.48542e-08	-2.56711e-10	-1.2926
120685325	chr12:120685325:G:A	1.08149e-11	-2.56711e-10	-1.27288	6.84466e-08	-2.56711e-10	-1.23869
120685403	chr12:120685403:G:A	2.9295e-12	-1.39553	-1.18344	2.96635e-08	-0.771415	-1.30341
120685617	chr12:120685617:T:C	5.92461e-11	0.427896	-3.18773e-10	1.83715e-06	2.05123	-3.18773e-10
120686260	chr12:120686260:C:A	6.26559e-12	-1.96305	0.144315	2.39108e-08	-1.88475	-0.405661
120686339	chr12:120686339:A:C	1.75067e-12	-1.85864	-1.23517	9.2233e-09	-1.94296	-1.30005
120686475	chr12:120686475:C:T	5.37145e-12	-1.97271	-3.18773e-10	4.18999e-08	-1.72946	-3.18773e-10
120686504	chr12:120686504:C:T	5.78724e-12	-1.96937	0.0712233	2.31558e-08	-1.85847	-0.464025
120686856	chr12:120686856:T:A	2.30559e-11	-2.56711e-10	-0.515882	1.15036e-07	-2.56711e-10	-0.7195
120687098	chr12:120687098:C:T	5.4662e-12	-1.95522	-3.18773e-10	3.62117e-08	-1.87536	-3.18773e-10
120687188	chr12:120687188:G:A	7.95999e-12	-1.4927	-0.0866779	3.29281e-08	-1.31606	-0.654355
120687338	chr12:120687338:C:T	1.09323e-11	-2.56711e-10	-1.26208	6.46221e-08	-2.56711e-10	-1.29619
120687664	chr12:120687664:C:T	1.73971e-11	-2.56711e-10	-0.797503	1.19318e-07	-2.56711e-10	-0.682951
120688577	chr12:120688577:T:C	3.25455e-12	-1.1657	-1.30806	1.39904e-08	-1.51823	-1.30814
120688725	chr12:120688725:TA:T	5.72437e-12	-1.96373	0.0546613	2.51382e-08	-1.73882	-0.501537
120688853	chr12:120688853:G:A	1.11431e-11	-2.56711e-10	-1.24298	6.50395e-08	-2.56711e-10	-1.28975
120688913	chr12:120688913:AGGTCAT:A	1.96394e-11	-0.676266	-3.18773e-10	9.91687e-08	-0.867921	-3.18773e-10
120689166	chr12:120689166:T:C	5.37176e-12	-1.97265	-3.18773e-10	4.19993e-08	-1.72709	-3.18773e-10
120689544	chr12:120689544:A:G	3.86513e-12	-1.35241	-0.949393	2.23616e-08	-1.34446	-1.01294
120689966	chr12:120689966:G:C	1.04766e-11	-2.56711e-10	-1.30466	6.59693e-08	-2.56711e-10	-1.27555
120690111	chr12:120690111:C:T	8.15694e-12	-1.96653	0.411595	4.3716e-08	-1.89265	0.20562
120690253	chr12:120690253:T:A	1.12439e-11	-2.56711e-10	-1.23398	7.22492e-08	-2.56711e-10	-1.18462
120690334	chr12:120690334:C:T	2.01513e-11	-0.650534	-3.18773e-10	1.01633e-07	-0.843372	-3.18773e-10
120690389	chr12:120690389:G:A	5.41737e-12	-1.96419	-3.18773e-10	6.00851e-08	-1.36898	-3.18773e-10
120690514	chr12:120690514:C:G	1.70974e-12	-1.9727	-1.14476	1.28899e-08	-1.78291	-1.12538
120690711	chr12:120690711:A:G	5.37307e-12	-1.9724	-3.18773e-10	4.15774e-08	-1.73719	-3.18773e-10
120690830	chr12:120690830:C:G	1.89213e-12	-1.88414	-1.13196	1.8922e-08	-1.86938	-0.655039
120690896	chr12:120690896:A:G	6.31633e-12	-1.56523	-0.245436	4.56496e-08	-1.26722	-0.376526
120691074	chr12:120691074:G:A	1.05135e-11	-2.56711e-10	-1.30114	6.67359e-08	-2.56711e-10	-1.264
120691079	chr12:120691079:T:C	5.2349e-12	-1.56002	-0.438439	3.65202e-08	-1.26212	-0.604761
120691096	chr12:120691096:T:C	3.32283e-12	-1.14333	-1.30965	1.42696e-08	-1.50239	-1.30422
120691123	chr12:120691123:C:T	3.52905e-12	-1.40776	-0.985009	2.04529e-08	-1.40137	-1.04525
120691264	chr12:120691264:AC:A	1.0443e-11	-2.56711e-10	-1.30788	6.44109e-08	-2.56711e-10	-1.29946
120691516	chr12:120691516:C:T	1.88881e-11	-2.56711e-10	-0.715272	9.7731e-08	-2.56711e-10	-0.882524
120691693	chr12:120691693:G:A	1.32778e-11	-2.56711e-10	-1.06771	8.94482e-08	-2.56711e-10	-0.971084
120692243	chr12:120692243:A:G	5.48552e-12	-0.642778	-1.30891	2.88311e-08	-0.817487	-1.2858
120692543	chr12:120692543:A:C	5.37244e-12	-1.97252	-3.18773e-10	4.17615e-08	-1.73277	-3.18773e-10
120693248	chr12:120693248:C:G	8.35458e-12	-1.53099	-3.18773e-10	5.06242e-07	0.762273	-3.18773e-10
120693475	chr12:120693475:C:T	6.80108e-12	-1.95496	0.218238	3.00047e-08	-1.69932	-0.364069
120693504	chr12:120693504:T:A	3.86578e-11	-2.56711e-10	0.000944763	2.48268e-07	-2.56711e-10	0.0497674
120693576	chr12:120693576:G:A	1.04582e-11	-2.56711e-10	-1.30641	6.58054e-08	-2.56711e-10	-1.27804
120693845	chr12:120693845:C:T	1.15773e-11	-2.56711e-10	-1.20475	7.68942e-08	-2.56711e-10	-1.12231
120694656	chr12:120694656:G:A	8.17055e-12	-1.55327	-3.18773e-10	3.46385e-08	-1.91978	-3.18773e-10
120695234	chr12:120695234:G:C	1.75879e-12	-1.90266	-1.18652	1.48756e-08	-1.9685	-0.796516
120695366	chr12:120695366:A:T	1.06232e-11	-2.56711e-10	-1.29076	6.39827e-08	-2.56711e-10	-1.30613
120695938	chr12:120695938:C:T	1.34183e-11	-2.56711e-10	-1.05719	8.95067e-08	-2.56711e-10	-0.97043
120696072	chr12:120696072:G:A	3.33607e-12	-1.14059	-1.30842	1.42802e-08	-1.49809	-1.30778
120696077	chr12:120696077:G:A	4.37396e-11	0.124451	-3.18773e-10	7.10198e-07	1.1008	-3.18773e-10
120696109	chr12:120696109:C:T	3.19042e-12	-1.96027	-0.533379	1.88422e-08	-1.97251	-0.556129
120696110	chr12:120696110:G:A	5.37155e-12	-1.97269	-3.18773e-10	3.44409e-08	-1.9255	-3.18773e-10
120696599	chr12:120696599:T:C	7.54091e-12	-1.63346	-3.18773e-10	3.31606e-08	-1.96338	-3.18773e-10
120696769	chr12:120696769:T:C	3.57062e-12	-1.95359	-0.427474	2.14884e-08	-1.97253	-0.424704
120697419	chr12:120697419:C:T	7.24958e-12	-1.97253	0.299674	2.9621e-08	-1.8036	-0.272656
120697664	chr12:120697664:T:C	1.85262e-12	-1.88202	-1.15518	1.81161e-08	-1.86684	-0.701101
120697705	chr12:120697705:G:A	2.31568e-12	-1.66893	-1.14517	1.17483e-08	-1.7009	-1.30013
120697746	chr12:120697746:A:G	1.88551e-12	-1.97271	-1.0469	1.65371e-08	-1.76001	-0.899123
120698237	chr12:120698237:G:A	3.56872e-12	-1.96585	-0.415746	2.12191e-08	-1.97083	-0.439009
120698442	chr12:120698442:A:G	6.03245e-12	-1.94932	0.0926733	2.76827e-08	-1.67949	-0.464447
120698491	chr12:120698491:C:T	2.98282e-11	-2.56711e-10	-0.258349	2.6229e-07	-2.56711e-10	0.104708
120698506	chr12:120698506:T:C	3.45826e-12	-1.10442	-1.30861	1.46647e-08	-1.47199	-1.30731
120698798	chr12:120698798:G:A	1.5399e-11	-2.56711e-10	-0.919503	9.44304e-08	-2.56711e-10	-0.916879
120698929	chr12:120698929:G:A	2.25455e-12	-1.5862	-1.25465	1.03812e-08	-1.95062	-1.17412
120699009	chr12:120699009:T:C	2.20735e-11	-0.559424	-3.18773e-10	1.10398e-07	-0.760653	-3.18773e-10
120699526	chr12:120699526:T:C	4.60641e-12	-1.95065	-0.175702	2.77622e-08	-1.97213	-0.168936
120699771	chr12:120699771:G:A	3.20802e-12	-1.96247	-0.525683	1.8979e-08	-1.97209	-0.549318
120700547	chr12:120700547:G:T	1.52462e-11	-0.929475	-3.18773e-10	3.96757e-07	0.518581	-3.18773e-10
120700558	chr12:120700558:C:T	4.44794e-11	0.141222	-3.18773e-10	7.21591e-07	1.11672	-3.18773e-10
120701182	chr12:120701182:T:C	1.63839e-12	-1.97251	-1.18757	1.21886e-08	-1.79323	-1.17101
120701585	chr12:120701585:C:T	4.05523e-12	-1.96029	-0.293503	2.46395e-08	-1.9725	-0.287893
120701700	chr12:120701700:G:A	2.17754e-11	-0.573024	-3.18773e-10	1.09056e-07	-0.772879	-3.18773e-10
120701729	chr12:120701729:C:G	6.32951e-12	-1.80858	-3.18773e-10	8.6359e-08	-1.00623	-3.18773e-10
120701898	chr12:120701898:G:A	1.79105e-11	-2.56711e-10	-0.768418	9.68337e-08	-2.56711e-10	-0.891747
120702261	chr12:120702261:T:C	5.43477e-12	-0.665101	-1.29589	2.91297e-08	-0.840105	-1.25288
120702437	chr12:120702437:C:T	1.27229e-11	-2.56711e-10	-1.1104	8.31781e-08	-2.56711e-10	-1.04376
120702514	chr12:120702514:T:G	1.3778e-11	-2.56711e-10	-1.03073	8.72857e-08	-2.56711e-10	-0.995556
120702650	chr12:120702650:C:T	1.45777e-11	-2.56711e-10	-0.974308	8.69597e-08	-2.56711e-10	-0.999298
120702983	chr12:120702983:A:G	8.89585e-12	-1.36554	-0.102678	3.76774e-08	-1.16832	-0.667361
120703311	chr12:120703311:C:T	1.78993e-11	-2.56711e-10	-0.769041	1.23025e-07	-2.56711e-10	-0.652358
120703760	chr12:120703760:C:T	4.6236e-12	-1.4632	-0.65943	2.09787e-08	-1.90927	-0.511963
120704239	chr12:120704239:T:C	1.45305e-12	-1.97108	-1.30906	3.0413e-08	-0.850749	-1.19912
120704277	chr12:120704277:A:AAT	1.74885e-11	-2.56711e-10	-0.792261	1.2001e-07	-2.56711e-10	-0.67717
120705434	chr12:120705434:C:T	2.16849e-11	-0.577189	-3.18773e-10	1.08552e-07	-0.777517	-3.18773e-10
120705732	chr12:120705732:T:C	2.22198e-12	-1.57812	-1.27728	1.00214e-08	-1.94878	-1.21124
120705903	chr12:120705903:G:C	2.10185e-11	-0.608401	-3.18773e-10	1.05534e-07	-0.805714	-3.18773e-10
120706656	chr12:120706656:G:A	2.21753e-11	-0.554827	-3.18773e-10	1.10866e-07	-0.756423	-3.18773e-10
120706742	chr12:120706742:A:G	1.15498e-11	-2.56711e-10	-1.20714	7.66821e-08	-2.56711e-10	-1.12507
120706801	chr12:120706801:T:C	7.67775e-12	-1.61548	-3.18773e-10	2.27423e-07	-0.0379328	-3.18773e-10
120707087	chr12:120707087:T:C	7.00964e-12	-1.70652	-3.18773e-10	6.94971e-08	-1.22346	-3.18773e-10
120707232	chr12:120707232:C:T	1.13453e-11	-2.56711e-10	-1.225	7.03299e-08	-2.56711e-10	-1.21155
120707311	chr12:120707311:A:C	1.57005e-11	-2.56711e-10	-0.900112	1.07781e-07	-2.56711e-10	-0.784643
120707375	chr12:120707375:T:C	1.75736e-12	-1.97037	-1.11962	1.27215e-08	-1.82177	-1.09967
120707394	chr12:120707394:A:G	2.61341e-12	-1.85941	-0.833742	2.17461e-08	-1.35739	-1.02791
120707450	chr12:120707450:G:A	1.93315e-12	-1.97232	-1.02234	1.4872e-08	-1.76584	-0.999423
120707607	chr12:120707607:A:G	1.96468e-12	-1.67261	-1.30587	8.95539e-09	-1.96873	-1.30375
120707702	chr12:120707702:T:A	1.08873e-11	-0.920948	-0.345259	5.22653e-08	-0.664003	-0.844407
120707764	chr12:120707764:C:T	1.31899e-11	-2.56711e-10	-1.07435	8.2923e-08	-2.56711e-10	-1.04683
120708416	chr12:120708416:C:T	3.71516e-12	-1.04074	-1.30064	5.26216e-07	1.98414	-1.18317
120709191	chr12:120709191:A:G	7.11061e-11	-2.56711e-10	0.610369	2.65764e-07	-2.56711e-10	0.117865
120709415	chr12:120709415:C:T	1.15786e-11	-2.56711e-10	-1.20465	7.69048e-08	-2.56711e-10	-1.12217
120709419	chr12:120709419:C:T	1.05368e-11	-1.29893	-3.18773e-10	1.42283e-07	-0.506928	-3.18773e-10
120709809	chr12:120709809:T:C	5.17291e-12	-1.97167	-0.0386999	2.15958e-08	-1.84125	-0.550998
120711261	chr12:120711261:T:G	2.45776e-12	-1.77917	-0.975386	1.53172e-08	-1.5714	-1.16436
120711672	chr12:120711672:A:G	1.98928e-12	-1.87285	-1.09318	2.17984e-08	-1.84351	-0.539393
120711733	chr12:120711733:C:T	2.73173e-11	-0.346282	-3.18773e-10	1.36684e-07	-0.547074	-3.18773e-10
120711793	chr12:120711793:A:G	6.2025e-12	-1.84435	0.0154982	4.56458e-08	-1.5453	-0.098535
120711933	chr12:120711933:A:G	5.54483e-12	-1.83569	-0.105243	3.25251e-08	-1.69504	-0.28769
120712486	chr12:120712486:C:T	5.46776e-12	-1.95493	-3.18773e-10	3.32814e-08	-1.95974	-3.18773e-10
120712952	chr12:120712952:G:A	5.5672e-12	-1.93691	-3.18773e-10	3.42961e-08	-1.92971	-3.18773e-10
120713290	chr12:120713290:C:T	4.55641e-12	-1.96651	-0.17076	2.07325e-08	-1.75642	-0.676621
120713746	chr12:120713746:G:A	1.32387e-11	-2.56711e-10	-1.07066	8.49814e-08	-2.56711e-10	-1.02231
120714096	chr12:120714096:C:A	4.62626e-12	-1.97266	-0.149398	2.03972e-08	-1.81149	-0.637857
120714210	chr12:120714210:G:A	3.76474e-11	-2.56711e-10	-0.0255401	2.27262e-07	-2.56711e-10	-0.0386393
120714214	chr12:120714214:T:G	4.97929e-12	-0.761066	-1.28745	2.73969e-08	-0.921065	-1.23325
120714315	chr12:120714315:T:G	6.6122e-12	-1.76489	-3.18773e-10	3.48228e-08	-1.91447	-3.18773e-10
120714372	chr12:120714372:G:A	1.04666e-11	-1.30561	-3.18773e-10	1.37993e-07	-0.537538	-3.18773e-10
120714491	chr12:120714491:C:T	4.88142e-12	-1.89309	-0.175273	3.51705e-08	-1.64438	-0.260152
120714864	chr12:120714864:C:T	4.2851e-12	-0.967965	-1.23069	2.46803e-08	-1.11116	-1.14757
120714896	chr12:120714896:C:G	4.88186e-11	-2.56711e-10	0.234308	2.93994e-07	-2.56711e-10	0.218817
120714926	chr12:120714926:A:G	4.4557e-11	-2.56711e-10	0.142965	3.74705e-07	-2.56711e-10	0.461395
120715164	chr12:120715164:A:G	5.24642e-12	-1.88448	-0.111775	3.81052e-08	-1.62664	-0.197751
120715429	chr12:120715429:A:G	4.07575e-12	-0.973774	-1.27498	1.73641e-08	-1.37161	-1.23873
120715729	chr12:120715729:C:T	8.67133e-12	-1.95025	0.456465	4.41977e-08	-1.9291	0.253027
120716197	chr12:120716197:A:G	4.8181e-12	-0.791131	-1.29029	2.64099e-08	-0.948823	-1.24218
120716821	chr12:120716821:T:G	2.05234e-12	-1.94738	-0.987444	1.38574e-08	-1.90265	-0.933274
120717557	chr12:120717557:C:G	1.39971e-11	-2.56711e-10	-1.01495	8.95578e-08	-2.56711e-10	-0.969858
120717655	chr12:120717655:T:C	1.192e-11	-2.56711e-10	-1.17559	7.48001e-08	-2.56711e-10	-1.14992
120717708	chr12:120717708:A:G	2.10281e-12	-1.91479	-0.99574	2.45779e-08	-1.89942	-0.363481
120717819	chr12:120717819:C:T	4.25359e-12	-0.938574	-1.26747	2.93782e-08	-1.07659	-1.0079
120718104	chr12:120718104:G:A	2.22749e-11	-2.56711e-10	-0.550345	1.62624e-07	-2.56711e-10	-0.3733
120718110	chr12:120718110:C:T	5.37696e-12	-1.97168	-3.18773e-10	4.11553e-08	-1.74739	-3.18773e-10
120718163	chr12:120718163:C:T	4.61641e-12	-1.75475	-0.369436	2.74454e-08	-1.9603	-0.192242
120718238	chr12:120718238:A:T	3.98453e-12	-1.62489	-0.646495	3.4869e-08	-1.10695	-0.806198
120718265	chr12:120718265:G:A	1.0812e-11	-2.56711e-10	-1.27315	7.01727e-08	-2.56711e-10	-1.21378
120718512	chr12:120718512:G:A	7.51268e-12	-1.63721	-3.18773e-10	3.3121e-08	-1.96458	-3.18773e-10
120718693	chr12:120718693:G:A	4.79897e-12	-0.803127	-1.28227	2.66271e-08	-0.959131	-1.22368
120718978	chr12:120718978:G:A	1.91301e-12	-1.91557	-1.08956	1.1809e-08	-1.93843	-1.05745
120719242	chr12:120719242:A:G	5.49374e-12	-1.95019	-3.18773e-10	3.75253e-08	-1.83973	-3.18773e-10
120719369	chr12:120719369:A:G	1.07537e-11	-2.56711e-10	-1.27856	7.02286e-08	-2.56711e-10	-1.21299
120719547	chr12:120719547:A:G	1.14826e-11	-2.56711e-10	-1.21297	7.5939e-08	-2.56711e-10	-1.13481
120719732	chr12:120719732:G:A	3.74239e-12	-1.59449	-0.739591	3.37899e-08	-1.05932	-0.885257
120719733	chr12:120719733:C:A	3.8067e-12	-1.57538	-0.741658	3.47439e-08	-1.0297	-0.887041
120719801	chr12:120719801:G:A	1.06235e-11	-2.56711e-10	-1.29074	6.85858e-08	-2.56711e-10	-1.23666
120719808	chr12:120719808:C:G	5.12749e-12	-1.96922	-0.0499696	2.30519e-08	-1.76593	-0.561064
120720048	chr12:120720048:A:G	4.25261e-12	-1.56475	-0.641519	3.84327e-08	-1.01318	-0.80266
120720180	chr12:120720180:G:A	2.37718e-11	-0.485304	-3.18773e-10	1.18559e-07	-0.689333	-3.18773e-10
120720201	chr12:120720201:G:A	2.11412e-12	-1.88714	-1.01802	1.24924e-08	-1.95588	-0.98375
120720262	chr12:120720262:A:G	2.29584e-11	-0.52012	-3.18773e-10	1.14445e-07	-0.724646	-3.18773e-10
120720790	chr12:120720790:G:A	3.93536e-11	-2.56711e-10	0.0187844	2.52614e-07	-2.56711e-10	0.0671178
120721577	chr12:120721577:T:C	1.90679e-12	-1.90541	-1.10297	2.03685e-08	-1.88863	-0.562118
120721691	chr12:120721691:T:C	1.14321e-11	-1.72742	0.510038	8.45855e-08	-1.06964	0.0426565
120721709	chr12:120721709:C:T	6.63202e-12	-1.76189	-3.18773e-10	8.79208e-08	-0.988307	-3.18773e-10
120721808	chr12:120721808:G:A	3.95942e-11	0.0248797	-3.18773e-10	6.03905e-07	0.938674	-3.18773e-10
120721936	chr12:120721936:A:G	3.30311e-12	-1.16981	-1.28913	4.01222e-07	1.6739	-1.14413
120721972	chr12:120721972:A:G	1.0774e-11	-2.56711e-10	-1.27667	6.81418e-08	-2.56711e-10	-1.24315
120722085	chr12:120722085:T:G	1.18191e-11	-2.56711e-10	-1.18408	7.6865e-08	-2.56711e-10	-1.12269
120722110	chr12:120722110:CTG:C	5.37352e-12	-1.97232	-3.18773e-10	4.16345e-08	-1.73581	-3.18773e-10
120722289	chr12:120722289:C:T	4.1897e-12	-0.912471	-1.3087	1.6996e-08	-1.32411	-1.30765
120722558	chr12:120722558:G:A	1.05243e-11	-2.56711e-10	-1.30012	6.57151e-08	-2.56711e-10	-1.27941
120722762	chr12:120722762:G:A	1.12199e-11	-2.56711e-10	-1.23612	6.58003e-08	-2.56711e-10	-1.27812
120723002	chr12:120723002:A:G	1.91885e-12	-1.95246	-1.04962	1.89798e-08	-1.60439	-0.916977
120723245	chr12:120723245:T:G	7.84537e-12	-1.59388	-3.18773e-10	3.33792e-08	-1.95681	-3.18773e-10
120723650	chr12:120723650:C:T	2.49563e-11	-0.436679	-3.18773e-10	1.24838e-07	-0.637724	-3.18773e-10
120723690	chr12:120723690:G:A	4.50784e-12	-0.838303	-1.30968	1.805e-08	-1.26756	-1.30404
120723786	chr12:120723786:G:A	2.15999e-12	-1.58738	-1.29632	9.64636e-09	-1.9523	-1.24587
120723920	chr12:120723920:G:A	9.92469e-12	-1.35878	-3.18773e-10	1.27283e-07	-0.618333	-3.18773e-10
120724050	chr12:120724050:C:T	4.40674e-12	-0.868831	-1.30184	1.75588e-08	-1.28971	-1.30947
120724611	chr12:120724611:G:T	1.88777e-12	-1.92461	-1.09379	2.02855e-08	-1.91016	-0.544672
120724834	chr12:120724834:A:G	6.07558e-12	-0.591703	-1.25782	3.34691e-08	-0.766741	-1.18738
120724885	chr12:120724885:G:A	1.04307e-11	-2.56711e-10	-1.30905	6.55271e-08	-2.56711e-10	-1.28228
120724965	chr12:120724965:A:C	4.52095e-12	-0.863933	-1.28115	1.8726e-08	-1.2868	-1.24803
120724968	chr12:120724968:C:A	4.44501e-12	-0.881238	-1.28078	1.84837e-08	-1.30036	-1.24749
120725070	chr12:120725070:G:A	1.06041e-11	-2.56711e-10	-1.29257	6.71794e-08	-2.56711e-10	-1.25738
120725079	chr12:120725079:A:T	5.45891e-12	-1.95655	-3.18773e-10	3.81899e-08	-1.82217	-3.18773e-10
120725186	chr12:120725186:A:G	4.0635e-12	-1.52991	-0.721852	3.80989e-08	-0.953188	-0.87137
120725193	chr12:120725193:C:T	5.51739e-12	-1.9459	-3.18773e-10	3.55977e-08	-1.89246	-3.18773e-10
120725248	chr12:120725248:G:A	4.65283e-12	-0.807454	-1.30887	1.83925e-06	3.29763	-1.24526
120725458	chr12:120725458:C:T	3.19503e-12	-1.42518	-1.06702	2.3026e-08	-1.18332	-1.1448
120725537	chr12:120725537:G:T	1.95428e-12	-1.93678	-1.047	1.27905e-08	-1.91747	-0.998574
120725570	chr12:120725570:T:C	3.79009e-12	-1.91075	-0.410667	2.41222e-08	-1.51767	-0.76394
120725683	chr12:120725683:G:A	1.04431e-11	-2.56711e-10	-1.30786	6.50045e-08	-2.56711e-10	-1.29029
120725715	chr12:120725715:C:A	3.68389e-12	-1.60003	-0.749804	2.54159e-08	-1.27966	-0.949708
120725739	chr12:120725739:G:A	1.84739e-11	-2.56711e-10	-0.737445	9.5336e-08	-2.56711e-10	-0.907335
120726172	chr12:120726172:G:A	1.15336e-11	-2.56711e-10	-1.20854	7.63752e-08	-2.56711e-10	-1.12908
120726687	chr12:120726687:C:A	5.37558e-12	-1.97194	-3.18773e-10	4.13158e-08	-1.7435	-3.18773e-10
120726849	chr12:120726849:C:T	4.35223e-12	-1.9721	-0.211012	1.90123e-08	-1.83509	-0.684569
120727515	chr12:120727515:G:A	2.62474e-11	-0.386238	-3.18773e-10	1.29669e-07	-0.59976	-3.18773e-10
120728010	chr12:120728010:C:T	1.12622e-11	-2.56711e-10	-1.23235	7.03536e-08	-2.56711e-10	-1.21121
120728360	chr12:120728360:C:T	1.16766e-11	-1.19622	-3.18773e-10	1.36375e-07	-0.549338	-3.18773e-10
120728652	chr12:120728652:G:A	4.7088e-12	-0.885736	-1.21864	2.01081e-08	-1.30023	-1.16339
120729215	chr12:120729215:C:T	1.10943e-11	-2.56711e-10	-1.24737	7.44304e-08	-2.56711e-10	-1.15488
120729236	chr12:120729236:A:G	2.64197e-12	-1.5216	-1.16068	1.71876e-08	-1.35483	-1.26572
120729323	chr12:120729323:T:C	1.09354e-11	-2.56711e-10	-1.2618	7.14889e-08	-2.56711e-10	-1.1952
120729584	chr12:120729584:C:T	4.99499e-12	-0.77	-1.27537	2.76334e-08	-0.933794	-1.21192
120729872	chr12:120729872:G:A	1.03323e-11	-1.31853	-3.18773e-10	1.78154e-07	-0.282093	-3.18773e-10
120730123	chr12:120730123:C:T	1.15312e-11	-2.56711e-10	-1.20874	7.63543e-08	-2.56711e-10	-1.12936
120730280	chr12:120730280:T:C	2.84342e-12	-1.43794	-1.17086	1.88627e-08	-1.25635	-1.2712
120730442	chr12:120730442:T:C	2.71287e-12	-1.48235	-1.17345	1.78977e-08	-1.30749	-1.27258
120730768	chr12:120730768:C:T	1.08031e-11	-2.56711e-10	-1.27397	6.51511e-08	-2.56711e-10	-1.28803
120730814	chr12:120730814:T:C	1.06595e-11	-2.56711e-10	-1.28735	6.85528e-08	-2.56711e-10	-1.23714
120731553	chr12:120731553:C:A	2.52591e-12	-1.56697	-1.16023	1.64076e-08	-1.40142	-1.26558
120731635	chr12:120731635:T:C	1.17987e-11	-2.56711e-10	-1.18581	7.87132e-08	-2.56711e-10	-1.09893
120732454	chr12:120732454:T:C	1.62619e-12	-1.91204	-1.25553	9.88357e-09	-1.86428	-1.30959
120732536	chr12:120732536:C:T	1.98615e-12	-1.82455	-1.14305	1.14593e-08	-1.74974	-1.2762
120732641	chr12:120732641:C:T	1.05056e-11	-2.56711e-10	-1.30189	6.67687e-08	-2.56711e-10	-1.26351
120733091	chr12:120733091:G:A	6.04047e-12	-1.85532	-3.18773e-10	7.23927e-08	-1.18264	-3.18773e-10
120733257	chr12:120733257:G:A	5.43274e-12	-1.96136	-3.18773e-10	3.84496e-08	-1.81539	-3.18773e-10
120733434	chr12:120733434:G:A	1.11407e-11	-2.56711e-10	-1.2432	7.12232e-08	-2.56711e-10	-1.19892
120733940	chr12:120733940:G:C	1.04269e-11	-2.56711e-10	-1.30942	6.43606e-08	-2.56711e-10	-1.30024
120734000	chr12:120734000:C:G	1.7e-12	-1.92706	-1.19611	1.46263e-08	-1.97269	-0.809235
120734088	chr12:120734088:G:A	8.67352e-12	-0.6756	-0.817929	5.35365e-08	-1.07382	-0.410563
120734420	chr12:120734420:G:A	1.08049e-11	-2.56711e-10	-1.27381	6.89656e-08	-2.56711e-10	-1.23114
120734463	chr12:120734463:C:T	5.37149e-12	-1.9727	-3.18773e-10	4.3277e-08	-1.69712	-3.18773e-10
120735105	chr12:120735105:C:G	1.0542e-11	-2.56711e-10	-1.29844	6.38041e-08	-2.56711e-10	-1.30892
120735119	chr12:120735119:A:T	1.08909e-11	-2.56711e-10	-1.26588	7.21854e-08	-2.56711e-10	-1.1855
120735228	chr12:120735228:T:C	1.1136e-11	-1.0174	-0.226225	5.54599e-08	-0.933977	-0.515106
120735355	chr12:120735355:A:AC	7.17709e-12	-1.68291	-3.18773e-10	3.28637e-08	-1.97237	-3.18773e-10
120735583	chr12:120735583:T:C	8.38376e-12	-1.52751	-3.18773e-10	3.39778e-08	-1.93904	-3.18773e-10
120735949	chr12:120735949:A:G	1.0433e-11	-2.56711e-10	-1.30883	6.48985e-08	-2.56711e-10	-1.29192
120736129	chr12:120736129:A:G	1.62955e-12	-1.86694	-1.29856	1.34959e-08	-1.83983	-1.02253
120736510	chr12:120736510:A:G	1.0854e-11	-2.56711e-10	-1.26927	6.56693e-08	-2.56711e-10	-1.28011
120737096	chr12:120737096:T:C	2.7328e-12	-1.74007	-0.90841	1.46882e-08	-1.70097	-1.07673
120737135	chr12:120737135:C:T	5.37147e-12	-1.9727	-3.18773e-10	4.31637e-08	-1.69974	-3.18773e-10
120737682	chr12:120737682:C:A	5.3741e-12	-1.97221	-3.18773e-10	4.2332e-08	-1.7192	-3.18773e-10
120737688	chr12:120737688:T:G	5.37386e-12	-1.97226	-3.18773e-10	4.23782e-08	-1.71811	-3.18773e-10
120737721	chr12:120737721:T:C	1.09284e-11	-0.49281	-0.769633	6.59473e-08	-0.931691	-0.344196
120737759	chr12:120737759:G:A	1.308e-11	-1.08272	-3.18773e-10	5.65466e-08	-1.42968	-3.18773e-10
120738181	chr12:120738181:T:C	2.31806e-12	-1.82696	-0.986106	1.25334e-08	-1.79142	-1.14492
120738197	chr12:120738197:G:A	1.94262e-11	-2.56711e-10	-0.687183	1.49878e-07	-2.56711e-10	-0.454919
120738280	chr12:120738280:G:A	7.1931e-12	-0.637529	-1.04315	4.61957e-08	-1.05345	-0.578405
120738746	chr12:120738746:C:T	1.73472e-12	-1.95796	-1.14499	1.36793e-08	-1.58025	-1.26861
120738876	chr12:120738876:C:T	1.62005e-12	-1.88797	-1.28338	1.4057e-08	-1.86271	-0.958913
120738951	chr12:120738951:G:A	1.11707e-11	-2.56711e-10	-1.24051	7.51825e-08	-2.56711e-10	-1.14482
120738967	chr12:120738967:C:T	5.37452e-12	-1.97213	-3.18773e-10	4.22103e-08	-1.72208	-3.18773e-10
120739000	chr12:120739000:G:GC	5.88649e-12	-1.9668	0.0856574	2.30944e-08	-1.86802	-0.457132
120739453	chr12:120739453:G:A	2.47046e-11	-2.56711e-10	-0.446813	1.57425e-07	-2.56711e-10	-0.405795
120739563	chr12:120739563:G:A	5.37848e-12	-1.9714	-3.18773e-10	4.17619e-08	-1.73276	-3.18773e-10
120739697	chr12:120739697:G:A	1.06239e-11	-2.56711e-10	-1.2907	6.77089e-08	-2.56711e-10	-1.24953
120739835	chr12:120739835:A:G	1.94117e-11	-1.96671	1.27878	1.02776e-07	-1.76648	0.934288
120739948	chr12:120739948:G:A	1.44375e-11	-2.56711e-10	-0.983974	1.05247e-07	-2.56711e-10	-0.808429
120739975	chr12:120739975:A:G	1.89743e-12	-1.78379	-1.22952	1.36306e-08	-1.68064	-1.17179
120740271	chr12:120740271:T:C	1.71115e-11	-2.56711e-10	-0.814056	7.99874e-08	-2.56711e-10	-1.08287
120740732	chr12:120740732:G:GA	1.08839e-11	-1.26652	-3.18773e-10	1.42262e-07	-0.507069	-3.18773e-10
120740841	chr12:120740841:G:A	1.59256e-12	-1.87893	-1.30954	1.1574e-08	-1.85397	-1.16201
120741073	chr12:120741073:C:T	1.23305e-11	-1.96997	0.828243	7.4097e-08	-1.6886	0.529233
120741095	chr12:120741095:C:T	5.46003e-12	-1.95635	-3.18773e-10	3.79886e-08	-1.82746	-3.18773e-10
120741188	chr12:120741188:G:A	5.42236e-12	-1.96327	-3.18773e-10	3.94352e-08	-1.79008	-3.18773e-10
120741474	chr12:120741474:G:A	9.15131e-12	-1.16848	-0.271426	4.87996e-08	-0.864355	-0.712667
120741500	chr12:120741500:C:T	1.73003e-11	-0.803082	-3.18773e-10	7.23465e-08	-1.18328	-3.18773e-10
120741913	chr12:120741913:C:T	1.0712e-11	-2.56711e-10	-1.28244	6.89324e-08	-2.56711e-10	-1.23162
120742139	chr12:120742139:A:G	2.00039e-11	-1.97048	1.31261	1.09184e-07	-1.73852	0.966816
120742216	chr12:120742216:T:C	1.45357e-11	-0.533403	-0.443791	1.21359e-07	-0.972022	0.306033
120742326	chr12:120742326:T:C	2.23313e-11	-1.96965	1.42184	1.19815e-07	-1.74627	1.06748
120742458	chr12:120742458:T:C	1.05685e-11	-2.56711e-10	-1.29593	6.61973e-08	-2.56711e-10	-1.2721
120742660	chr12:120742660:G:A	1.05157e-11	-2.56711e-10	-1.30093	6.68195e-08	-2.56711e-10	-1.26275
120742898	chr12:120742898:G:A	1.94974e-12	-1.77571	-1.2104	1.41222e-08	-1.67325	-1.14374
120742941	chr12:120742941:C:T	1.21156e-11	-2.56711e-10	-1.15931	7.24105e-08	-2.56711e-10	-1.18239
120743259	chr12:120743259:G:C	2.16364e-11	-1.96181	1.38238	1.10501e-07	-1.79024	1.03052
120743297	chr12:120743297:T:C	4.03908e-11	-2.56711e-10	0.0447991	3.58691e-07	-2.56711e-10	0.417719
120743566	chr12:120743566:G:T	2.95965e-12	-1.86093	-0.707804	2.79336e-08	-1.28708	-0.847833
120743646	chr12:120743646:T:C	1.27106e-11	-1.11137	-3.18773e-10	5.54549e-08	-1.44917	-3.18773e-10
120743653	chr12:120743653:A:G	8.61748e-12	-1.50001	-3.18773e-10	3.42473e-08	-1.93114	-3.18773e-10
120743745	chr12:120743745:A:G	1.7322e-11	-2.56711e-10	-0.801827	1.22883e-07	-2.56711e-10	-0.653512
120744250	chr12:120744250:C:T	2.44216e-11	-1.96643	1.5081	1.26811e-07	-1.76987	1.14783
120744310	chr12:120744310:C:T	1.07071e-11	-2.56711e-10	-1.2829	6.75434e-08	-2.56711e-10	-1.25197
120744675	chr12:120744675:G:C	1.72526e-11	-2.56711e-10	-0.805843	1.22316e-07	-2.56711e-10	-0.658132
120744971	chr12:120744971:T:C	2.10283e-12	-1.78603	-1.12449	1.55804e-08	-1.68173	-1.037
120745037	chr12:120745037:G:C	2.35188e-11	-1.95411	1.45811	1.15717e-07	-1.81662	1.10303
120745084	chr12:120745084:G:T	2.87994e-12	-1.36247	-1.23356	1.41936e-08	-1.70607	-1.10588
120745367	chr12:120745367:C:T	1.18015e-11	-1.18558	-3.18773e-10	1.59755e-07	-0.391101	-3.18773e-10
120745433	chr12:120745433:A:T	1.04462e-11	-2.56711e-10	-1.30756	6.68846e-08	-2.56711e-10	-1.26177
120745442	chr12:120745442:A:G	1.09162e-11	-2.56711e-10	-1.26355	6.8019e-08	-2.56711e-10	-1.24496
120746341	chr12:120746341:A:G	1.09633e-11	-2.56711e-10	-1.25925	6.73056e-08	-2.56711e-10	-1.2555
120746544	chr12:120746544:A:G	1.07492e-11	-2.56711e-10	-1.27897	6.592e-08	-2.56711e-10	-1.2763
120747087	chr12:120747087:T:G	2.47476e-11	-1.97059	1.52551	1.48378e-07	-1.63535	1.17038
120747128	chr12:120747128:A:G	1.73859e-12	-1.83314	-1.26759	1.66105e-08	-1.81008	-0.844626
120747304	chr12:120747304:C:T	1.97584e-11	-2.56711e-10	-0.670225	1.68876e-07	-2.56711e-10	-0.335579
120747468	chr12:120747468:C:G	1.39781e-11	-2.56711e-10	-1.01631	8.28887e-08	-2.56711e-10	-1.04724
120747566	chr12:120747566:T:A	2.87648e-12	-1.96541	-0.631827	1.85672e-08	-1.69853	-0.844818
120747966	chr12:120747966:C:T	2.84958e-12	-1.97267	-0.633956	1.92102e-08	-1.82891	-0.680387
120747989	chr12:120747989:G:A	1.07084e-11	-2.56711e-10	-1.28278	6.57708e-08	-2.56711e-10	-1.27857
120748003	chr12:120748003:A:G	8.77133e-12	-1.92338	0.441066	4.98711e-08	-1.94898	0.39368
120748040	chr12:120748040:AC:A	1.34201e-11	-2.56711e-10	-1.05705	7.84095e-08	-2.56711e-10	-1.1028
120748183	chr12:120748183:A:G	1.06454e-11	-2.56711e-10	-1.28868	6.40111e-08	-2.56711e-10	-1.30569
120748428	chr12:120748428:G:A	1.70696e-11	-2.56711e-10	-0.816506	1.2905e-07	-2.56711e-10	-0.60454
120748443	chr12:120748443:G:A	2.60662e-11	-1.50817	1.115	1.77351e-07	-1.00434	0.717734
120748511	chr12:120748511:G:A	5.49781e-12	-1.94945	-3.18773e-10	3.28869e-08	-1.97167	-3.18773e-10
120748734	chr12:120748734:A:G	2.00868e-12	-1.65317	-1.30316	1.06232e-07	0.504644	-1.30376
120748746	chr12:120748746:C:G	2.04511e-12	-1.80766	-1.13069	9.15662e-09	-1.94123	-1.30904
120748934	chr12:120748934:A:G	1.77066e-12	-1.82948	-1.25297	9.46095e-09	-1.95387	-1.2637
120749062	chr12:120749062:C:T	5.64998e-12	-1.92215	-3.18773e-10	3.326e-08	-1.96039	-3.18773e-10
120749277	chr12:120749277:C:T	1.05364e-11	-2.56711e-10	-1.29897	6.37565e-08	-2.56711e-10	-1.30967
120749278	chr12:120749278:G:A	1.09312e-11	-2.56711e-10	-1.26218	6.50926e-08	-2.56711e-10	-1.28893
120749754	chr12:120749754:T:C	4.54021e-12	-1.03016	-1.11067	7.40653e-08	0.133931	-1.29373
120749792	chr12:120749792:C:A	9.0026e-12	-1.45629	-3.18773e-10	1.35931e-07	-0.552598	-3.18773e-10
120750379	chr12:120750379:TTTTC:T	8.25003e-12	-1.54359	-3.18773e-10	3.8318e-08	-1.81882	-3.18773e-10
120750552	chr12:120750552:A:AT	1.08398e-11	-2.56711e-10	-1.27058	6.37803e-08	-2.56711e-10	-1.3093
120750578	chr12:120750578:A:G	4.36101e-12	-1.16749	-1.01361	6.17121e-08	-0.0636791	-1.27858
120751022	chr12:120751022:C:T	8.41026e-12	-1.52435	-3.18773e-10	1.2163e-07	-0.66376	-3.18773e-10
120751023	chr12:120751023:G:A	1.07972e-11	-2.56711e-10	-1.27452	6.45831e-08	-2.56711e-10	-1.29679
120751106	chr12:120751106:GA:G	1.08033e-11	-2.56711e-10	-1.27395	6.46035e-08	-2.56711e-10	-1.29647
120751263	chr12:120751263:G:A	1.04354e-11	-2.56711e-10	-1.3086	6.39004e-08	-2.56711e-10	-1.30742
120751313	chr12:120751313:C:T	3.41061e-12	-1.81605	-0.610866	2.43627e-07	-0.366917	0.397812
120751691	chr12:120751691:G:A	1.11428e-11	-2.56711e-10	-1.24301	6.53504e-08	-2.56711e-10	-1.28498
120751764	chr12:120751764:C:T	1.11638e-11	-2.56711e-10	-1.24113	7.21556e-08	-2.56711e-10	-1.18592
120751800	chr12:120751800:G:A	2.03552e-11	-2.56711e-10	-0.640465	2.13484e-07	-2.56711e-10	-0.101181
120751830	chr12:120751830:C:T	3.54143e-12	-1.31734	-1.07193	2.39277e-08	-1.61906	-0.670647
120752037	chr12:120752037:A:G	1.08787e-11	-2.56711e-10	-1.267	6.48774e-08	-2.56711e-10	-1.29224
120752303	chr12:120752303:G:C	4.61245e-11	0.17754	-3.18773e-10	8.29166e-07	1.25568	-3.18773e-10
120752958	chr12:120752958:A:G	9.07869e-12	-1.44787	-3.18773e-10	1.38118e-07	-0.536634	-3.18773e-10
120753007	chr12:120753007:A:G	1.04873e-11	-2.56711e-10	-1.30364	6.37626e-08	-2.56711e-10	-1.30958
120753439	chr12:120753439:C:T	1.64015e-11	-0.856433	-3.18773e-10	6.93682e-08	-1.22531	-3.18773e-10
120753845	chr12:120753845:T:A	1.75514e-11	-0.78867	-3.18773e-10	8.48656e-08	-1.02367	-3.18773e-10
120754057	chr12:120754057:C:T	1.44729e-10	1.32106	-3.18773e-10	8.68385e-07	1.30189	-3.18773e-10
120754468	chr12:120754468:C:T	5.401e-12	-1.96722	-3.18773e-10	3.51785e-08	-1.90431	-3.18773e-10
120754515	chr12:120754515:T:C	2.23892e-12	-1.70389	-1.14392	7.81222e-08	0.191487	-1.29796
120754518	chr12:120754518:G:A	9.18489e-12	-1.43624	-3.18773e-10	1.4061e-07	-0.518751	-3.18773e-10
120754884	chr12:120754884:G:A	4.3506e-12	-1.75729	-0.426195	3.68705e-07	-0.250487	0.69574
120754960	chr12:120754960:T:C	1.26416e-11	-2.56711e-10	-1.11681	8.14286e-08	-2.56711e-10	-1.06502
120755099	chr12:120755099:C:T	8.16521e-12	-1.55392	-3.18773e-10	1.41084e-07	-0.515384	-3.18773e-10
120756250	chr12:120756250:C:T	2.82312e-12	-1.36317	-1.25279	1.07823e-07	0.434549	-1.2188
120756762	chr12:120756762:A:G	5.4479e-12	-1.05893	-0.899641	7.82492e-07	2.35824	-1.1605
120756824	chr12:120756824:T:C	2.48313e-12	-1.4352	-1.30908	1.19868e-08	-1.69143	-1.28951
120757059	chr12:120757059:C:T	5.8493e-12	-0.945871	-0.941611	9.39421e-07	2.5777	-1.19718
120757204	chr12:120757204:G:A	3.35071e-12	-1.37006	-1.07457	9.34771e-09	-1.96953	-1.26008
120757309	chr12:120757309:C:T	1.98332e-12	-1.71239	-1.25664	1.12644e-08	-1.78089	-1.26221
120757340	chr12:120757340:C:T	1.68e-11	-2.56711e-10	-0.832422	1.22147e-07	-2.56711e-10	-0.659519
120757787	chr12:120757787:A:G	8.91969e-12	-1.46554	-3.18773e-10	1.34215e-07	-0.565298	-3.18773e-10
120757822	chr12:120757822:A:G	2.49043e-12	-1.80011	-0.941234	1.29994e-07	-0.420094	-0.17716
120757944	chr12:120757944:A:G	4.59749e-11	0.174291	-3.18773e-10	8.29006e-07	1.25548	-3.18773e-10
120758328	chr12:120758328:C:T	1.40295e-11	-1.01264	-3.18773e-10	5.64615e-08	-1.43118	-3.18773e-10
120758508	chr12:120758508:C:T	1.3374e-11	-2.56711e-10	-1.06049	9.07331e-08	-2.56711e-10	-0.95682
120759088	chr12:120759088:A:G	1.07134e-11	-0.446652	-0.835653	3.93476e-07	1.68583	-1.17556
120759182	chr12:120759182:T:G	8.47754e-12	-1.51638	-3.18773e-10	1.23186e-07	-0.651048	-3.18773e-10
120759655	chr12:120759655:C:G	1.94359e-11	-2.56711e-10	-0.686682	2.0047e-07	-2.56711e-10	-0.164077
120759825	chr12:120759825:C:T	3.46718e-11	-0.107878	-3.18773e-10	5.64796e-07	0.871722	-3.18773e-10
120759826	chr12:120759826:G:A	2.34046e-12	-1.51582	-1.28763	1.14132e-08	-1.73802	-1.29194
120760111	chr12:120760111:T:A	1.04371e-11	-2.56711e-10	-1.30844	6.41276e-08	-2.56711e-10	-1.30387
120760496	chr12:120760496:G:A	1.76946e-12	-1.79052	-1.29261	2.57315e-08	-0.948645	-1.26838
120760526	chr12:120760526:A:T	2.59811e-12	-1.66666	-1.03236	1.3272e-08	-1.61035	-1.26874
120760589	chr12:120760589:G:A	9.93961e-12	-1.35728	-3.18773e-10	4.38519e-08	-1.68392	-3.18773e-10
120760939	chr12:120760939:C:T	1.10498e-11	-2.56711e-10	-1.25139	6.55626e-08	-2.56711e-10	-1.28174
120760941	chr12:120760941:C:T	1.10488e-11	-2.56711e-10	-1.25148	6.55584e-08	-2.56711e-10	-1.2818
120761075	chr12:120761075:A:G	1.17255e-11	-2.56711e-10	-1.19204	7.77443e-08	-2.56711e-10	-1.11132
120761088	chr12:120761088:C:G	3.09122e-12	-1.297	-1.22824	1.29632e-07	0.589068	-1.18911
120761168	chr12:120761168:CTGAT:C	1.073e-11	-2.56711e-10	-1.28076	6.40152e-08	-2.56711e-10	-1.30562
120762039	chr12:120762039:T:C	1.57187e-11	-2.56711e-10	-0.898955	1.49482e-07	-2.56711e-10	-0.457567
120762330	chr12:120762330:A:C	1.11135e-11	-1.24564	-3.18773e-10	4.80427e-08	-1.59265	-3.18773e-10
120762806	chr12:120762806:C:T	3.25743e-12	-1.25556	-1.21731	1.42591e-07	0.666023	-1.17079
120763251	chr12:120763251:A:T	9.22557e-12	-1.43182	-3.18773e-10	1.41846e-07	-0.510003	-3.18773e-10
120763253	chr12:120763253:AAAC:A	9.3984e-12	-1.41326	-3.18773e-10	1.46239e-07	-0.479499	-3.18773e-10
120763353	chr12:120763353:C:T	1.10498e-11	-2.56711e-10	-1.25139	6.55626e-08	-2.56711e-10	-1.28174
120763364	chr12:120763364:C:T	3.0759e-12	-1.29981	-1.2304	1.2855e-07	0.583858	-1.19228
120763398	chr12:120763398:C:T	1.12551e-11	-2.56711e-10	-1.23298	6.60893e-08	-2.56711e-10	-1.27374
120764193	chr12:120764193:C:T	1.04968e-11	-2.56711e-10	-1.30274	6.52631e-08	-2.56711e-10	-1.28632
120765114	chr12:120765114:G:A	1.27991e-11	-1.10443	-3.18773e-10	5.2725e-08	-1.49965	-3.18773e-10
120765162	chr12:120765162:G:A	1.10494e-11	-2.56711e-10	-1.25142	6.55611e-08	-2.56711e-10	-1.28176
120765231	chr12:120765231:G:A	1.09343e-11	-2.56711e-10	-1.2619	6.50798e-08	-2.56711e-10	-1.28913
120765341	chr12:120765341:G:A	1.19122e-11	-2.56711e-10	-1.17624	8.14072e-08	-2.56711e-10	-1.06528
120765539	chr12:120765539:A:C	1.16868e-11	-2.56711e-10	-1.19534	6.91577e-08	-2.56711e-10	-1.22835
120765570	chr12:120765570:G:GC	1.049e-11	-2.56711e-10	-1.30338	6.39424e-08	-2.56711e-10	-1.30676
120765624	chr12:120765624:C:T	1.3733e-11	-0.327747	-0.706257	6.07804e-07	2.08285	-1.13774
120765689	chr12:120765689:G:A	1.52312e-11	-2.56711e-10	-0.93046	1.04723e-07	-2.56711e-10	-0.813427
120765810	chr12:120765810:G:A	1.63755e-11	-2.56711e-10	-0.858015	1.58309e-07	-2.56711e-10	-0.400197
120766070	chr12:120766070:C:T	1.10044e-11	-2.56711e-10	-1.25551	6.53282e-08	-2.56711e-10	-1.28532
120766200	chr12:120766200:G:A	2.92413e-12	-1.27648	-1.30433	1.36036e-08	-1.57735	-1.27706
120766635	chr12:120766635:GTGTGCCTCTGTCTCC:G	4.55309e-11	0.164588	-3.18773e-10	7.82934e-07	1.19831	-3.18773e-10
120766852	chr12:120766852:C:T	5.56892e-12	-1.9366	-3.18773e-10	3.36731e-08	-1.94804	-3.18773e-10
120767275	chr12:120767275:G:A	4.02347e-12	-1.69842	-0.563234	3.83199e-07	0.0625227	0.421289
120767801	chr12:120767801:T:C	1.48994e-12	-1.95028	-1.30479	1.16652e-08	-1.72449	-1.28365
120767955	chr12:120767955:G:A	1.84045e-11	-2.56711e-10	-0.741209	1.3271e-07	-2.56711e-10	-0.576573
120768101	chr12:120768101:G:C	1.16914e-11	-2.56711e-10	-1.19495	7.13857e-08	-2.56711e-10	-1.19664
120768252	chr12:120768252:T:A	2.64547e-12	-1.4911	-1.18985	1.62662e-07	0.934399	-1.30747
120768546	chr12:120768546:A:G	9.30268e-12	-1.4235	-3.18773e-10	1.44151e-07	-0.493883	-3.18773e-10
120769276	chr12:120769276:T:C	1.08431e-11	-2.56711e-10	-1.27028	6.88977e-08	-2.56711e-10	-1.23212
120769344	chr12:120769344:C:T	3.49517e-12	-1.71829	-0.684129	2.85248e-07	-0.0671801	0.255798
120769582	chr12:120769582:G:A	2.56925e-12	-1.43534	-1.27485	9.0294e-09	-1.9571	-1.30716
120770435	chr12:120770435:T:C	3.04516e-12	-1.28741	-1.25284	1.33257e-08	-1.58255	-1.2925
120770507	chr12:120770507:C:T	1.04395e-11	-2.56711e-10	-1.30821	6.39094e-08	-2.56711e-10	-1.30728
120770681	chr12:120770681:G:A	3.16055e-12	-1.29514	-1.20792	1.87978e-08	-1.60698	-0.924026
120771329	chr12:120771329:C:T	1.10498e-11	-2.56711e-10	-1.25139	6.55626e-08	-2.56711e-10	-1.28174
120771390	chr12:120771390:G:A	2.54483e-12	-1.60072	-1.11902	1.25522e-07	0.657335	-1.2896
120771496	chr12:120771496:A:G	1.16966e-11	-2.56711e-10	-1.1945	7.14183e-08	-2.56711e-10	-1.19619
120771499	chr12:120771499:A:G	1.48197e-12	-1.95293	-1.3075	1.16207e-08	-1.73604	-1.27591
120771632	chr12:120771632:T:C	5.63432e-12	-1.92493	-3.18773e-10	3.3305e-08	-1.95904	-3.18773e-10
120771705	chr12:120771705:C:T	9.34558e-12	-1.4189	-3.18773e-10	1.44968e-07	-0.48823	-3.18773e-10
120771737	chr12:120771737:A:G	2.39269e-12	-1.53954	-1.24185	1.23225e-07	0.658868	-1.3096
120772147	chr12:120772147:G:A	9.42573e-12	-1.41036	-3.18773e-10	1.46778e-07	-0.47582	-3.18773e-10
120772154	chr12:120772154:C:T	1.18535e-11	-0.459936	-0.721242	4.10767e-07	1.6987	-1.14541
120772336	chr12:120772336:A:G	2.37345e-12	-1.48823	-1.30123	1.1879e-08	-1.71563	-1.27434
120772417	chr12:120772417:G:C	2.50189e-12	-1.71837	-1.01839	1.45127e-07	-0.170447	-0.316685
120772486	chr12:120772486:TC:T	4.06136e-12	-1.06035	-1.19193	7.20328e-08	0.121415	-1.30904
120773362	chr12:120773362:A:G	1.24739e-11	-2.56711e-10	-1.13016	7.219e-08	-2.56711e-10	-1.18544
120773445	chr12:120773445:G:A	1.04808e-11	-2.56711e-10	-1.30426	6.38404e-08	-2.56711e-10	-1.30836
120773890	chr12:120773890:C:T	1.73715e-12	-1.85698	-1.24458	1.10303e-08	-1.90168	-1.16242
120774038	chr12:120774038:G:A	2.29111e-12	-1.53289	-1.29187	1.134e-08	-1.74811	-1.2883
120774111	chr12:120774111:A:T	2.26161e-12	-1.54048	-1.29725	1.13505e-08	-1.75423	-1.28125
120774320	chr12:120774320:T:C	1.18033e-11	-2.56711e-10	-1.18543	7.2031e-08	-2.56711e-10	-1.18765
120775016	chr12:120775016:A:G	1.09403e-11	-2.56711e-10	-1.26135	6.59506e-08	-2.56711e-10	-1.27584
120775052	chr12:120775052:A:G	2.89071e-12	-1.284	-1.3083	1.3392e-08	-1.58139	-1.28869
120775097	chr12:120775097:CT:C	1.17064e-11	-2.56711e-10	-1.19367	7.1479e-08	-2.56711e-10	-1.19534
120775117	chr12:120775117:TATGTGGA:T	1.10526e-11	-2.56711e-10	-1.25114	6.55742e-08	-2.56711e-10	-1.28156
120775632	chr12:120775632:C:A	1.13398e-11	-2.56711e-10	-1.22548	6.98142e-08	-2.56711e-10	-1.21891
120775649	chr12:120775649:C:T	1.18436e-11	-2.56711e-10	-1.18202	7.22681e-08	-2.56711e-10	-1.18436
120775788	chr12:120775788:C:T	4.35927e-12	-1.02484	-1.15666	8.74348e-08	0.315126	-1.30898
120776853	chr12:120776853:G:T	1.08283e-11	-1.27164	-3.18773e-10	5.08198e-07	0.766128	-3.18773e-10
120777135	chr12:120777135:G:A	1.6409e-11	-2.56711e-10	-0.855971	1.5894e-07	-2.56711e-10	-0.396215
120777818	chr12:120777818:A:T	1.16954e-11	-2.56711e-10	-1.19461	7.84731e-08	-2.56711e-10	-1.10199
120778072	chr12:120778072:A:G	2.23322e-11	-2.56711e-10	-0.547773	1.44265e-07	-2.56711e-10	-0.493089
120778535	chr12:120778535:CCT:C	1.10718e-11	-2.56711e-10	-1.2494	6.76512e-08	-2.56711e-10	-1.25038
120778540	chr12:120778540:T:G	1.10896e-11	-2.56711e-10	-1.24779	6.77423e-08	-2.56711e-10	-1.24903
120779108	chr12:120779108:C:A	5.75921e-12	-1.903	-3.18773e-10	3.65806e-08	-1.86522	-3.18773e-10
120779929	chr12:120779929:C:T	1.50652e-11	-2.56711e-10	-0.941418	1.00138e-07	-2.56711e-10	-0.858195
120779962	chr12:120779962:C:G	3.53227e-12	-1.76068	-0.631178	2.54813e-07	-0.237381	0.313169
120780255	chr12:120780255:T:C	2.82721e-12	-1.35559	-1.25893	1.25587e-08	-1.63808	-1.29625
120780347	chr12:120780347:T:C	2.26361e-12	-1.74317	-1.09368	1.1885e-08	-1.69964	-1.28983
120780810	chr12:120780810:G:A	1.04878e-11	-1.30359	-3.18773e-10	3.4724e-08	-1.91731	-3.18773e-10
120781384	chr12:120781384:T:C	1.25873e-11	-1.12112	-3.18773e-10	5.20889e-08	-1.51179	-3.18773e-10
120781741	chr12:120781741:A:G	2.00665e-11	-2.56711e-10	-0.654754	1.56954e-07	-2.56711e-10	-0.408789
120782029	chr12:120782029:T:C	1.93605e-11	-2.56711e-10	-0.690567	9.87443e-08	-2.56711e-10	-0.87221
120782264	chr12:120782264:G:A	1.04743e-11	-2.56711e-10	-1.30488	6.55142e-08	-2.56711e-10	-1.28248
120782270	chr12:120782270:C:T	8.89552e-12	-1.46826	-3.18773e-10	1.27336e-07	-0.617914	-3.18773e-10
120782519	chr12:120782519:T:G	1.04422e-11	-2.56711e-10	-1.30795	6.40656e-08	-2.56711e-10	-1.30483
120782572	chr12:120782572:G:C	2.03829e-12	-1.93874	-1.00295	4.9415e-08	-1.26625	-0.298237
120782618	chr12:120782618:A:C	1.96508e-11	-2.56711e-10	-0.675685	1.53082e-07	-2.56711e-10	-0.433767
120783658	chr12:120783658:A:G	5.52613e-12	-1.94432	-3.18773e-10	3.3908e-08	-1.94109	-3.18773e-10
120783715	chr12:120783715:C:T	2.04796e-12	-1.73275	-1.20421	1.17493e-08	-1.69137	-1.30958
120783825	chr12:120783825:C:T	3.18739e-12	-1.71524	-0.779358	2.23275e-07	-0.155987	0.0996494
120783960	chr12:120783960:C:T	3.93388e-12	-1.10147	-1.18271	6.74771e-08	0.0565922	-1.30955
120784012	chr12:120784012:AT:A	1.97183e-12	-1.76093	-1.21392	1.1414e-08	-1.72024	-1.30966
120784666	chr12:120784666:T:C	3.59785e-12	-1.14618	-1.22728	1.60995e-08	-1.45256	-1.23339
120784753	chr12:120784753:T:C	1.98832e-12	-1.93783	-1.02868	4.7362e-08	-1.2621	-0.344824
120784872	chr12:120784872:C:T	1.31734e-11	-2.56711e-10	-1.07561	8.79861e-08	-2.56711e-10	-0.987564
120785356	chr12:120785356:G:A	6.63191e-12	-1.76191	-3.18773e-10	3.55426e-08	-1.89401	-3.18773e-10
120785441	chr12:120785441:G:C	3.69446e-12	-1.7288	-0.618168	2.85077e-07	-0.144753	0.332769
120785721	chr12:120785721:A:C	1.0678e-11	-2.56711e-10	-1.28562	6.79045e-08	-2.56711e-10	-1.24664
120785791	chr12:120785791:G:A	2.27333e-11	-2.56711e-10	-0.529974	1.4661e-07	-2.56711e-10	-0.476968
120787914	chr12:120787914:C:T	1.0918e-11	-2.56711e-10	-1.26339	7.02244e-08	-2.56711e-10	-1.21305
120788462	chr12:120788462:T:C	1.0441e-11	-2.56711e-10	-1.30806	6.40785e-08	-2.56711e-10	-1.30463
120788500	chr12:120788500:C:A	1.10498e-11	-2.56711e-10	-1.25139	6.55626e-08	-2.56711e-10	-1.28174
120788824	chr12:120788824:G:A	2.39771e-12	-1.61113	-1.16816	1.0386e-07	0.481414	-1.30311
120789159	chr12:120789159:G:A	2.97861e-12	-1.30691	-1.25544	1.31027e-08	-1.59786	-1.29407
120790071	chr12:120790071:C:T	1.40582e-11	-2.56711e-10	-1.0106	8.33168e-08	-2.56711e-10	-1.04209
120790107	chr12:120790107:C:T	1.34809e-11	-2.56711e-10	-1.05253	9.51802e-08	-2.56711e-10	-0.908971
120790213	chr12:120790213:T:C	4.71293e-11	0.199092	-3.18773e-10	8.20131e-07	1.24472	-3.18773e-10
120790252	chr12:120790252:G:T	1.08812e-11	-0.342999	-0.923767	4.55473e-07	1.87446	-1.21786
120790333	chr12:120790333:A:C	1.13281e-11	-1.22651	-3.18773e-10	4.86389e-08	-1.58032	-3.18773e-10
120790607	chr12:120790607:C:G	2.07136e-12	-1.62137	-1.30423	1.08733e-08	-1.81168	-1.26676
120790844	chr12:120790844:C:T	2.3585e-12	-1.50769	-1.28809	1.1302e-08	-1.74788	-1.29189
120790988	chr12:120790988:G:A	1.02083e-11	-0.440825	-0.889773	3.99756e-07	1.72758	-1.20147
120791422	chr12:120791422:T:C	3.15078e-11	-2.56711e-10	-0.203567	1.28034e-07	-2.56711e-10	-0.612444
120791766	chr12:120791766:G:A	2.97676e-12	-1.31566	-1.24731	1.71115e-08	-1.61784	-1.00715
120792090	chr12:120792090:T:C	4.00458e-12	-1.08555	-1.18081	6.89181e-08	0.0777619	-1.30959
120792155	chr12:120792155:T:C	1.92216e-12	-1.70928	-1.29107	1.00793e-08	-1.86339	-1.29088
120792231	chr12:120792231:C:G	1.97377e-12	-1.67373	-1.30013	1.04968e-08	-1.83756	-1.27611
120792439	chr12:120792439:C:T	3.21522e-12	-1.26137	-1.22454	1.83583e-08	-1.59569	-0.958972
120792440	chr12:120792440:G:A	1.17549e-11	-2.56711e-10	-1.18953	7.89757e-08	-2.56711e-10	-1.0956
120792480	chr12:120792480:T:A	1.48736e-11	-0.954215	-3.18773e-10	2.67237e-07	0.123393	-3.18773e-10
120792529	chr12:120792529:G:A	2.29896e-12	-1.66419	-1.15716	3.22375e-07	1.46235	-1.15138
120792598	chr12:120792598:G:A	1.11611e-11	-2.56711e-10	-1.24137	6.81599e-08	-2.56711e-10	-1.24289
120792959	chr12:120792959:C:T	3.4508e-12	-1.17071	-1.24449	6.15752e-08	-0.0448852	-1.2996
120793130	chr12:120793130:T:C	1.06006e-11	-2.56711e-10	-1.29289	6.59294e-08	-2.56711e-10	-1.27616
120793720	chr12:120793720:AAGCCACCC:A	2.17724e-12	-1.80486	-1.07089	1.11997e-08	-1.76623	-1.28263
120794013	chr12:120794013:A:C	9.4924e-12	-1.40331	-3.18773e-10	3.69728e-08	-1.85456	-3.18773e-10
120794449	chr12:120794449:G:T	4.19636e-12	-1.20635	-1.01324	1.85712e-08	-1.49692	-1.04621
120794525	chr12:120794525:G:A	2.14586e-12	-1.59241	-1.29785	1.096e-08	-1.79041	-1.28009
120794649	chr12:120794649:A:G	3.82506e-12	-1.17305	-1.13918	6.05491e-08	-0.0539227	-1.30737
120795356	chr12:120795356:C:A	1.26669e-11	-2.56711e-10	-1.11481	8.17393e-08	-2.56711e-10	-1.06121
120795564	chr12:120795564:T:A	2.84295e-12	-1.29962	-1.30934	1.31753e-08	-1.59275	-1.29364
120795650	chr12:120795650:TCTTTTAC:T	3.31331e-12	-1.35514	-1.10072	9.24265e-09	-1.96756	-1.27336
120795663	chr12:120795663:A:G	3.1326e-12	-1.26547	-1.24647	1.77257e-08	-1.58414	-1.00559
120795732	chr12:120795732:T:C	2.05715e-11	-0.629898	-3.18773e-10	7.00581e-08	-1.21542	-3.18773e-10
120796520	chr12:120796520:C:T	9.21949e-12	-1.43248	-3.18773e-10	1.40803e-07	-0.51738	-3.18773e-10
120796578	chr12:120796578:G:A	3.09238e-12	-1.27863	-1.24623	1.73188e-08	-1.6086	-1.00435
120796967	chr12:120796967:C:T	8.95167e-12	-1.46196	-3.18773e-10	1.32105e-07	-0.581142	-3.18773e-10
120797034	chr12:120797034:G:A	1.04703e-11	-2.56711e-10	-1.30527	6.38842e-08	-2.56711e-10	-1.30767
120797296	chr12:120797296:CCTCTAGCCGT:C	1.10001e-11	-2.56711e-10	-1.2559	6.53587e-08	-2.56711e-10	-1.28485
120797477	chr12:120797477:T:C	3.14528e-12	-1.73852	-0.769383	2.12818e-07	-0.221508	0.117201
120798059	chr12:120798059:G:A	1.32758e-11	-2.56711e-10	-1.06786	7.83027e-08	-2.56711e-10	-1.10416
120798357	chr12:120798357:A:C	2.3399e-12	-1.59418	-1.20951	1.0738e-07	0.520997	-1.30937
120798455	chr12:120798455:C:T	1.47719e-12	-1.95503	-1.30864	1.15961e-08	-1.74337	-1.27071
120798556	chr12:120798556:A:G	1.07489e-11	-2.56711e-10	-1.279	6.83455e-08	-2.56711e-10	-1.24017
120798626	chr12:120798626:C:T	1.25628e-11	-2.56711e-10	-1.12307	8.66681e-08	-2.56711e-10	-1.00266
120798778	chr12:120798778:C:G	1.09029e-11	-2.56711e-10	-1.26478	6.49751e-08	-2.56711e-10	-1.29074
120798956	chr12:120798956:G:A	1.0995e-11	-2.56711e-10	-1.25636	6.53398e-08	-2.56711e-10	-1.28514
120799186	chr12:120799186:C:T	1.04338e-11	-2.56711e-10	-1.30875	6.4186e-08	-2.56711e-10	-1.30296
120799865	chr12:120799865:G:A	3.08091e-12	-1.72111	-0.807471	2.19093e-07	-0.126005	0.0507575
120800214	chr12:120800214:A:G	2.23314e-11	-2.56711e-10	-0.547809	1.44124e-07	-2.56711e-10	-0.494072
120800391	chr12:120800391:T:G	1.54592e-11	-2.56711e-10	-0.915598	1.45942e-07	-2.56711e-10	-0.481533
120800401	chr12:120800401:G:C	2.10375e-12	-1.9272	-0.982884	5.29983e-08	-1.23135	-0.26313
120800439	chr12:120800439:G:A	1.09547e-11	-2.56711e-10	-1.26003	6.54252e-08	-2.56711e-10	-1.28384
120800497	chr12:120800497:A:G	2.1228e-12	-1.62722	-1.27385	9.99252e-08	0.440775	-1.3011
120800882	chr12:120800882:C:T	2.40456e-12	-1.54939	-1.22704	1.20613e-07	0.635799	-1.30795
120801132	chr12:120801132:G:A	3.12874e-12	-1.25927	-1.25391	1.75201e-08	-1.57993	-1.02146
120801265	chr12:120801265:G:T	1.46194e-12	-1.96483	-1.30921	1.13175e-08	-1.77139	-1.267
120801326	chr12:120801326:C:T	1.1046e-11	-2.56711e-10	-1.25174	6.55468e-08	-2.56711e-10	-1.28198
120801522	chr12:120801522:T:G	1.10498e-11	-2.56711e-10	-1.25139	6.55626e-08	-2.56711e-10	-1.28174
120801598	chr12:120801598:G:A	1.15202e-11	-2.56711e-10	-1.2097	7.03191e-08	-2.56711e-10	-1.2117
120801767	chr12:120801767:T:C	1.86455e-11	-0.728198	-3.18773e-10	3.3034e-08	-1.96721	-3.18773e-10
120801884	chr12:120801884:G:GGT	1.40214e-11	-2.56711e-10	-1.01322	9.46918e-08	-2.56711e-10	-0.914115
120801893	chr12:120801893:A:G	1.45759e-12	-1.96776	-1.30926	1.11399e-08	-1.78757	-1.26664
120801895	chr12:120801895:A:G	1.18312e-11	-2.56711e-10	-1.18306	7.91014e-08	-2.56711e-10	-1.09401
120801996	chr12:120801996:A:G	2.06298e-11	-2.56711e-10	-0.627065	1.11922e-07	-2.56711e-10	-0.746938
120802631	chr12:120802631:A:G	1.06463e-11	-1.28859	-3.18773e-10	2.34062e-07	-0.0091576	-3.18773e-10
120802757	chr12:120802757:A:G	1.10456e-11	-2.56711e-10	-1.25177	6.55453e-08	-2.56711e-10	-1.282
120803052	chr12:120803052:A:G	1.94342e-11	-2.56711e-10	-0.686768	1.29924e-07	-2.56711e-10	-0.597796
120803059	chr12:120803059:T:C	3.39477e-12	-1.3038	-1.12777	9.14824e-09	-1.96699	-1.28419
120803183	chr12:120803183:T:C	4.74763e-12	-1.1303	-0.965861	2.06703e-08	-1.43771	-0.998342
120803856	chr12:120803856:C:T	1.15223e-11	-2.56711e-10	-1.20952	7.03496e-08	-2.56711e-10	-1.21127
120803892	chr12:120803892:T:TA	2.11112e-12	-1.924	-0.982583	5.37712e-08	-1.21838	-0.261625
120804130	chr12:120804130:G:C	2.00906e-12	-1.74019	-1.21595	1.13855e-08	-1.80528	-1.22713
120804299	chr12:120804299:A:G	1.80897e-11	-2.56711e-10	-0.758463	1.21212e-07	-2.56711e-10	-0.667198
120804378	chr12:120804378:A:C	1.1049e-11	-2.56711e-10	-1.25146	6.55593e-08	-2.56711e-10	-1.28179
120804472	chr12:120804472:T:C	2.98603e-12	-1.32043	-1.23943	1.73108e-08	-1.62395	-0.989468
120804802	chr12:120804802:T:G	1.54708e-11	-2.56711e-10	-0.91485	1.46125e-07	-2.56711e-10	-0.480282
120804971	chr12:120804971:A:T	1.13682e-11	-2.56711e-10	-1.22298	7.01799e-08	-2.56711e-10	-1.21368
120805736	chr12:120805736:G:A	2.28263e-12	-1.52335	-1.30512	1.16878e-08	-1.74231	-1.26389
120805950	chr12:120805950:T:C	3.35445e-12	-1.24092	-1.20259	1.94771e-08	-1.58803	-0.907474
120805987	chr12:120805987:G:A	3.19118e-12	-1.71319	-0.780222	2.19023e-07	-0.150194	0.0746276
120806074	chr12:120806074:T:A	1.14742e-11	-2.56711e-10	-1.2137	7.01003e-08	-2.56711e-10	-1.21482
120806157	chr12:120806157:T:C	5.55211e-12	-1.93962	-3.18773e-10	3.37542e-08	-1.94564	-3.18773e-10
120806327	chr12:120806327:C:T	9.3885e-12	-1.41432	-3.18773e-10	1.45118e-07	-0.487197	-3.18773e-10
120806474	chr12:120806474:A:G	1.11656e-11	-0.942268	-0.298695	5.48938e-08	-1.39215	-0.0671919
120806728	chr12:120806728:T:C	4.78538e-11	0.214348	-3.18773e-10	8.2101e-07	1.24579	-3.18773e-10
120806733	chr12:120806733:G:A	6.5667e-12	-1.77179	-3.18773e-10	7.77441e-08	-1.11132	-3.18773e-10
120806791	chr12:120806791:G:A	1.46098e-12	-1.96675	-1.30794	1.11166e-08	-1.78145	-1.27486
120807411	chr12:120807411:C:T	9.61897e-12	-1.39007	-3.18773e-10	1.50757e-07	-0.449074	-3.18773e-10
120807439	chr12:120807439:G:A	1.07585e-11	-2.56711e-10	-1.27811	6.44416e-08	-2.56711e-10	-1.29898
120808367	chr12:120808367:T:C	1.16515e-11	-2.56711e-10	-1.19837	7.75121e-08	-2.56711e-10	-1.11431
120809339	chr12:120809339:C:T	1.53278e-11	-0.924135	-3.18773e-10	4.67595e-08	-1.61973	-3.18773e-10
120809376	chr12:120809376:C:T	1.37131e-11	-1.03545	-3.18773e-10	5.5533e-08	-1.44777	-3.18773e-10
120809379	chr12:120809379:T:C	1.47116e-12	-1.95855	-1.30921	1.16345e-08	-1.74418	-1.26658
120809688	chr12:120809688:C:A	1.45403e-12	-1.96991	-1.30956	1.10193e-08	-1.80308	-1.26201
120809689	chr12:120809689:C:T	1.0478e-11	-2.56711e-10	-1.30453	6.41895e-08	-2.56711e-10	-1.3029
120810123	chr12:120810123:T:C	1.46655e-12	-1.96131	-1.30959	1.15632e-08	-1.7555	-1.26142
120810126	chr12:120810126:C:T	3.78038e-12	-1.07447	-1.24951	1.6232e-08	-1.51863	-1.15913
120810782	chr12:120810782:T:C	2.65813e-11	-2.56711e-10	-0.373595	1.72637e-07	-2.56711e-10	-0.313553
120810989	chr12:120810989:C:T	1.1788e-11	-2.56711e-10	-1.18672	7.87062e-08	-2.56711e-10	-1.09902
120811201	chr12:120811201:G:A	2.97678e-12	-1.40767	-1.15529	1.91666e-08	-1.67252	-0.839058
120811287	chr12:120811287:G:A	1.11531e-11	-2.56711e-10	-1.24209	6.59691e-08	-2.56711e-10	-1.27556
120811684	chr12:120811684:T:C	1.10542e-11	-2.56711e-10	-1.251	6.55808e-08	-2.56711e-10	-1.28146
120811915	chr12:120811915:T:C	3.03893e-12	-1.27708	-1.26522	1.33391e-08	-1.57496	-1.29909
120812220	chr12:120812220:C:T	1.83991e-11	-2.56711e-10	-0.7415	1.83913e-07	-2.56711e-10	-0.250282
120812512	chr12:120812512:T:C	1.78141e-12	-1.84836	-1.22803	1.13963e-08	-1.89399	-1.13746
120813129	chr12:120813129:T:C	4.01048e-12	-1.07651	-1.18839	6.75862e-08	0.058013	-1.30935
120813722	chr12:120813722:T:C	1.16584e-11	-2.56711e-10	-1.19778	7.11872e-08	-2.56711e-10	-1.19943
120814086	chr12:120814086:T:C	1.73099e-12	-1.92718	-1.17793	9.4724e-09	-1.95628	-1.26008
120814100	chr12:120814100:G:A	1.5692e-11	-2.56711e-10	-0.900653	1.48921e-07	-2.56711e-10	-0.461328
120814309	chr12:120814309:G:A	3.80219e-12	-1.14458	-1.17364	2.31863e-08	-1.4483	-0.872887
120814342	chr12:120814342:A:G	1.22998e-11	-1.14422	-3.18773e-10	2.96258e-07	0.226489	-3.18773e-10
120814951	chr12:120814951:T:C	1.16848e-11	-2.56711e-10	-1.19551	7.86951e-08	-2.56711e-10	-1.09916
120815152	chr12:120815152:T:C	1.66996e-11	-2.56711e-10	-0.83842	8.79583e-08	-2.56711e-10	-0.98788
120815199	chr12:120815199:A:G	7.31977e-11	0.63936	-3.18773e-10	1.33367e-06	1.73095	-3.18773e-10
120815401	chr12:120815401:T:C	5.37202e-12	-1.9726	-3.18773e-10	3.93902e-08	-1.79123	-3.18773e-10
120815652	chr12:120815652:C:T	5.66504e-12	-1.91949	-3.18773e-10	3.32164e-08	-1.9617	-3.18773e-10
120816556	chr12:120816556:A:G	1.19917e-11	-2.56711e-10	-1.16959	7.32068e-08	-2.56711e-10	-1.17145
120817071	chr12:120817071:C:G	1.07181e-11	-2.56711e-10	-1.28187	6.39964e-08	-2.56711e-10	-1.30592
120817531	chr12:120817531:T:C	4.34744e-12	-1.66194	-0.522278	3.80027e-07	-0.00110552	0.476604
120817767	chr12:120817767:G:A	5.56535e-12	-1.93724	-3.18773e-10	3.36716e-08	-1.94809	-3.18773e-10
120817804	chr12:120817804:C:T	2.97811e-12	-1.37862	-1.1839	1.85766e-08	-1.65088	-0.891957
120818122	chr12:120818122:T:C	1.21096e-11	-2.56711e-10	-1.1598	7.39184e-08	-2.56711e-10	-1.16178
120818338	chr12:120818338:TATTC:T	4.55673e-12	-1.66771	-0.469489	4.05479e-07	-0.014688	0.555015
120818717	chr12:120818717:T:C	4.14433e-12	-1.6659	-0.566166	3.52609e-07	-0.00912722	0.409745
120818823	chr12:120818823:TATTA:T	3.57018e-12	-1.46328	-0.917907	5.51525e-07	1.60076	-0.75281
120819026	chr12:120819026:T:C	2.65387e-12	-1.46139	-1.21639	1.64529e-08	-1.71127	-0.95297
120819264	chr12:120819264:T:TC	1.48154e-12	-1.95434	-1.30638	1.23236e-08	-1.72675	-1.22648
120819287	chr12:120819287:T:C	9.11297e-12	-1.44411	-3.18773e-10	3.32514e-07	0.341939	-3.18773e-10
120820148	chr12:120820148:T:C	1.21138e-11	-2.56711e-10	-1.15946	7.39472e-08	-2.56711e-10	-1.16139
120820200	chr12:120820200:T:A	1.84261e-11	-2.56711e-10	-0.740036	1.22842e-07	-2.56711e-10	-0.653842
120820562	chr12:120820562:C:T	1.07787e-11	-2.56711e-10	-1.27624	6.37568e-08	-2.56711e-10	-1.30967
120820583	chr12:120820583:T:C	1.08071e-11	-2.56711e-10	-1.2736	6.94892e-08	-2.56711e-10	-1.22357
120820832	chr12:120820832:C:T	2.90955e-12	-1.3421	-1.2437	1.28686e-08	-1.62314	-1.28681
120821248	chr12:120821248:C:T	1.51639e-12	-1.96121	-1.27626	2.99347e-08	-1.17655	-0.889174
120821335	chr12:120821335:T:C	3.03054e-12	-1.27837	-1.26669	1.67893e-08	-1.59107	-1.05293
120821336	chr12:120821336:G:A	1.10498e-11	-2.56711e-10	-1.25139	6.55626e-08	-2.56711e-10	-1.28174
120821339	chr12:120821339:A:C	2.4187e-12	-1.58845	-1.18212	1.10004e-07	0.541869	-1.30609
120821388	chr12:120821388:C:T	1.22314e-11	-2.56711e-10	-1.1498	8.32202e-08	-2.56711e-10	-1.04325
120821417	chr12:120821417:G:A	1.55028e-11	-2.56711e-10	-0.912781	1.46384e-07	-2.56711e-10	-0.47851
120821550	chr12:120821550:A:G	1.55369e-11	-2.56711e-10	-0.910587	1.46817e-07	-2.56711e-10	-0.475553
120821858	chr12:120821858:T:C	1.08559e-11	-2.56711e-10	-1.26909	6.67425e-08	-2.56711e-10	-1.2639
120821984	chr12:120821984:TAAAC:T	2.97009e-12	-1.29385	-1.27137	1.24068e-08	-1.64524	-1.30126
120822181	chr12:120822181:T:C	1.5082e-12	-1.9333	-1.30959	1.28693e-08	-1.65753	-1.25236
120822520	chr12:120822520:T:C	1.10498e-11	-2.56711e-10	-1.25139	6.55626e-08	-2.56711e-10	-1.28174
120822543	chr12:120822543:C:T	5.33222e-11	-2.56711e-10	0.322548	2.11899e-07	-2.56711e-10	-0.108634
120822916	chr12:120822916:C:T	1.79962e-12	-1.88361	-1.18262	5.42968e-08	-0.493545	-0.976732
120822998	chr12:120822998:C:G	1.19241e-11	-2.56711e-10	-1.17524	7.27879e-08	-2.56711e-10	-1.17719
120823271	chr12:120823271:G:A	1.16133e-11	-2.56711e-10	-1.20166	6.94339e-08	-2.56711e-10	-1.22437
120823298	chr12:120823298:T:C	2.041e-11	-0.637779	-3.18773e-10	6.45882e-07	1.00587	-3.18773e-10
120823359	chr12:120823359:C:T	2.7913e-12	-1.57937	-1.04793	2.47134e-07	0.997103	-0.951915
120823393	chr12:120823393:T:C	6.0101e-11	0.442223	-3.18773e-10	1.08296e-06	1.52271	-3.18773e-10
120823491	chr12:120823491:T:C	1.21108e-11	-2.56711e-10	-1.1597	7.39104e-08	-2.56711e-10	-1.16189
120823502	chr12:120823502:GA:G	1.38454e-11	-2.56711e-10	-1.02585	9.35667e-08	-2.56711e-10	-0.926068
120823910	chr12:120823910:G:A	2.3441e-12	-1.59866	-1.20325	1.06536e-07	0.512665	-1.30892
120824055	chr12:120824055:A:G	4.14223e-12	-1.08916	-1.14341	6.73424e-08	0.0532793	-1.30823
120824091	chr12:120824091:C:T	4.83886e-12	-1.65099	-0.426139	4.55223e-07	0.0397346	0.616311
120824138	chr12:120824138:A:G	2.78025e-12	-1.32192	-1.30934	1.29718e-08	-1.60753	-1.29443
120824145	chr12:120824145:T:C	1.54725e-11	-2.56711e-10	-0.914742	1.45947e-07	-2.56711e-10	-0.481499
120824577	chr12:120824577:C:T	2.74481e-12	-1.43507	-1.20902	1.70137e-08	-1.69176	-0.938966
120824674	chr12:120824674:G:A	1.20551e-11	-2.56711e-10	-1.16431	7.35911e-08	-2.56711e-10	-1.16622
120824834	chr12:120824834:T:G	2.39169e-11	-2.56711e-10	-0.47922	1.54667e-07	-2.56711e-10	-0.423469
120824835	chr12:120824835:T:C	2.38822e-11	-2.56711e-10	-0.480671	1.54439e-07	-2.56711e-10	-0.424945
120825047	chr12:120825047:C:T	1.23138e-11	-2.56711e-10	-1.14308	8.40107e-08	-2.56711e-10	-1.0338
120825976	chr12:120825976:T:TC	3.94216e-12	-1.12684	-1.15524	6.36021e-08	-0.00300723	-1.30909
120825978	chr12:120825978:A:AGTGAGAGAATGAGTGTCT	3.87199e-12	-1.14099	-1.15905	6.22401e-08	-0.0244373	-1.30931
120826132	chr12:120826132:AAAAATAC:A	1.03973e-11	-1.31226	-3.18773e-10	1.71867e-07	-0.318019	-3.18773e-10
120826198	chr12:120826198:AAGG:A	1.203e-11	-2.56711e-10	-1.1664	8.12484e-08	-2.56711e-10	-1.06723
120826207	chr12:120826207:C:T	4.13446e-12	-1.72878	-0.505669	3.31961e-07	-0.163269	0.503544
120826244	chr12:120826244:G:A	1.13069e-11	-2.56711e-10	-1.22839	7.16185e-08	-2.56711e-10	-1.19339
120826558	chr12:120826558:G:T	1.20264e-11	-2.56711e-10	-1.1667	7.34169e-08	-2.56711e-10	-1.16859
120826782	chr12:120826782:T:C	1.09013e-11	-2.56711e-10	-1.26492	6.49683e-08	-2.56711e-10	-1.29084
120827080	chr12:120827080:T:C	2.33185e-12	-1.75332	-1.05383	1.19131e-08	-1.7106	-1.27651
120827343	chr12:120827343:TA:T	1.34366e-11	-2.56711e-10	-1.05583	9.04758e-08	-2.56711e-10	-0.959661
120827404	chr12:120827404:TCTTA:T	1.65427e-11	-2.56711e-10	-0.847857	8.92577e-08	-2.56711e-10	-0.973215
120827839	chr12:120827839:G:C	1.80681e-12	-1.82519	-1.23705	1.14563e-08	-1.87535	-1.15085
120828054	chr12:120828054:T:C	1.1054e-11	-2.56711e-10	-1.25101	7.18496e-08	-2.56711e-10	-1.19017
120828080	chr12:120828080:G:A	1.10502e-11	-2.56711e-10	-1.25136	6.55643e-08	-2.56711e-10	-1.28171
120828305	chr12:120828305:T:C	1.04427e-11	-2.56711e-10	-1.3079	6.40717e-08	-2.56711e-10	-1.30474
120828622	chr12:120828622:A:G	1.05984e-11	-1.2931	-3.18773e-10	1.77067e-07	-0.288216	-3.18773e-10
120828650	chr12:120828650:T:C	3.33459e-12	-1.70504	-0.744419	2.37325e-07	-0.146747	0.151437
120828719	chr12:120828719:C:T	1.06085e-11	-1.29215	-3.18773e-10	1.77354e-07	-0.286594	-3.18773e-10
120828818	chr12:120828818:G:A	4.42002e-12	-1.66024	-0.507414	3.95576e-07	0.0175819	0.498018
120830033	chr12:120830033:G:A	1.62776e-11	-2.56711e-10	-0.864017	1.57098e-07	-2.56711e-10	-0.40787
120830230	chr12:120830230:A:C	2.19499e-12	-1.85012	-1.01751	6.45131e-08	-0.977452	-0.320422
120831124	chr12:120831124:A:G	2.83376e-12	-1.30811	-1.30409	1.33472e-08	-1.59706	-1.27638
120831263	chr12:120831263:C:T	1.20264e-11	-2.56711e-10	-1.1667	7.34169e-08	-2.56711e-10	-1.16859
120831327	chr12:120831327:T:C	3.01752e-12	-1.28973	-1.25964	1.32983e-08	-1.5808	-1.29631
120831506	chr12:120831506:C:T	1.16988e-11	-2.56711e-10	-1.19431	7.9358e-08	-2.56711e-10	-1.09077
120831563	chr12:120831563:C:T	5.53716e-12	-1.94232	-3.18773e-10	3.37324e-08	-1.94628	-3.18773e-10
120831597	chr12:120831597:A:G	1.53444e-11	-2.56711e-10	-0.923054	1.43689e-07	-2.56711e-10	-0.49709
120831811	chr12:120831811:T:C	3.37026e-12	-1.27751	-1.1613	2.05215e-08	-1.61327	-0.830001
120832001	chr12:120832001:A:G	5.52019e-12	-1.94539	-3.18773e-10	3.98463e-08	-1.77971	-3.18773e-10
120832287	chr12:120832287:G:A	1.59278e-11	-2.56711e-10	-0.885741	1.52363e-07	-2.56711e-10	-0.438479
120832573	chr12:120832573:T:C	3.20663e-12	-1.73426	-0.754328	2.16645e-07	-0.225828	0.139346
120832598	chr12:120832598:G:A	4.09901e-12	-1.69065	-0.552407	3.42645e-07	-0.0625734	0.434524
120832636	chr12:120832636:G:A	3.02126e-12	-1.28802	-1.26011	1.69596e-08	-1.59844	-1.03547
120832930	chr12:120832930:G:C	4.99478e-12	-1.15278	-0.892627	2.16496e-08	-1.46154	-0.928214
120833420	chr12:120833420:C:T	2.76169e-12	-1.44941	-1.18855	1.7547e-08	-1.70177	-0.898091
120833702	chr12:120833702:G:A	1.06871e-11	-2.56711e-10	-1.28476	6.82619e-08	-2.56711e-10	-1.24139
120833722	chr12:120833722:C:CA	3.91273e-12	-1.12128	-1.16829	6.5162e-08	0.0217857	-1.30965
120833903	chr12:120833903:A:G	1.01442e-11	-1.3369	-3.18773e-10	3.85307e-07	0.489297	-3.18773e-10
120833931	chr12:120833931:T:C	5.00281e-12	-0.970809	-1.073	2.6224e-07	1.08343	-0.97891
120833994	chr12:120833994:C:T	1.10498e-11	-2.56711e-10	-1.25139	6.55626e-08	-2.56711e-10	-1.28174
120834410	chr12:120834410:T:C	1.37411e-11	-2.56711e-10	-1.03342	9.76588e-08	-2.56711e-10	-0.883263
120834800	chr12:120834800:T:C	1.05543e-11	-2.56711e-10	-1.29727	6.4767e-08	-2.56711e-10	-1.29395
120834986	chr12:120834986:A:G	1.02416e-11	-1.32735	-3.18773e-10	1.67727e-07	-0.342408	-3.18773e-10
120835378	chr12:120835378:G:A	1.40717e-11	-2.56711e-10	-1.00964	9.94841e-08	-2.56711e-10	-0.864745
120835444	chr12:120835444:T:C	3.33532e-12	-1.26697	-1.18227	1.46775e-07	0.643403	-1.11925
120835571	chr12:120835571:C:T	1.75564e-12	-1.84092	-1.25005	1.10951e-08	-1.8882	-1.17003
120835636	chr12:120835636:A:G	3.31037e-11	-0.154159	-3.18773e-10	5.21231e-07	0.791451	-3.18773e-10
120835929	chr12:120835929:C:T	1.04009e-11	-1.31191	-3.18773e-10	1.71859e-07	-0.318071	-3.18773e-10
120836259	chr12:120836259:C:T	4.45574e-12	-1.64973	-0.509883	4.03539e-07	0.0386591	0.496871
120836375	chr12:120836375:A:C	4.05297e-12	-1.68267	-0.571679	3.4011e-07	-0.0404108	0.404938
120836386	chr12:120836386:A:C	1.70384e-12	-1.88855	-1.23236	1.09634e-08	-1.92611	-1.14407
120836562	chr12:120836562:CT:C	3.21969e-12	-1.30437	-1.18015	1.37268e-07	0.574042	-1.11685
120837529	chr12:120837529:T:G	1.18729e-11	-2.56711e-10	-1.17955	7.24685e-08	-2.56711e-10	-1.18159
120837546	chr12:120837546:T:C	2.2173e-12	-1.55434	-1.30317	1.13178e-08	-1.76911	-1.26926
120837823	chr12:120837823:C:T	3.11462e-12	-1.31368	-1.20401	1.3158e-07	0.561006	-1.14613
120837839	chr12:120837839:T:C	1.95284e-12	-1.67508	-1.30944	1.062e-08	-1.86352	-1.23848
120837906	chr12:120837906:C:T	1.09197e-11	-2.56711e-10	-1.26324	6.50342e-08	-2.56711e-10	-1.28983
120838935	chr12:120838935:T:G	1.12373e-11	-2.56711e-10	-1.23457	6.63526e-08	-2.56711e-10	-1.26976
120838974	chr12:120838974:G:A	1.10453e-11	-2.56711e-10	-1.2518	6.5544e-08	-2.56711e-10	-1.28202
120839241	chr12:120839241:A:G	5.33088e-12	-0.839066	-1.14122	9.72994e-08	0.42109	-1.30804
120839505	chr12:120839505:T:C	1.23086e-11	-1.1435	-3.18773e-10	4.21954e-08	-1.72243	-3.18773e-10
120839575	chr12:120839575:T:C	5.45721e-12	-1.95687	-3.18773e-10	3.45065e-08	-1.92359	-3.18773e-10
120839960	chr12:120839960:G:A	1.10902e-11	-2.56711e-10	-1.24774	7.6573e-08	-2.56711e-10	-1.1265
120840052	chr12:120840052:G:A	1.19115e-11	-2.56711e-10	-1.1763	7.2704e-08	-2.56711e-10	-1.17835
120840071	chr12:120840071:G:T	1.26614e-11	-0.390565	-0.72468	4.37385e-07	1.76782	-1.15175
120840463	chr12:120840463:G:A	1.82371e-12	-1.77313	-1.2798	2.70167e-08	-0.918712	-1.24958
120840569	chr12:120840569:C:G	1.09301e-11	-2.56711e-10	-1.26228	7.07114e-08	-2.56711e-10	-1.20614
120840661	chr12:120840661:A:C	1.13596e-11	-2.56711e-10	-1.22374	6.6998e-08	-2.56711e-10	-1.26008
120840738	chr12:120840738:A:G	3.36528e-12	-1.25075	-1.18955	1.49957e-07	0.672929	-1.12732
120840771	chr12:120840771:G:A	1.10557e-11	-0.300304	-0.950558	4.65118e-07	1.91101	-1.23346
120841193	chr12:120841193:T:C	2.41968e-11	-2.56711e-10	-0.467585	1.63813e-07	-2.56711e-10	-0.366019
120841280	chr12:120841280:G:A	4.09754e-12	-1.16878	-1.07463	1.97504e-07	0.812524	-0.99151
120841423	chr12:120841423:AAT:A	1.04362e-11	-2.56711e-10	-1.30852	6.9858e-08	-2.56711e-10	-1.21828
120842109	chr12:120842109:T:C	2.12183e-12	-1.59485	-1.30667	1.11274e-08	-1.79698	-1.25835
120842612	chr12:120842612:ACTCACT:A	1.10538e-11	-2.56711e-10	-1.25103	6.55791e-08	-2.56711e-10	-1.28149
120842657	chr12:120842657:T:C	1.9502e-12	-1.78469	-1.20117	7.81595e-08	-0.103274	-1.00272
120842719	chr12:120842719:A:G	1.13344e-11	-0.344667	-0.881298	4.48794e-07	1.84138	-1.19956
120842758	chr12:120842758:C:T	1.13682e-11	-2.56711e-10	-1.22298	6.8052e-08	-2.56711e-10	-1.24447
120843036	chr12:120843036:A:G	2.39041e-12	-1.47828	-1.30406	1.19923e-08	-1.71327	-1.26721
120843524	chr12:120843524:C:T	1.22513e-11	-2.56711e-10	-1.14817	6.99011e-08	-2.56711e-10	-1.21766
120843945	chr12:120843945:G:A	3.56225e-12	-1.7061	-0.677307	2.63253e-07	-0.15309	0.261463
120844261	chr12:120844261:A:G	2.30518e-12	-1.76657	-1.05207	1.17523e-08	-1.72484	-1.27585
120844776	chr12:120844776:A:T	1.50925e-11	-2.56711e-10	-0.939609	1.41245e-07	-2.56711e-10	-0.514248
120844856	chr12:120844856:C:T	4.40031e-12	-1.13377	-1.03836	2.19232e-07	0.875417	-0.95003
120844942	chr12:120844942:A:G	1.06439e-11	-2.56711e-10	-1.28881	6.39186e-08	-2.56711e-10	-1.30713
120845198	chr12:120845198:A:G	1.18257e-11	-2.56711e-10	-1.18353	7.05034e-08	-2.56711e-10	-1.20908
120845248	chr12:120845248:GCATT:G	1.3002e-11	-1.0887	-3.18773e-10	5.26911e-08	-1.5003	-3.18773e-10
120845453	chr12:120845453:G:A	1.07128e-11	-2.56711e-10	-1.28236	6.56826e-08	-2.56711e-10	-1.27991
120845490	chr12:120845490:G:T	2.27374e-12	-1.72036	-1.11202	1.21057e-08	-1.67634	-1.29472
120845498	chr12:120845498:G:A	1.10562e-11	-2.56711e-10	-1.25081	6.56162e-08	-2.56711e-10	-1.28092
120845597	chr12:120845597:G:A	1.86853e-11	-2.56711e-10	-0.726068	9.56056e-08	-2.56711e-10	-0.904511
120846537	chr12:120846537:A:G	1.23094e-11	-2.56711e-10	-1.14344	6.8089e-08	-2.56711e-10	-1.24393
120847257	chr12:120847257:GA:G	1.25263e-11	-2.56711e-10	-1.12597	8.63945e-08	-2.56711e-10	-1.00582
120847621	chr12:120847621:A:G	3.24546e-12	-1.29021	-1.18633	1.39644e-07	0.598493	-1.12414
120848163	chr12:120848163:T:G	1.03142e-11	-1.32028	-3.18773e-10	1.69585e-07	-0.331389	-3.18773e-10
120848237	chr12:120848237:T:C	1.09685e-11	-2.56711e-10	-1.25878	6.54858e-08	-2.56711e-10	-1.28291
120848333	chr12:120848333:G:A	2.15555e-12	-1.57612	-1.30963	1.15398e-08	-1.78464	-1.2343
120848388	chr12:120848388:T:C	3.28271e-12	-1.31223	-1.15291	2.03123e-08	-1.6385	-0.815017
120848881	chr12:120848881:T:C	1.10497e-11	-2.56711e-10	-1.2514	6.55623e-08	-2.56711e-10	-1.28174
120848960	chr12:120848960:T:C	1.21728e-11	-2.56711e-10	-1.1546	8.28132e-08	-2.56711e-10	-1.04816
120849168	chr12:120849168:AC:A	9.72234e-12	-1.37938	-3.18773e-10	1.53931e-07	-0.428241	-3.18773e-10
120849939	chr12:120849939:T:C	1.23559e-11	-2.56711e-10	-1.13967	8.4348e-08	-2.56711e-10	-1.02979
120850130	chr12:120850130:T:C	2.17381e-12	-1.57028	-1.30704	1.13295e-08	-1.78071	-1.25663
120850612	chr12:120850612:T:C	1.21267e-11	-2.56711e-10	-1.1584	7.39819e-08	-2.56711e-10	-1.16092
120850762	chr12:120850762:C:T	1.10629e-11	-2.56711e-10	-1.25021	6.56168e-08	-2.56711e-10	-1.28091
120850810	chr12:120850810:C:T	1.04286e-11	-2.56711e-10	-1.30925	6.42881e-08	-2.56711e-10	-1.30137
120851120	chr12:120851120:G:A	3.29712e-12	-1.28996	-1.17079	1.42556e-07	0.600018	-1.10502
120851140	chr12:120851140:T:C	1.10481e-11	-2.56711e-10	-1.25154	6.5556e-08	-2.56711e-10	-1.28184
120851339	chr12:120851339:A:T	1.1059e-11	-2.56711e-10	-1.25056	6.75074e-08	-2.56711e-10	-1.25251
120851352	chr12:120851352:T:C	2.45829e-12	-1.7396	-1.01474	1.36092e-07	-0.239866	-0.311548
120851665	chr12:120851665:G:A	5.00912e-11	0.260041	-3.18773e-10	8.75923e-07	1.31054	-3.18773e-10
120851883	chr12:120851883:C:T	4.13898e-12	-1.67696	-0.556398	3.53296e-07	-0.0250824	0.427645
120851886	chr12:120851886:G:A	1.04407e-11	-2.56711e-10	-1.30809	6.40816e-08	-2.56711e-10	-1.30459
120851912	chr12:120851912:A:G	1.84719e-12	-1.9527	-1.08744	9.32373e-09	-1.96067	-1.27151
120852105	chr12:120852105:C:CAT	1.6403e-11	-2.56711e-10	-0.856337	1.58829e-07	-2.56711e-10	-0.396917
120852321	chr12:120852321:A:T	3.79585e-12	-1.21705	-1.10285	1.76302e-07	0.729126	-1.02167
120853018	chr12:120853018:C:T	2.45848e-11	-2.56711e-10	-0.451677	1.26163e-07	-2.56711e-10	-0.62717
120853043	chr12:120853043:C:T	7.71864e-12	-1.43243	-0.177735	1.01042e-07	-0.518805	-0.3304
120853144	chr12:120853144:G:A	1.45963e-11	-0.973039	-3.18773e-10	5.75815e-08	-1.41154	-3.18773e-10
120853524	chr12:120853524:T:C	1.0871e-11	-2.56711e-10	-1.26771	7.01272e-08	-2.56711e-10	-1.21443
120853704	chr12:120853704:C:A	1.00602e-11	-1.34521	-3.18773e-10	1.62821e-07	-0.372094	-3.18773e-10
120853771	chr12:120853771:G:C	1.41994e-11	-2.56711e-10	-1.0006	7.85436e-08	-2.56711e-10	-1.10109
120854053	chr12:120854053:A:G	1.06125e-11	-2.56711e-10	-1.29177	7.0333e-08	-2.56711e-10	-1.2115
120854372	chr12:120854372:A:G	1.04241e-11	-2.56711e-10	-1.30968	6.39828e-08	-2.56711e-10	-1.30613
120854893	chr12:120854893:T:C	1.04243e-11	-2.56711e-10	-1.30966	6.45138e-08	-2.56711e-10	-1.29786
120854901	chr12:120854901:T:C	4.10831e-12	-1.70989	-0.530902	3.36927e-07	-0.11063	0.465754
120855099	chr12:120855099:G:A	1.39764e-11	-2.56711e-10	-1.01643	9.46391e-08	-2.56711e-10	-0.914672
120856617	chr12:120856617:G:A	1.10823e-11	-2.56711e-10	-1.24845	6.56854e-08	-2.56711e-10	-1.27987
120856941	chr12:120856941:T:C	3.93132e-12	-1.12687	-1.15796	6.34323e-08	-0.00551266	-1.30926
120857107	chr12:120857107:C:T	1.10447e-11	-2.56711e-10	-1.25185	6.55416e-08	-2.56711e-10	-1.28206
120857270	chr12:120857270:T:C	1.22417e-11	-2.56711e-10	-1.14895	7.4723e-08	-2.56711e-10	-1.15096
120857301	chr12:120857301:G:A	3.24897e-12	-1.73749	-0.737979	2.09219e-07	-0.232185	0.110824
120857613	chr12:120857613:G:T	1.50042e-11	-2.56711e-10	-0.945472	1.05636e-07	-2.56711e-10	-0.804747
120857649	chr12:120857649:T:C	1.05026e-11	-1.30218	-3.18773e-10	1.74533e-07	-0.302628	-3.18773e-10
120858019	chr12:120858019:AG:A	4.06609e-12	-1.10785	-1.14327	6.54051e-08	0.023983	-1.30812
120858244	chr12:120858244:G:A	1.20382e-11	-2.56711e-10	-1.16572	6.94278e-08	-2.56711e-10	-1.22446
120858439	chr12:120858439:A:T	5.60605e-12	-1.92996	-3.18773e-10	3.34227e-08	-1.95551	-3.18773e-10
120858684	chr12:120858684:G:A	1.9102e-11	-2.56711e-10	-0.70401	1.45298e-07	-2.56711e-10	-0.485958
120858805	chr12:120858805:C:T	4.31589e-12	-1.16756	-1.02394	7.9166e-08	-0.096245	-0.99695
120858993	chr12:120858993:T:C	1.17864e-11	-2.56711e-10	-1.18685	7.19592e-08	-2.56711e-10	-1.18864
120859302	chr12:120859302:T:A	1.98979e-12	-1.65734	-1.30844	1.07327e-08	-1.84335	-1.2481
120859684	chr12:120859684:A:G	3.0485e-12	-1.28446	-1.2547	1.25329e-07	0.57921	-1.21301
120859715	chr12:120859715:G:A	1.32686e-11	-2.56711e-10	-1.0684	8.0762e-08	-2.56711e-10	-1.07324
120859836	chr12:120859836:G:A	1.1301e-11	-2.56711e-10	-1.22891	6.66152e-08	-2.56711e-10	-1.26581
120859868	chr12:120859868:G:A	1.05311e-11	-2.56711e-10	-1.29947	6.46031e-08	-2.56711e-10	-1.29648
120860012	chr12:120860012:G:A	1.78158e-12	-1.84653	-1.22978	5.89748e-08	-0.33298	-1.05465
120860056	chr12:120860056:C:T	3.8925e-12	-1.24144	-1.05331	1.71942e-08	-1.53617	-1.084
120860361	chr12:120860361:A:G	3.2013e-12	-1.7334	-0.756849	2.17502e-07	-0.216365	0.133828
120860709	chr12:120860709:G:C	3.27431e-12	-1.7163	-0.751392	2.18269e-07	-0.168637	0.0896231
120860733	chr12:120860733:C:A	1.85402e-11	-2.56711e-10	-0.73386	1.2373e-07	-2.56711e-10	-0.646641
120860841	chr12:120860841:C:T	4.31522e-12	-1.66688	-0.524775	3.8224e-07	0.00626463	0.475041
120861188	chr12:120861188:G:A	2.27078e-12	-1.78714	-1.04655	1.15121e-08	-1.74771	-1.27363
120861190	chr12:120861190:T:A	4.00186e-12	-1.16249	-1.10456	1.95637e-07	0.835654	-1.02414
120861215	chr12:120861215:C:T	2.97947e-12	-1.25311	-1.30895	1.37233e-08	-1.55433	-1.29131
120862410	chr12:120862410:A:G	1.10439e-11	-2.56711e-10	-1.25192	6.55385e-08	-2.56711e-10	-1.28211
120862841	chr12:120862841:C:G	1.49251e-11	-2.56711e-10	-0.950762	7.37868e-08	-2.56711e-10	-1.16356
120863601	chr12:120863601:G:A	1.21657e-11	-2.56711e-10	-1.15519	7.95038e-08	-2.56711e-10	-1.08894
120863929	chr12:120863929:T:C	3.93276e-12	-1.6942	-0.590262	3.23835e-07	-0.0600434	0.375534
120864143	chr12:120864143:C:T	2.27151e-12	-1.77947	-1.05388	1.15851e-08	-1.73861	-1.27641
120865018	chr12:120865018:G:C	1.43098e-11	-2.56711e-10	-0.992859	9.72004e-08	-2.56711e-10	-0.887968
120865706	chr12:120865706:C:T	1.02566e-11	-1.32588	-3.18773e-10	1.67833e-07	-0.341773	-3.18773e-10
120865736	chr12:120865736:T:C	3.83971e-12	-1.14145	-1.16695	6.22582e-08	-0.0239149	-1.30954
120865823	chr12:120865823:T:C	4.06061e-12	-1.68179	-0.570683	3.44405e-07	-0.0284813	0.405558
120865894	chr12:120865894:G:A	1.21678e-11	-2.56711e-10	-1.15501	8.24293e-08	-2.56711e-10	-1.0528
120865910	chr12:120865910:C:T	4.1357e-12	-1.3199	-0.914245	1.84446e-08	-1.59864	-0.951333
120865940	chr12:120865940:A:G	3.01682e-12	-1.24073	-1.30887	1.37839e-08	-1.5503	-1.29094
120866017	chr12:120866017:G:A	1.63627e-12	-1.88202	-1.27937	2.1608e-08	-1.44532	-0.946359
120866168	chr12:120866168:ATAAAG:A	6.85664e-12	-1.3846	-0.343984	1.59449e-07	0.391264	-0.784283
120866565	chr12:120866565:C:T	1.46955e-12	-1.97118	-1.29767	3.16775e-08	-1.02997	-0.979162
120868123	chr12:120868123:G:T	1.19031e-11	-2.56711e-10	-1.177	7.26521e-08	-2.56711e-10	-1.17906
120868254	chr12:120868254:A:G	3.6344e-11	-0.0607756	-3.18773e-10	4.01362e-07	0.530122	-3.18773e-10
120868361	chr12:120868361:C:T	2.10458e-11	-2.56711e-10	-0.607103	1.66171e-07	-2.56711e-10	-0.351725
120868375	chr12:120868375:C:T	5.3739e-12	-1.97225	-3.18773e-10	3.98188e-08	-1.7804	-3.18773e-10
120869143	chr12:120869143:T:C	2.31207e-12	-1.76749	-1.04817	1.17486e-08	-1.72645	-1.27456
120869271	chr12:120869271:C:A	1.06015e-11	-2.56711e-10	-1.29281	6.63392e-08	-2.56711e-10	-1.26996
120869589	chr12:120869589:T:C	1.40609e-11	-2.56711e-10	-1.01041	8.33325e-08	-2.56711e-10	-1.0419
120869753	chr12:120869753:A:G	1.20272e-11	-2.56711e-10	-1.16663	7.33691e-08	-2.56711e-10	-1.16924
120870301	chr12:120870301:T:C	1.0131e-11	-1.3382	-3.18773e-10	1.64696e-07	-0.360639	-3.18773e-10
120870302	chr12:120870302:G:A	1.02688e-11	-1.32469	-3.18773e-10	1.68256e-07	-0.339254	-3.18773e-10
120870304	chr12:120870304:T:G	1.03627e-11	-1.31559	-3.18773e-10	1.70803e-07	-0.324233	-3.18773e-10
120870385	chr12:120870385:C:T	1.09297e-11	-2.56711e-10	-1.26232	6.96203e-08	-2.56711e-10	-1.22169
120870578	chr12:120870578:C:T	3.8502e-12	-1.16312	-1.14256	6.03771e-08	-0.056327	-1.30781
120870688	chr12:120870688:A:C	1.2325e-11	-2.56711e-10	-1.14217	8.41231e-08	-2.56711e-10	-1.03246
120871321	chr12:120871321:C:T	2.07329e-12	-1.61631	-1.30836	1.10267e-08	-1.8149	-1.24952
120871326	chr12:120871326:T:C	4.18852e-12	-1.68595	-0.535507	3.58055e-07	-0.0418929	0.457836
120871639	chr12:120871639:C:G	1.03168e-11	-0.19555	-1.12448	0.000144306	7.50062	-1.08567
120871675	chr12:120871675:C:T	3.148e-12	-1.24094	-1.2661	1.37606e-08	-1.54468	-1.29825
120871758	chr12:120871758:A:G	2.45273e-12	-1.6961	-1.0605	1.40927e-07	-0.11924	-0.397262
120871825	chr12:120871825:A:G	3.19811e-12	-1.2514	-1.23984	1.81907e-08	-1.57002	-0.993816
120871976	chr12:120871976:A:T	5.39857e-12	-1.96767	-3.18773e-10	3.70435e-08	-1.85265	-3.18773e-10
120872048	chr12:120872048:A:G	3.40356e-12	-1.23184	-1.19714	1.98045e-08	-1.57934	-0.899491
120872224	chr12:120872224:A:G	3.33472e-12	-1.25417	-1.19525	1.49853e-07	0.67792	-1.13301
120872562	chr12:120872562:C:CAGT	1.98041e-11	-2.56711e-10	-0.667915	1.27755e-07	-2.56711e-10	-0.614629
120873423	chr12:120873423:A:G	1.86792e-11	-2.56711e-10	-0.726391	9.55784e-08	-2.56711e-10	-0.904796
120873598	chr12:120873598:T:C	1.11099e-11	-2.56711e-10	-1.24597	7.31026e-08	-2.56711e-10	-1.17288
120873612	chr12:120873612:C:T	1.15953e-11	-2.56711e-10	-1.2032	6.86615e-08	-2.56711e-10	-1.23555
120874336	chr12:120874336:C:T	1.20301e-11	-2.56711e-10	-1.16639	7.344e-08	-2.56711e-10	-1.16827
120874413	chr12:120874413:A:C	5.47383e-12	-1.95383	-3.18773e-10	4.14027e-08	-1.7414	-3.18773e-10
120874495	chr12:120874495:T:C	2.84153e-11	-2.56711e-10	-0.306875	1.17826e-07	-2.56711e-10	-0.695534
120874505	chr12:120874505:A:T	1.0694e-11	-2.56711e-10	-1.28412	6.66833e-08	-2.56711e-10	-1.26479
120874528	chr12:120874528:G:C	3.54953e-12	-1.20072	-1.18627	5.70826e-08	-0.110814	-1.30943
120874964	chr12:120874964:T:C	2.11682e-11	-2.56711e-10	-0.601305	1.36169e-07	-2.56711e-10	-0.550846
120875190	chr12:120875190:T:C	1.24526e-11	-2.56711e-10	-1.13188	8.52432e-08	-2.56711e-10	-1.01924
120875265	chr12:120875265:A:T	1.11252e-11	-2.56711e-10	-1.24459	6.58834e-08	-2.56711e-10	-1.27686
120875732	chr12:120875732:GA:G	3.84711e-12	-1.13785	-1.16863	6.26335e-08	-0.0178317	-1.30961
120875783	chr12:120875783:A:G	1.13112e-11	-2.56711e-10	-1.22801	6.66816e-08	-2.56711e-10	-1.26481
120876253	chr12:120876253:T:C	4.61378e-12	-1.65588	-0.468871	4.28081e-07	0.0365679	0.558002
120876477	chr12:120876477:C:T	3.81328e-12	-1.16607	-1.14924	5.9851e-08	-0.0643431	-1.30854
120877391	chr12:120877391:T:C	3.30865e-12	-1.20806	-1.2492	1.83692e-08	-1.53985	-1.01422
120877799	chr12:120877799:A:G	1.1016e-11	-2.56711e-10	-1.25446	6.53932e-08	-2.56711e-10	-1.28432
120877827	chr12:120877827:A:G	1.60791e-12	-1.89727	-1.2816	1.00752e-08	-1.93247	-1.2222
120878034	chr12:120878034:AATT:A	1.97781e-12	-1.66256	-1.30925	1.07748e-08	-1.84581	-1.24172
120878307	chr12:120878307:T:C	3.41703e-12	-1.17625	-1.24878	1.88314e-08	-1.51599	-1.01323
120878871	chr12:120878871:T:C	2.28584e-12	-1.75286	-1.07421	1.18095e-08	-1.71237	-1.28347
120878958	chr12:120878958:A:G	5.13019e-11	0.283924	-3.18773e-10	8.98938e-07	1.33647	-3.18773e-10
120878975	chr12:120878975:T:C	3.84478e-12	-1.64882	-0.658264	3.26401e-07	0.0545274	0.268857
120879272	chr12:120879272:G:T	2.75892e-12	-1.66728	-0.971683	1.79302e-07	-0.0425971	-0.233075
120880181	chr12:120880181:G:A	5.37571e-12	-1.97191	-3.18773e-10	4.65514e-08	-1.62419	-3.18773e-10
120880294	chr12:120880294:A:T	1.88048e-12	-1.71304	-1.30923	1.04367e-08	-1.87695	-1.24247
120880967	chr12:120880967:T:A	1.12141e-11	-1.23663	-3.18773e-10	1.93127e-07	-0.201396	-3.18773e-10
120881211	chr12:120881211:G:A	1.36679e-11	-2.56711e-10	-1.03875	9.22557e-08	-2.56711e-10	-0.940179
120881614	chr12:120881614:T:C	1.8201e-12	-1.85071	-1.2042	1.03835e-08	-1.81484	-1.30968
120881816	chr12:120881816:C:A	1.64747e-12	-1.86278	-1.29179	1.01176e-08	-1.90879	-1.24168
120882803	chr12:120882803:A:G	3.54524e-12	-1.1704	-1.2178	1.71397e-07	0.841795	-1.16255
120882811	chr12:120882811:T:G	3.51694e-12	-1.12239	-1.27383	1.49773e-08	-1.45604	-1.30216
120883121	chr12:120883121:G:A	1.24818e-11	-2.56711e-10	-1.12953	7.7701e-08	-2.56711e-10	-1.11187
120883957	chr12:120883957:C:T	1.07918e-11	-1.27502	-3.18773e-10	1.81813e-07	-0.261764	-3.18773e-10
120884031	chr12:120884031:G:A	1.2192e-11	-2.56711e-10	-1.15302	7.44319e-08	-2.56711e-10	-1.15486
120884892	chr12:120884892:T:C	4.29517e-12	-0.992298	-1.20401	1.7341e-08	-1.35258	-1.25908
120885426	chr12:120885426:C:T	3.54888e-12	-1.15999	-1.22718	9.00545e-08	-0.0484245	-0.915903
120885976	chr12:120885976:T:G	1.14174e-11	-2.56711e-10	-1.21866	6.63803e-08	-2.56711e-10	-1.26934
120886033	chr12:120886033:T:C	1.06869e-11	-2.56711e-10	-1.28479	6.56548e-08	-2.56711e-10	-1.28033
120886097	chr12:120886097:C:A	5.49041e-12	-1.9508	-3.18773e-10	3.40567e-08	-1.93672	-3.18773e-10
120886182	chr12:120886182:T:C	3.95107e-12	-1.12277	-1.15705	6.40235e-08	0.0035612	-1.30905
120886282	chr12:120886282:C:T	5.51202e-12	-1.94687	-3.18773e-10	3.38959e-08	-1.94145	-3.18773e-10
120886312	chr12:120886312:T:A	4.08805e-12	-1.6885	-0.55724	3.45943e-07	-0.0448885	0.426419
120886534	chr12:120886534:C:T	1.12653e-11	-2.56711e-10	-1.23208	7.33054e-08	-2.56711e-10	-1.17011
120886867	chr12:120886867:A:AGC	5.51918e-12	-1.94558	-3.18773e-10	3.38491e-08	-1.94283	-3.18773e-10
120886924	chr12:120886924:A:G	4.01793e-12	-1.68391	-0.57913	3.38733e-07	-0.0325371	0.393007
120887164	chr12:120887164:G:A	1.24604e-11	-2.56711e-10	-1.13125	8.05703e-08	-2.56711e-10	-1.07561
120887228	chr12:120887228:G:A	3.93537e-12	-1.13952	-1.14428	6.24926e-08	-0.0216199	-1.30808
120887237	chr12:120887237:G:A	1.16795e-11	-2.56711e-10	-1.19597	7.90208e-08	-2.56711e-10	-1.09503
120887518	chr12:120887518:C:T	3.38781e-12	-1.2418	-1.19182	1.54503e-07	0.703376	-1.1279
120887743	chr12:120887743:A:G	1.85567e-11	-2.56711e-10	-0.732974	1.23845e-07	-2.56711e-10	-0.645715
120888092	chr12:120888092:T:C	1.17582e-11	-0.404846	-0.784403	4.1858e-07	1.75163	-1.17951
120888247	chr12:120888247:C:T	2.0223e-12	-1.64177	-1.3078	1.07992e-08	-1.83266	-1.25261
120888605	chr12:120888605:C:T	1.37457e-11	-2.56711e-10	-1.03308	9.77286e-08	-2.56711e-10	-0.882549
120888902	chr12:120888902:T:C	3.5782e-12	-1.21017	-1.16878	1.68348e-07	0.763389	-1.1021
120889190	chr12:120889190:T:C	2.18502e-12	-1.7931	-1.07908	1.12994e-08	-1.75492	-1.28507
120889377	chr12:120889377:A:C	3.31498e-12	-1.19238	-1.26297	1.42673e-08	-1.51013	-1.29664
120889458	chr12:120889458:T:C	2.05913e-12	-1.62388	-1.30764	1.09136e-08	-1.82104	-1.25369
120889800	chr12:120889800:TG:T	3.22159e-12	-1.72218	-0.761749	2.11444e-07	-0.184557	0.0737724
120889820	chr12:120889820:C:A	2.03344e-12	-1.63672	-1.30735	1.08098e-08	-1.82911	-1.25518
120889939	chr12:120889939:C:T	3.37593e-12	-1.24645	-1.19068	1.53086e-07	0.693186	-1.12693
120889985	chr12:120889985:C:T	1.10236e-11	-2.56711e-10	-1.25377	7.09673e-08	-2.56711e-10	-1.20252
120890279	chr12:120890279:T:G	4.04104e-12	-1.67377	-0.583536	3.44362e-07	-0.0104534	0.387403
120890311	chr12:120890311:A:G	1.8686e-11	-2.56711e-10	-0.726029	1.99821e-07	-2.56711e-10	-0.167322
120890479	chr12:120890479:C:T	2.11119e-12	-1.6095	-1.29705	1.06973e-08	-1.81387	-1.28089
120890553	chr12:120890553:T:C	2.14421e-12	-1.60417	-1.28686	1.06381e-08	-1.80865	-1.29166
120890576	chr12:120890576:C:T	1.43604e-11	-2.56711e-10	-0.989331	9.74496e-08	-2.56711e-10	-0.885408
120890804	chr12:120890804:C:T	1.20239e-11	-2.56711e-10	-1.16691	7.34016e-08	-2.56711e-10	-1.1688
120890959	chr12:120890959:G:A	2.01831e-12	-1.64271	-1.30884	1.08678e-08	-1.83321	-1.24573
120891331	chr12:120891331:T:C	1.10506e-11	-2.56711e-10	-1.25132	6.55666e-08	-2.56711e-10	-1.28168
120891336	chr12:120891336:G:T	1.42008e-11	-2.56711e-10	-1.00051	8.40873e-08	-2.56711e-10	-1.03289
120891703	chr12:120891703:A:C	1.04269e-11	-2.56711e-10	-1.30941	6.48858e-08	-2.56711e-10	-1.29211
120891753	chr12:120891753:A:G	1.20162e-11	-2.56711e-10	-1.16755	7.33051e-08	-2.56711e-10	-1.17011
120891957	chr12:120891957:T:C	3.32135e-12	-1.19413	-1.2593	1.8145e-08	-1.52945	-1.03689
120892164	chr12:120892164:T:C	4.16149e-12	-1.63168	-0.596252	3.74775e-07	0.0946962	0.366887
120892228	chr12:120892228:T:C	2.30201e-12	-1.74115	-1.07887	1.19502e-08	-1.69921	-1.28479
120892283	chr12:120892283:G:A	1.91378e-12	-1.69614	-1.30858	1.06158e-08	-1.87037	-1.23203
120892569	chr12:120892569:T:C	1.18818e-11	-0.399862	-0.778936	4.22095e-07	1.75723	-1.17675
120892688	chr12:120892688:A:T	3.10029e-12	-1.21395	-1.30836	1.40978e-08	-1.53001	-1.28871
120892751	chr12:120892751:G:A	1.30754e-11	-2.56711e-10	-1.08307	7.77617e-08	-2.56711e-10	-1.11109
120893028	chr12:120893028:T:C	1.22481e-11	-1.14843	-3.18773e-10	5.03484e-08	-1.54578	-3.18773e-10
120893225	chr12:120893225:C:T	4.08278e-12	-1.18238	-1.06465	5.93804e-08	-0.0868694	-1.29391
120893482	chr12:120893482:G:A	3.7603e-12	-1.13941	-1.1899	1.87178e-07	0.892984	-1.12567
120893602	chr12:120893602:C:G	3.23412e-11	-0.177462	-3.18773e-10	5.08201e-07	0.766135	-3.18773e-10
120893608	chr12:120893608:A:T	1.50237e-11	-2.56711e-10	-0.944172	9.95853e-08	-2.56711e-10	-0.863729
120894023	chr12:120894023:A:G	1.10091e-11	-2.56711e-10	-1.25508	7.10278e-08	-2.56711e-10	-1.20167
120894185	chr12:120894185:G:A	1.56808e-11	-2.56711e-10	-0.901367	8.65111e-08	-2.56711e-10	-1.00447
120894454	chr12:120894454:T:A	1.20336e-11	-2.56711e-10	-1.1661	7.346e-08	-2.56711e-10	-1.168
120894645	chr12:120894645:A:C	1.13896e-11	-2.56711e-10	-1.2211	7.48584e-08	-2.56711e-10	-1.14914
120894658	chr12:120894658:A:G	5.03216e-11	0.264631	-3.18773e-10	8.7941e-07	1.31451	-3.18773e-10
120894769	chr12:120894769:A:C	1.97292e-12	-1.66708	-1.30721	1.05838e-08	-1.84942	-1.256
120894790	chr12:120894790:A:G	1.23135e-11	-1.14311	-3.18773e-10	2.84457e-07	0.185838	-3.18773e-10
120894821	chr12:120894821:C:G	2.00048e-12	-1.65159	-1.30882	1.07941e-08	-1.8397	-1.24604
120894852	chr12:120894852:C:A	1.12901e-11	-2.56711e-10	-1.22987	7.39685e-08	-2.56711e-10	-1.1611
120894922	chr12:120894922:G:A	1.23028e-11	-2.56711e-10	-1.14398	7.23962e-08	-2.56711e-10	-1.18259
120894990	chr12:120894990:C:T	1.12723e-11	-2.56711e-10	-1.23145	7.38066e-08	-2.56711e-10	-1.16329
120895036	chr12:120895036:G:C	1.26432e-11	-1.11669	-3.18773e-10	6.85025e-07	1.06471	-3.18773e-10
120895070	chr12:120895070:A:G	4.50432e-12	-0.997354	-1.15141	7.71019e-08	0.18911	-1.30873
120895150	chr12:120895150:G:A	3.58716e-12	-1.64979	-0.726658	2.85544e-07	0.00164972	0.188005
120895291	chr12:120895291:T:C	1.18055e-11	-2.56711e-10	-1.18523	7.20964e-08	-2.56711e-10	-1.18674
120896079	chr12:120896079:T:C	2.2145e-12	-1.81562	-1.04315	1.11697e-08	-1.77898	-1.27256
120896261	chr12:120896261:G:A	3.18459e-12	-1.24947	-1.24601	1.79449e-08	-1.5738	-1.00363
120896330	chr12:120896330:C:A	1.65669e-11	-0.846399	-3.18773e-10	6.9506e-08	-1.22333	-3.18773e-10
120896662	chr12:120896662:C:G	1.23371e-11	-2.56711e-10	-1.14119	7.35134e-08	-2.56711e-10	-1.16727
120896893	chr12:120896893:T:C	1.02283e-11	-1.32865	-3.18773e-10	1.67181e-07	-0.345668	-3.18773e-10
120897160	chr12:120897160:G:A	1.37054e-11	-2.56711e-10	-1.03601	9.63291e-08	-2.56711e-10	-0.896973
120897452	chr12:120897452:G:A	1.95666e-12	-1.67358	-1.30898	1.06608e-08	-1.85362	-1.24455
120897639	chr12:120897639:C:T	6.34265e-11	0.496078	-3.18773e-10	1.08407e-06	1.52373	-3.18773e-10
120897655	chr12:120897655:G:A	1.12717e-11	-2.56711e-10	-1.2315	6.57562e-08	-2.56711e-10	-1.27879
120897745	chr12:120897745:C:T	1.94905e-12	-1.67895	-1.30751	1.05205e-08	-1.85698	-1.25444
120897849	chr12:120897849:C:T	1.72084e-11	-2.56711e-10	-0.808408	1.78155e-07	-2.56711e-10	-0.282089
120898413	chr12:120898413:G:T	1.11744e-11	-2.56711e-10	-1.24018	6.60971e-08	-2.56711e-10	-1.27362
120898460	chr12:120898460:G:A	1.91276e-12	-1.69772	-1.30754	1.04018e-08	-1.86851	-1.25425
120898903	chr12:120898903:C:G	1.92572e-11	-2.56711e-10	-0.695919	1.49666e-07	-2.56711e-10	-0.45634
120899376	chr12:120899376:T:C	3.93247e-12	-1.13868	-1.14586	6.24735e-08	-0.0215598	-1.30844
120899401	chr12:120899401:T:C	1.09234e-11	-2.56711e-10	-1.2629	6.50552e-08	-2.56711e-10	-1.28951
120899974	chr12:120899974:T:C	2.14245e-12	-1.79582	-1.09604	1.1235e-08	-1.75651	-1.2892
120900065	chr12:120900065:C:G	2.12307e-11	-2.56711e-10	-0.598353	1.36654e-07	-2.56711e-10	-0.547289
120900416	chr12:120900416:A:G	1.05626e-11	-1.29649	-3.18773e-10	3.37608e-08	-1.94544	-3.18773e-10
120900428	chr12:120900428:G:T	2.01627e-12	-1.64582	-1.30674	1.07057e-08	-1.8358	-1.25817
120900537	chr12:120900537:A:G	2.76474e-12	-1.3814	-1.25546	1.6015e-08	-1.66747	-1.02374
120900620	chr12:120900620:T:G	9.37696e-12	-1.41555	-3.18773e-10	1.48266e-07	-0.465734	-3.18773e-10
120901031	chr12:120901031:T:C	1.10471e-11	-2.56711e-10	-1.25164	7.06474e-08	-2.56711e-10	-1.20704
120901143	chr12:120901143:C:T	2.97187e-12	-1.31352	-1.25109	1.69597e-08	-1.62027	-1.01363
120901203	chr12:120901203:G:A	4.32738e-12	-1.15852	-1.03032	7.95492e-08	-0.0847343	-1.00363
120901497	chr12:120901497:A:G	1.07275e-11	-1.28099	-3.18773e-10	1.81114e-07	-0.265615	-3.18773e-10
120901895	chr12:120901895:T:A	8.60496e-12	-1.50146	-3.18773e-10	1.18055e-07	-0.693596	-3.18773e-10
120902172	chr12:120902172:T:G	4.03471e-12	-1.29955	-0.959315	1.79546e-08	-1.58406	-0.992834
120902244	chr12:120902244:CCTT:C	4.31062e-12	-0.926146	-1.26658	3.4936e-07	1.69828	-1.30692
120902265	chr12:120902265:T:C	3.80417e-12	-1.16903	-1.14867	5.95505e-08	-0.0692058	-1.30871
120902404	chr12:120902404:C:T	1.18648e-11	-2.56711e-10	-1.18023	7.24299e-08	-2.56711e-10	-1.18212
120902443	chr12:120902443:T:C	4.1001e-12	-1.65561	-0.587179	3.61497e-07	0.0388259	0.386686
120902560	chr12:120902560:T:C	3.90496e-12	-1.13649	-1.15507	6.25802e-08	-0.0191483	-1.30915
120902625	chr12:120902625:A:G	6.15617e-12	-1.83635	-3.18773e-10	3.33581e-08	-1.95744	-3.18773e-10
120902942	chr12:120902942:T:C	1.17317e-11	-2.56711e-10	-1.19151	7.16063e-08	-2.56711e-10	-1.19356
120902946	chr12:120902946:T:A	1.26683e-11	-1.1147	-3.18773e-10	5.1633e-08	-1.52058	-3.18773e-10
120902996	chr12:120902996:T:C	3.8356e-12	-1.14384	-1.16563	6.18986e-08	-0.0296543	-1.30959
120903273	chr12:120903273:A:C	3.36492e-12	-1.1934	-1.24699	1.86772e-08	-1.53182	-1.00562
120903692	chr12:120903692:C:T	1.59879e-12	-1.90483	-1.27973	9.94577e-09	-1.93916	-1.22843
120904046	chr12:120904046:A:G	1.60115e-11	-2.56711e-10	-0.8805	1.53343e-07	-2.56711e-10	-0.432067
120904130	chr12:120904130:C:G	4.22136e-12	-1.67498	-0.53867	3.71098e-07	-0.00125539	0.452979
120904152	chr12:120904152:G:A	1.16423e-11	-2.56711e-10	-1.19916	7.10815e-08	-2.56711e-10	-1.20092
120904343	chr12:120904343:C:T	1.04884e-11	-2.56711e-10	-1.30354	6.38242e-08	-2.56711e-10	-1.30861
120904931	chr12:120904931:A:G	1.07632e-11	-2.56711e-10	-1.27767	6.44571e-08	-2.56711e-10	-1.29874
120905050	chr12:120905050:A:G	1.06516e-11	-2.56711e-10	-1.28809	6.54031e-08	-2.56711e-10	-1.28417
120905147	chr12:120905147:G:A	4.08439e-12	-1.29179	-0.954842	1.8128e-08	-1.57872	-0.988565
120905501	chr12:120905501:C:G	1.05431e-11	-2.56711e-10	-1.29833	6.97287e-08	-2.56711e-10	-1.22013
120905554	chr12:120905554:C:T	1.18645e-11	-2.56711e-10	-1.18026	7.24274e-08	-2.56711e-10	-1.18216
120905639	chr12:120905639:C:T	1.97912e-12	-1.66148	-1.30967	1.09248e-08	-1.84567	-1.22803
120905695	chr12:120905695:AAAAAG:A	1.10974e-11	-2.56711e-10	-1.24709	6.77939e-08	-2.56711e-10	-1.24827
120905701	chr12:120905701:A:AAAAAG	1.80391e-11	-2.56711e-10	-0.761263	1.15559e-07	-2.56711e-10	-0.714964
120905756	chr12:120905756:A:C	1.91087e-12	-1.79457	-1.21167	7.30589e-08	-0.14922	-1.02426
120905801	chr12:120905801:C:T	1.22239e-11	-2.56711e-10	-1.15041	8.3291e-08	-2.56711e-10	-1.0424
120905870	chr12:120905870:T:C	3.0321e-12	-1.28752	-1.25703	1.69822e-08	-1.60504	-1.02753
120906090	chr12:120906090:T:A	1.92974e-12	-1.74232	-1.2541	3.06336e-08	-0.837314	-1.20533
120906354	chr12:120906354:G:A	1.04446e-11	-2.56711e-10	-1.30772	6.40408e-08	-2.56711e-10	-1.30522
120906356	chr12:120906356:G:A	1.04511e-11	-2.56711e-10	-1.3071	6.39894e-08	-2.56711e-10	-1.30603
120906376	chr12:120906376:G:A	1.44245e-11	-0.984878	-3.18773e-10	5.51506e-08	-1.45468	-3.18773e-10
120906700	chr12:120906700:G:A	1.26611e-11	-1.11527	-3.18773e-10	5.16155e-08	-1.52092	-3.18773e-10
120906771	chr12:120906771:A:T	4.62272e-12	-1.6213	-0.501522	4.5185e-07	0.13763	0.510977
120906931	chr12:120906931:C:T	1.07613e-11	-2.56711e-10	-1.27785	6.44506e-08	-2.56711e-10	-1.29884
120907119	chr12:120907119:C:A	1.95569e-12	-1.67519	-1.30787	1.05801e-08	-1.85331	-1.25245
120907829	chr12:120907829:G:A	1.04609e-11	-2.56711e-10	-1.30616	6.39195e-08	-2.56711e-10	-1.30712
120908625	chr12:120908625:C:T	4.28798e-12	-0.999681	-1.19831	7.81106e-08	0.202917	-1.30953
120908770	chr12:120908770:C:T	1.07707e-11	-2.56711e-10	-1.27697	6.61989e-08	-2.56711e-10	-1.27208
120909345	chr12:120909345:G:C	1.32302e-11	-1.0713	-3.18773e-10	4.34518e-08	-1.69309	-3.18773e-10
120909473	chr12:120909473:G:A	1.13068e-11	-2.56711e-10	-1.2284	7.5417e-08	-2.56711e-10	-1.14171
120909856	chr12:120909856:C:T	1.14052e-11	-2.56711e-10	-1.21974	7.63545e-08	-2.56711e-10	-1.12936
120909871	chr12:120909871:T:C	1.06044e-11	-1.29253	-3.18773e-10	1.77271e-07	-0.287063	-3.18773e-10
120909910	chr12:120909910:G:A	3.43843e-12	-1.12743	-1.29136	6.7983e-08	0.0139365	-1.25942
120910184	chr12:120910184:T:C	1.15785e-11	-2.56711e-10	-1.20466	9.52498e-08	-2.56711e-10	-0.90824
120910498	chr12:120910498:A:G	1.02049e-11	-1.33093	-3.18773e-10	3.96557e-08	-1.78451	-3.18773e-10
120910821	chr12:120910821:T:C	1.22168e-11	-2.56711e-10	-1.15099	6.77449e-08	-2.56711e-10	-1.24899
120910846	chr12:120910846:T:C	2.43777e-12	-1.59591	-1.16681	9.81967e-08	0.177794	-1.05556
120911466	chr12:120911466:G:A	3.40091e-12	-1.12008	-1.30968	1.48781e-08	-1.56374	-1.20111
120911624	chr12:120911624:C:A	1.84446e-12	-1.95899	-1.08263	9.94439e-09	-1.97194	-1.19579
120911714	chr12:120911714:T:G	1.08127e-11	-2.56711e-10	-1.27308	6.49881e-08	-2.56711e-10	-1.29054
120911755	chr12:120911755:C:T	1.07012e-11	-2.56711e-10	-1.28345	6.45233e-08	-2.56711e-10	-1.29772
120911819	chr12:120911819:C:T	1.20645e-11	-2.56711e-10	-1.16354	9.90505e-08	-2.56711e-10	-0.869113
120911883	chr12:120911883:A:C	3.73869e-12	-1.03686	-1.29821	1.70247e-08	-1.50635	-1.12373
120911887	chr12:120911887:A:C	2.98608e-11	-2.56711e-10	-0.257258	1.18041e-07	-2.56711e-10	-0.693708
120912603	chr12:120912603:G:T	1.04945e-11	-2.56711e-10	-1.30295	6.38093e-08	-2.56711e-10	-1.30884
120912976	chr12:120912976:C:A	5.57454e-12	-1.93559	-3.18773e-10	3.35574e-08	-1.95149	-3.18773e-10
120913119	chr12:120913119:T:C	1.18102e-11	0.000678217	-1.18552	0.000229135	8.03005	-1.15272
120913162	chr12:120913162:G:A	1.02817e-11	-1.32344	-3.18773e-10	1.69047e-07	-0.334568	-3.18773e-10
120913292	chr12:120913292:T:G	1.05961e-11	-2.56711e-10	-1.29332	6.63142e-08	-2.56711e-10	-1.27034
120913401	chr12:120913401:AT:A	1.28123e-11	-2.56711e-10	-1.1034	8.52616e-08	-2.56711e-10	-1.01902
120913631	chr12:120913631:C:T	1.46471e-11	-2.56711e-10	-0.969564	1.34899e-07	-2.56711e-10	-0.560213
120913926	chr12:120913926:T:A	4.05054e-12	-1.60811	-0.64684	3.00939e-07	0.186203	0.0559601
120914131	chr12:120914131:C:T	3.29304e-12	-1.65554	-0.806451	1.92708e-07	0.0727831	-0.276349
120914211	chr12:120914211:G:A	2.29073e-11	-2.56711e-10	-0.522347	1.48618e-07	-2.56711e-10	-0.463366
120914403	chr12:120914403:G:A	4.37639e-12	-1.00627	-1.17131	7.75666e-08	0.196076	-1.30968
120914508	chr12:120914508:C:T	1.07429e-11	-2.56711e-10	-1.27956	6.90615e-08	-2.56711e-10	-1.22975
120914773	chr12:120914773:C:T	1.14645e-11	-2.56711e-10	-1.21455	9.0838e-08	-2.56711e-10	-0.955665
120914842	chr12:120914842:C:A	1.12046e-11	-2.56711e-10	-1.23748	8.78796e-08	-2.56711e-10	-0.988775
120915017	chr12:120915017:C:T	1.04796e-11	-2.56711e-10	-1.30437	6.38998e-08	-2.56711e-10	-1.30743
120915171	chr12:120915171:A:G	7.06626e-12	-0.424416	-1.27406	4.93631e-06	4.33999	-1.30036
120915285	chr12:120915285:T:G	2.32706e-12	-1.67113	-1.13807	6.53607e-07	2.01991	-1.00215
120915772	chr12:120915772:C:T	1.30113e-11	-1.08798	-3.18773e-10	5.2332e-08	-1.50713	-3.18773e-10
120915902	chr12:120915902:G:C	1.28114e-11	-2.56711e-10	-1.10347	7.21733e-08	-2.56711e-10	-1.18567
120916103	chr12:120916103:A:G	1.69665e-12	-1.8155	-1.30964	1.83365e-08	-1.37366	-1.18219
120916672	chr12:120916672:G:A	1.19118e-11	-2.56711e-10	-1.17628	8.45495e-08	-2.56711e-10	-1.02741
120916686	chr12:120916686:T:C	3.96622e-12	-1.05132	-1.22467	7.26189e-08	0.122409	-1.30193
120916807	chr12:120916807:C:T	1.10788e-11	-2.56711e-10	-1.24877	6.6622e-08	-2.56711e-10	-1.26571
120917153	chr12:120917153:C:T	3.5352e-12	-1.08844	-1.30259	7.41231e-08	0.07359	-1.23261
120917512	chr12:120917512:C:T	1.14263e-11	-2.56711e-10	-1.21789	8.05742e-08	-2.56711e-10	-1.07556
120917682	chr12:120917682:C:T	1.04324e-11	-1.30889	-3.18773e-10	1.7299e-07	-0.311512	-3.18773e-10
120918048	chr12:120918048:T:C	1.01838e-11	-1.333	-3.18773e-10	1.66497e-07	-0.349765	-3.18773e-10
120918263	chr12:120918263:A:G	1.59639e-11	-2.56711e-10	-0.883475	1.52267e-07	-2.56711e-10	-0.439109
120918385	chr12:120918385:A:G	1.16154e-11	-2.56711e-10	-1.20147	6.4937e-08	-2.56711e-10	-1.29133
120918405	chr12:120918405:T:C	1.58579e-11	-2.56711e-10	-0.890137	1.5078e-07	-2.56711e-10	-0.448922
120919891	chr12:120919891:G:A	4.74546e-12	-0.921739	-1.17488	8.78098e-08	0.320088	-1.30966
120920092	chr12:120920092:T:C	5.42408e-12	-1.96296	-3.18773e-10	3.72836e-08	-1.84619	-3.18773e-10
120920405	chr12:120920405:C:G	3.21682e-12	-1.37662	-1.10879	1.6427e-08	-1.72265	-0.943161
120920883	chr12:120920883:G:A	1.20052e-11	-2.56711e-10	-1.16846	6.97802e-08	-2.56711e-10	-1.21939
120921586	chr12:120921586:A:G	1.66079e-11	-2.56711e-10	-0.843923	1.06048e-07	-2.56711e-10	-0.800848
120921651	chr12:120921651:A:C	9.7385e-12	-1.37772	-3.18773e-10	1.54854e-07	-0.422261	-3.18773e-10
120921783	chr12:120921783:G:A	1.22356e-11	-1.06564	-0.083817	0.000104482	4.89494	1.19709
120921824	chr12:120921824:C:A	1.65829e-11	-2.56711e-10	-0.845432	1.05832e-07	-2.56711e-10	-0.802889
120922095	chr12:120922095:G:A	1.04263e-11	-2.56711e-10	-1.30948	6.45965e-08	-2.56711e-10	-1.29658
120923029	chr12:120923029:C:T	1.35652e-11	-2.56711e-10	-1.04629	9.09419e-08	-2.56711e-10	-0.954522
120923156	chr12:120923156:G:A	3.78561e-12	-1.65834	-0.664261	2.94416e-06	2.10901	0.41383
120923586	chr12:120923586:T:C	3.84525e-12	-1.07922	-1.22775	7.00978e-08	0.0861145	-1.30097
120923968	chr12:120923968:A:T	5.73394e-12	-1.02537	-0.882029	3.80364e-08	-1.42528	-0.400922
120924129	chr12:120924129:G:C	2.35487e-12	-1.54455	-1.25276	1.1985e-08	-1.76479	-1.2163
120924475	chr12:120924475:C:T	3.22231e-11	-2.56711e-10	-0.181119	1.99063e-07	-2.56711e-10	-0.171121
120924477	chr12:120924477:A:C	4.03705e-12	-1.05648	-1.20181	7.16759e-08	0.115213	-1.3078
120924521	chr12:120924521:T:C	4.33415e-12	-1.02146	-1.16582	7.54602e-08	0.168493	-1.30963
120924605	chr12:120924605:G:A	1.46325e-12	-1.97035	-1.30279	3.60345e-08	-0.753298	-1.12697
120924737	chr12:120924737:A:G	2.01193e-12	-1.69013	-1.26457	2.48934e-08	-0.963817	-1.28632
120924906	chr12:120924906:G:A	4.65957e-11	0.187704	-3.18773e-10	7.97533e-07	1.21678	-3.18773e-10
120925695	chr12:120925695:A:G	1.5942e-12	-1.97153	-1.21591	3.05366e-08	-0.742289	-1.30353
120925786	chr12:120925786:G:T	6.85218e-12	-0.914398	-0.814839	4.55332e-08	-1.34151	-0.304795
120925795	chr12:120925795:T:C	4.70355e-12	-0.945997	-1.15949	8.47824e-08	0.28479	-1.30944
120925921	chr12:120925921:T:C	3.82771e-12	-1.67791	-0.633632	6.07677e-08	-0.748684	-0.609001
120926020	chr12:120926020:T:C	4.44773e-12	-1.01637	-1.14504	7.61844e-08	0.177003	-1.30859
120926032	chr12:120926032:C:T	1.0986e-11	-1.06136	-0.195828	0.000115668	5.00862	1.18512
120926033	chr12:120926033:T:C	5.71968e-12	-1.03655	-0.873341	8.21079e-08	0.154149	-1.21086
120926222	chr12:120926222:T:C	5.54902e-12	-0.943842	-0.99634	3.27226e-05	5.30131	-0.370229
120926334	chr12:120926334:C:T	1.06715e-11	-2.56711e-10	-1.28622	6.97516e-08	-2.56711e-10	-1.2198
120926389	chr12:120926389:C:G	1.16721e-11	-2.56711e-10	-1.1966	7.09877e-08	-2.56711e-10	-1.20224
120926449	chr12:120926449:T:C	1.01185e-11	-1.33944	-3.18773e-10	1.64538e-07	-0.361599	-3.18773e-10
120926520	chr12:120926520:C:T	1.04756e-11	-1.30475	-3.18773e-10	1.73843e-07	-0.306589	-3.18773e-10
120926579	chr12:120926579:C:T	2.21597e-11	-2.56711e-10	-0.55553	1.09487e-07	-2.56711e-10	-0.768938
120926819	chr12:120926819:ACT:A	1.84689e-12	-1.95663	-1.08367	2.6752e-08	-0.910644	-1.26749
120927550	chr12:120927550:TATATA:T	5.38905e-12	-1.96943	-3.18773e-10	3.89595e-08	-1.80222	-3.18773e-10
120929209	chr12:120929209:T:C	1.00811e-11	-1.34314	-3.18773e-10	1.63494e-07	-0.367968	-3.18773e-10
120930333	chr12:120930333:A:AC	2.42383e-11	-2.56711e-10	-0.465871	1.53459e-07	-2.56711e-10	-0.431308
120930454	chr12:120930454:C:T	1.01088e-11	-1.3404	-3.18773e-10	3.95157e-08	-1.78805	-3.18773e-10
120930665	chr12:120930665:C:T	2.30082e-12	-1.68489	-1.13565	2.26436e-07	1.25899	-1.30127
120930715	chr12:120930715:A:T	7.89353e-12	-1.58776	-3.18773e-10	1.72567e-06	1.98863	-3.18773e-10
120930758	chr12:120930758:C:G	1.13861e-11	-2.56711e-10	-1.22141	7.49976e-08	-2.56711e-10	-1.14729
120930793	chr12:120930793:G:A	4.99727e-11	-2.56711e-10	0.257674	3.08725e-07	-2.56711e-10	0.267708
120930821	chr12:120930821:T:C	4.82208e-11	-2.56711e-10	0.221986	3.53756e-07	-2.56711e-10	0.403865
120931025	chr12:120931025:G:A	1.5537e-12	-1.97033	-1.24283	6.02107e-08	-0.0696511	-1.29724
120932157	chr12:120932157:T:G	2.13085e-12	-1.6068	-1.29048	1.10622e-08	-1.80731	-1.2539
120932298	chr12:120932298:T:C	1.13314e-11	-2.56711e-10	-1.22623	6.67048e-08	-2.56711e-10	-1.26447
120932489	chr12:120932489:A:G	5.88483e-11	-2.56711e-10	0.42116	3.63344e-07	-2.56711e-10	0.430607
120932508	chr12:120932508:T:C	5.67479e-12	-1.91777	-3.18773e-10	3.32054e-08	-1.96203	-3.18773e-10
120932528	chr12:120932528:G:A	9.31031e-12	-1.42268	-3.18773e-10	1.59918e-07	-0.390081	-3.18773e-10
120932623	chr12:120932623:C:T	1.0506e-11	-2.56711e-10	-1.30186	6.76327e-08	-2.56711e-10	-1.25065
120932719	chr12:120932719:A:G	9.29007e-12	-1.42486	-3.18773e-10	1.43807e-07	-0.496272	-3.18773e-10
120933286	chr12:120933286:C:A	1.40746e-11	-2.56711e-10	-1.00944	9.48575e-08	-2.56711e-10	-0.912367
120933347	chr12:120933347:A:G	1.15765e-11	-2.56711e-10	-1.20483	7.66906e-08	-2.56711e-10	-1.12496
120933430	chr12:120933430:C:T	1.7809e-12	-1.97241	-1.10427	3.56289e-08	-0.618418	-1.27317
120933590	chr12:120933590:C:T	1.18953e-11	-2.56711e-10	-1.17766	8.22236e-08	-2.56711e-10	-1.0553
120933928	chr12:120933928:G:A	9.27797e-12	-1.42616	-3.18773e-10	1.43773e-07	-0.496504	-3.18773e-10
120934202	chr12:120934202:T:C	9.6356e-12	-1.38834	-3.18773e-10	1.52337e-07	-0.438645	-3.18773e-10
120934310	chr12:120934310:A:AGT	8.85446e-12	-1.47288	-3.18773e-10	1.32546e-07	-0.577815	-3.18773e-10
120934706	chr12:120934706:A:G	1.99755e-12	-1.94844	-1.01344	1.32741e-08	-1.96684	-0.912092
120934960	chr12:120934960:A:G	5.62933e-12	-0.632482	-1.29333	1.51276e-07	0.811147	-1.25679
120935886	chr12:120935886:C:T	1.48571e-11	-0.771421	-0.183903	0.000164096	5.4391	1.10436
120935945	chr12:120935945:T:C	4.44377e-12	-0.876814	-1.28549	1.81851e-08	-1.25752	-1.30663
120936061	chr12:120936061:C:T	1.12101e-11	-2.56711e-10	-1.23699	6.62908e-08	-2.56711e-10	-1.27069
120936461	chr12:120936461:C:T	1.44608e-11	-0.901565	-0.0807975	0.000146409	5.21341	1.21601
120936924	chr12:120936924:A:G	1.75456e-11	-0.76378	-0.0252219	0.00021961	5.54843	1.28643
120937009	chr12:120937009:A:T	3.85438e-11	-2.56711e-10	-0.0020082	2.46067e-07	-2.56711e-10	0.0408624
120937534	chr12:120937534:T:C	3.52367e-11	-0.091716	-3.18773e-10	5.75566e-07	0.890612	-3.18773e-10
120937755	chr12:120937755:A:T	1.51408e-12	-1.93434	-1.30466	9.38792e-09	-1.9483	-1.27702
120937780	chr12:120937780:C:T	5.90115e-12	-1.87866	-3.18773e-10	3.29112e-08	-1.97093	-3.18773e-10
120937781	chr12:120937781:A:C	4.14895e-12	-0.942582	-1.28837	1.71991e-08	-1.31228	-1.3076
120937874	chr12:120937874:C:T	7.46662e-12	-0.800317	-0.843045	5.03539e-08	-1.23886	-0.306809
120938613	chr12:120938613:C:T	1.89364e-12	-1.95917	-1.05614	8.01161e-08	-1.1119	0.030636
120938847	chr12:120938847:CAGGCATGGTGGTGCATGCCTAT:C	4.11013e-12	-0.935597	-1.30475	1.77334e-08	-1.30781	-1.28148
120939284	chr12:120939284:T:C	1.15462e-11	-2.56711e-10	-1.20745	7.85881e-08	-2.56711e-10	-1.10052
120939340	chr12:120939340:G:T	1.05523e-11	-2.56711e-10	-1.29746	6.69329e-08	-2.56711e-10	-1.26105
120939526	chr12:120939526:A:G	1.51125e-12	-1.97018	-1.27069	8.89187e-09	-1.97111	-1.30849
120939764	chr12:120939764:G:T	1.03429e-11	-1.3175	-3.18773e-10	4.46572e-08	-1.66573	-3.18773e-10
120940042	chr12:120940042:CTG:C	9.8081e-12	-1.07653	-0.294063	9.03149e-05	4.97122	0.9751
120940332	chr12:120940332:A:G	6.80342e-12	-0.798388	-0.937991	4.36316e-08	-1.24151	-0.447452
120940429	chr12:120940429:C:T	1.07317e-11	-2.56711e-10	-1.28061	6.94286e-08	-2.56711e-10	-1.22444
120940582	chr12:120940582:C:T	1.22081e-10	-2.56711e-10	1.15088	7.13958e-07	-2.56711e-10	1.10608
120940663	chr12:120940663:G:A	6.77584e-11	0.562145	-3.18773e-10	1.47451e-06	1.83134	-3.18773e-10
120940674	chr12:120940674:C:T	2.56628e-12	-1.56327	-1.14807	1.13436e-08	-1.79963	-1.23646
120940678	chr12:120940678:C:T	1.29063e-11	-2.56711e-10	-1.09609	7.39141e-08	-2.56711e-10	-1.16184
120940710	chr12:120940710:G:A	3.14271e-12	-1.72909	-0.779622	2.18937e-07	1.07231	-1.14826
120941074	chr12:120941074:G:A	7.79321e-12	-1.60055	-3.18773e-10	1.08868e-07	-0.774606	-3.18773e-10
120941460	chr12:120941460:T:C	1.19864e-11	-2.56711e-10	-1.17003	6.60234e-08	-2.56711e-10	-1.27473
120941667	chr12:120941667:A:G	2.07231e-11	-2.56711e-10	-0.622556	1.53102e-07	-2.56711e-10	-0.433641
120942076	chr12:120942076:G:A	1.23737e-11	-2.56711e-10	-1.13823	8.54933e-08	-2.56711e-10	-1.0163
120942136	chr12:120942136:T:G	6.11627e-12	-1.84285	-3.18773e-10	3.34657e-08	-1.95422	-3.18773e-10
120942503	chr12:120942503:G:A	1.82115e-11	-2.56711e-10	-0.75175	9.69094e-08	-2.56711e-10	-0.890966
120942654	chr12:120942654:T:C	1.09927e-11	-2.56711e-10	-1.25657	6.51217e-08	-2.56711e-10	-1.28848
120942738	chr12:120942738:G:A	1.73085e-11	-0.802605	-3.18773e-10	3.6562e-08	-1.86573	-3.18773e-10
120942741	chr12:120942741:T:C	1.60899e-12	-1.93595	-1.24225	6.61651e-05	6.83034	-1.19518
120942852	chr12:120942852:T:G	5.99676e-12	-1.86258	-3.18773e-10	6.47874e-08	-1.29363	-3.18773e-10
120943476	chr12:120943476:G:A	1.04296e-11	-2.56711e-10	-1.30915	6.59676e-08	-2.56711e-10	-1.27558
120943483	chr12:120943483:C:T	1.45534e-12	-1.97237	-1.30619	1.04351e-08	-1.81813	-1.30144
120943488	chr12:120943488:C:G	4.52359e-12	-0.87632	-1.26818	2.62188e-07	1.36953	-1.26521
120943558	chr12:120943558:T:A	1.04241e-11	-2.56711e-10	-1.30968	6.57302e-08	-2.56711e-10	-1.27918
120943559	chr12:120943559:G:C	4.22566e-11	-2.56711e-10	0.0899568	1.87361e-07	-2.56711e-10	-0.231703
120943726	chr12:120943726:A:G	1.09232e-11	-2.56711e-10	-1.26291	7.21385e-08	-2.56711e-10	-1.18615
120943836	chr12:120943836:C:T	3.78356e-11	-2.56711e-10	-0.0205545	2.80494e-07	-2.56711e-10	0.171811
120944324	chr12:120944324:T:C	4.12618e-11	-2.56711e-10	0.0661329	1.83469e-07	-2.56711e-10	-0.252698
120944777	chr12:120944777:C:T	1.07518e-11	-2.56711e-10	-1.27873	6.89896e-08	-2.56711e-10	-1.23079
120944866	chr12:120944866:C:T	1.10561e-10	-2.56711e-10	1.05176	1.81034e-06	-2.56711e-10	2.03653
120945258	chr12:120945258:T:A	4.44016e-12	-1.11468	-1.04844	2.22034e-07	0.95662	-1.01853
120945339	chr12:120945339:C:T	5.6136e-12	-1.92861	-3.18773e-10	5.56765e-08	-1.44518	-3.18773e-10
120945555	chr12:120945555:T:C	1.95019e-11	-2.56711e-10	-0.683292	1.00553e-07	-2.56711e-10	-0.854063
120945859	chr12:120945859:C:T	5.45467e-12	-1.95733	-3.18773e-10	5.29103e-08	-1.49614	-3.18773e-10
120945906	chr12:120945906:C:T	1.1462e-11	-2.56711e-10	-1.21477	7.64887e-08	-2.56711e-10	-1.1276
120946599	chr12:120946599:C:T	1.25186e-11	-1.12659	-3.18773e-10	4.66229e-08	-1.62265	-3.18773e-10
120946692	chr12:120946692:T:C	1.92527e-12	-1.73466	-1.26407	0.00124117	9.08904	-0.522218
120946863	chr12:120946863:A:C	1.42487e-11	-2.56711e-10	-0.997141	7.54705e-08	-2.56711e-10	-1.141
120946950	chr12:120946950:G:C	1.25186e-11	-1.12659	-3.18773e-10	4.65011e-08	-1.62527	-3.18773e-10
120947029	chr12:120947029:C:T	5.55864e-12	-1.93845	-3.18773e-10	4.03598e-08	-1.76691	-3.18773e-10
120947416	chr12:120947416:C:A	3.89788e-11	-2.56711e-10	0.0092154	2.57405e-07	-2.56711e-10	0.0859092
120947621	chr12:120947621:G:T	1.04416e-11	-2.56711e-10	-1.30801	6.68504e-08	-2.56711e-10	-1.26228
120947676	chr12:120947676:C:T	1.53708e-11	-0.921332	-3.18773e-10	5.25476e-07	0.799561	-3.18773e-10
120948460	chr12:120948460:C:T	5.18216e-12	-1.96911	-0.0394773	1.63303e-07	-0.559459	0.190323
120948690	chr12:120948690:G:A	1.99042e-12	-1.68412	-1.28134	1.11015e-08	-1.86277	-1.19489
120948729	chr12:120948729:A:G	2.9654e-12	-1.71216	-0.85463	3.63425e-07	0.999492	-0.568662
120949677	chr12:120949677:T:C	1.19828e-11	-1.90121	0.730873	3.10121e-07	-0.732862	1.00508
120950027	chr12:120950027:C:T	1.31184e-11	-2.56711e-10	-1.07979	9.71376e-08	-2.56711e-10	-0.888614
120950224	chr12:120950224:C:T	8.29748e-12	-1.53785	-3.18773e-10	3.96246e-08	-1.78529	-3.18773e-10
120950322	chr12:120950322:G:A	1.85517e-12	-1.92714	-1.10869	3.48121e-08	-0.656438	-1.25834
120950343	chr12:120950343:G:T	1.27812e-10	1.19676	-3.18773e-10	1.02612e-07	-0.833787	-3.18773e-10
120950362	chr12:120950362:C:T	1.02116e-11	-1.83716	0.506882	3.94418e-07	-0.521213	1.03388
120950400	chr12:120950400:C:T	1.06135e-11	-2.56711e-10	-1.29168	6.72574e-08	-2.56711e-10	-1.25622
120950597	chr12:120950597:T:C	5.52646e-12	-1.94426	-3.18773e-10	5.9299e-08	-1.38215	-3.18773e-10
120950661	chr12:120950661:A:G	1.0441e-11	-2.56711e-10	-1.30806	6.69185e-08	-2.56711e-10	-1.26127
120950693	chr12:120950693:C:A	1.17342e-11	-2.56711e-10	-1.19129	7.814e-08	-2.56711e-10	-1.10624
120950860	chr12:120950860:C:T	1.87847e-11	-2.56711e-10	-0.720764	9.67503e-08	-2.56711e-10	-0.89261
120950938	chr12:120950938:T:C	2.58686e-12	-1.6657	-1.03765	2.59335e-08	-1.86545	-0.343752
120950968	chr12:120950968:T:G	1.6155e-12	-1.93361	-1.24055	2.13803e-08	-1.18417	-1.21811
120951159	chr12:120951159:A:C	1.82521e-12	-1.74356	-1.30855	0.00103801	9.2143	-0.82623
120951268	chr12:120951268:G:A	1.4866e-11	-2.56711e-10	-0.954728	8.17736e-08	-2.56711e-10	-1.06079
120951697	chr12:120951697:C:T	1.76799e-12	-1.91011	-1.17385	3.10963e-08	-0.739061	-1.28859
120951713	chr12:120951713:T:C	2.39923e-12	-1.75489	-1.02377	2.83262e-08	-1.80123	-0.319729
120951770	chr12:120951770:G:A	5.47854e-12	-1.95297	-3.18773e-10	5.19782e-08	-1.51392	-3.18773e-10
120951870	chr12:120951870:G:A	1.21099e-11	-2.56711e-10	-1.15978	8.40934e-08	-2.56711e-10	-1.03282
120951992	chr12:120951992:A:C	2.37477e-12	-1.80992	-0.978979	3.23475e-08	-1.74533	-0.242872
120952275	chr12:120952275:A:G	1.80939e-12	-1.75817	-1.30264	0.000995541	9.08161	-0.735314
120952503	chr12:120952503:G:A	1.45015e-11	-2.56711e-10	-0.979555	7.98274e-08	-2.56711e-10	-1.08488
120952965	chr12:120952965:A:T	2.07815e-11	-2.56711e-10	-0.619738	1.05514e-07	-2.56711e-10	-0.805898
120953005	chr12:120953005:C:T	3.22491e-12	-1.96261	-0.520287	6.26076e-07	1.32389	-0.349164
120954237	chr12:120954237:G:A	2.51652e-12	-1.60113	-1.1298	4.97887e-05	6.53778	-1.18698
120954292	chr12:120954292:C:T	2.33745e-12	-1.90201	-0.902731	1.30164e-07	0.463419	-1.05937
120954538	chr12:120954538:C:T	1.52275e-12	-1.92483	-1.30846	0.000167661	7.48616	-0.921205
120954659	chr12:120954659:C:A	6.41638e-12	-1.32806	-0.466894	2.9658e-07	0.587954	-0.360379
120955083	chr12:120955083:G:A	3.6036e-12	-1.96176	-0.410107	7.30411e-07	1.35531	-0.226446
120955385	chr12:120955385:C:T	1.45877e-11	-2.56711e-10	-0.973627	1.7172e-07	-2.56711e-10	-0.318876
120955387	chr12:120955387:G:A	1.04555e-11	-2.56711e-10	-1.30668	6.73889e-08	-2.56711e-10	-1.25426
120955540	chr12:120955540:C:T	2.25476e-12	-1.87716	-0.963601	2.84849e-08	-1.12341	-0.991958
120955635	chr12:120955635:T:A	1.24431e-11	-1.13264	-3.18773e-10	4.63552e-08	-1.62841	-3.18773e-10
120955665	chr12:120955665:T:C	2.87776e-12	-1.68023	-0.916562	2.93278e-08	-1.8448	-0.241402
120956215	chr12:120956215:G:A	2.75704e-12	-1.46291	-1.17673	1.30919e-08	-1.73564	-1.15711
120956320	chr12:120956320:A:G	2.38815e-12	-1.74087	-1.04241	2.47858e-08	-1.79596	-0.458512
120956386	chr12:120956386:G:T	1.0573e-11	-2.56711e-10	-1.2955	6.37852e-08	-2.56711e-10	-1.30922
120956461	chr12:120956461:G:A	1.04723e-11	-2.56711e-10	-1.30507	6.58356e-08	-2.56711e-10	-1.27758
120956624	chr12:120956624:G:T	1.25529e-11	-2.56711e-10	-1.12385	1.30332e-07	-2.56711e-10	-0.594654
120956638	chr12:120956638:C:T	5.77269e-12	-1.57312	-0.327544	2.39704e-07	0.217352	-0.20269
120956821	chr12:120956821:T:C	1.4765e-11	-0.961546	-3.18773e-10	4.90986e-08	-1.57091	-3.18773e-10
120957184	chr12:120957184:G:A	1.33594e-11	-2.56711e-10	-1.06159	7.23265e-08	-2.56711e-10	-1.18355
120957204	chr12:120957204:T:C	1.30739e-11	-2.56711e-10	-1.08318	7.12314e-08	-2.56711e-10	-1.19881
120957408	chr12:120957408:C:T	1.04705e-11	-2.56711e-10	-1.30524	6.77772e-08	-2.56711e-10	-1.24852
120957667	chr12:120957667:C:T	3.6553e-12	-1.9628	-0.394828	7.17875e-07	1.33332	-0.221768
120957915	chr12:120957915:G:A	5.45064e-12	-1.95807	-3.18773e-10	5.38799e-08	-1.47799	-3.18773e-10
120958605	chr12:120958605:C:A	2.07866e-11	-2.56711e-10	-0.619494	1.05495e-07	-2.56711e-10	-0.806078
120958805	chr12:120958805:T:C	2.70874e-11	-2.56711e-10	-0.354735	1.27149e-07	-2.56711e-10	-0.619384
120958843	chr12:120958843:T:C	3.5372e-12	-1.77155	-0.618924	9.55462e-07	0.875813	0.521639
120958960	chr12:120958960:G:A	1.46327e-11	-2.56711e-10	-0.970546	7.00525e-08	-2.56711e-10	-1.2155
120959043	chr12:120959043:G:A	1.70225e-11	-2.56711e-10	-0.819268	8.90436e-08	-2.56711e-10	-0.975617
120959379	chr12:120959379:G:A	1.04364e-11	-2.56711e-10	-1.3085	6.67376e-08	-2.56711e-10	-1.26397
120959821	chr12:120959821:A:G	1.49546e-11	-2.56711e-10	-0.948788	1.12077e-07	-2.56711e-10	-0.745556
120960027	chr12:120960027:A:G	1.72895e-11	-2.56711e-10	-0.803702	1.01027e-07	-2.56711e-10	-0.849358
120960072	chr12:120960072:A:G	1.79388e-12	-1.76325	-1.30617	0.000896065	9.18256	-0.941532
120960291	chr12:120960291:G:A	2.26914e-12	-1.89906	-0.935342	1.31301e-07	0.504522	-1.09177
120960306	chr12:120960306:C:T	1.28606e-11	-2.56711e-10	-1.09964	7.04506e-08	-2.56711e-10	-1.20983
120960485	chr12:120960485:G:A	5.39499e-12	-1.96833	-3.18773e-10	4.24029e-08	-1.71753	-3.18773e-10
120960808	chr12:120960808:C:G	1.04591e-11	-2.56711e-10	-1.30633	6.74562e-08	-2.56711e-10	-1.25326
120960851	chr12:120960851:A:C	1.78371e-12	-1.76651	-1.3086	0.000929788	9.18626	-0.908287
120960854	chr12:120960854:G:T	1.77347e-12	-1.77227	-1.3086	0.000890549	9.14314	-0.908287
120961607	chr12:120961607:A:G	5.89115e-12	-1.94924	0.0688888	1.5798e-06	2.37026	-0.469953
120961639	chr12:120961639:G:A	1.66038e-11	-2.56711e-10	-0.844171	1.96605e-07	-2.56711e-10	-0.183547
120961647	chr12:120961647:G:A	1.34889e-11	-1.05194	-3.18773e-10	4.85561e-08	-1.58202	-3.18773e-10
120961678	chr12:120961678:A:T	1.04251e-11	-2.56711e-10	-1.30959	6.48048e-08	-2.56711e-10	-1.29336
120962129	chr12:120962129:C:T	5.47065e-12	-1.95441	-3.18773e-10	5.30599e-08	-1.49332	-3.18773e-10
120962271	chr12:120962271:A:T	4.83829e-11	-2.56711e-10	0.225342	3.50944e-07	-2.56711e-10	0.395884
120962402	chr12:120962402:T:C	2.32002e-12	-1.96153	-0.8507	8.98727e-07	2.6223	-1.28606
120963091	chr12:120963091:T:C	9.44826e-12	-1.96062	0.552643	2.66546e-06	2.55451	-0.131123
120963134	chr12:120963134:C:T	2.01611e-11	-2.56711e-10	-0.65005	1.58594e-07	-2.56711e-10	-0.398394
120964608	chr12:120964608:A:G	3.76571e-11	-0.0252812	-3.18773e-10	6.54062e-07	1.01846	-3.18773e-10
120964837	chr12:120964837:G:A	1.91947e-12	-1.9591	-1.04266	2.58086e-07	1.39738	-1.30883
120964888	chr12:120964888:C:T	2.17576e-12	-1.5846	-1.29182	1.26557e-08	-1.63535	-1.29129
120965129	chr12:120965129:C:T	7.43183e-12	-0.489505	-1.15853	2.7742e-05	5.89449	-1.12853
120965189	chr12:120965189:T:C	5.43983e-12	-1.96006	-3.18773e-10	5.46021e-08	-1.46467	-3.18773e-10
120965559	chr12:120965559:C:G	1.04563e-11	-2.56711e-10	-1.3066	6.73957e-08	-2.56711e-10	-1.25416
120965921	chr12:120965921:G:A	2.65533e-12	-1.39661	-1.28063	0.000123865	7.5701	-1.30789
120966049	chr12:120966049:C:T	1.82494e-12	-1.78378	-1.26848	1.70732e-08	-1.37316	-1.25407
120966253	chr12:120966253:T:A	1.88015e-12	-1.77784	-1.24462	1.70497e-08	-1.35444	-1.27417
120966428	chr12:120966428:C:T	5.42886e-12	-1.96208	-3.18773e-10	6.36475e-08	-1.31138	-3.18773e-10
120966525	chr12:120966525:C:G	1.53062e-11	-2.56711e-10	-0.925544	8.13461e-08	-2.56711e-10	-1.06603
120966574	chr12:120966574:A:C	1.09766e-11	-2.56711e-10	-1.25804	7.467e-08	-2.56711e-10	-1.15166
120966781	chr12:120966781:T:C	4.94758e-12	-0.746128	-1.30878	6.75541e-06	4.62295	-1.2696
120967120	chr12:120967120:C:T	2.24214e-12	-1.57814	-1.26823	1.30553e-08	-1.63642	-1.25913
120967125	chr12:120967125:T:G	1.5371e-11	-2.56711e-10	-0.921323	8.16212e-08	-2.56711e-10	-1.06265
120967407	chr12:120967407:T:C	5.17005e-12	-0.704809	-1.30611	6.8314e-06	4.62089	-1.25634
120967476	chr12:120967476:A:G	1.28131e-11	-2.56711e-10	-1.10334	7.02093e-08	-2.56711e-10	-1.21326
120967485	chr12:120967485:G:A	5.12997e-12	-1.13785	-0.880853	2.09198e-07	0.939412	-1.06088
120967523	chr12:120967523:GCAGA:G	5.2765e-12	-0.695793	-1.29475	6.59749e-06	4.63629	-1.30659
120967841	chr12:120967841:G:A	8.25655e-12	-1.91607	0.373274	6.98546e-08	-1.0396	-0.178728
120968360	chr12:120968360:C:T	1.056e-11	-2.56711e-10	-1.29673	6.92461e-08	-2.56711e-10	-1.22708
120968384	chr12:120968384:T:A	2.03515e-11	-2.56711e-10	-0.640651	1.0165e-07	-2.56711e-10	-0.84321
120968436	chr12:120968436:G:A	1.04313e-11	-2.56711e-10	-1.30899	6.42843e-08	-2.56711e-10	-1.30143
120968490	chr12:120968490:G:A	7.88101e-12	-0.729094	-0.860254	1.18532e-05	4.55334	-0.637731
120968730	chr12:120968730:C:T	2.29367e-12	-1.58808	-1.23557	1.36701e-08	-1.62725	-1.22227
120968788	chr12:120968788:AG:A	2.18596e-12	-1.72963	-1.14212	1.75902e-08	-1.95252	-0.644882
120968793	chr12:120968793:A:G	5.84179e-12	-1.88877	-3.18773e-10	3.28542e-08	-1.97266	-3.18773e-10
120969936	chr12:120969936:A:T	5.66902e-12	-1.91879	-3.18773e-10	4.72168e-08	-1.60999	-3.18773e-10
120970408	chr12:120970408:G:T	5.57454e-12	-1.93559	-3.18773e-10	4.90523e-08	-1.57186	-3.18773e-10
120970431	chr12:120970431:G:A	2.34096e-11	-2.56711e-10	-0.500658	3.48773e-07	-2.56711e-10	0.389677
120970945	chr12:120970945:G:A	1.08703e-11	-2.56711e-10	-1.26777	7.01205e-08	-2.56711e-10	-1.21453
120971163	chr12:120971163:C:T	1.04417e-11	-2.56711e-10	-1.30799	6.53907e-08	-2.56711e-10	-1.28436
120971170	chr12:120971170:G:C	1.088e-11	-1.26688	-3.18773e-10	4.24928e-08	-1.71541	-3.18773e-10
120971219	chr12:120971219:C:T	1.04259e-11	-2.56711e-10	-1.30952	6.44647e-08	-2.56711e-10	-1.29863
120971439	chr12:120971439:G:A	1.85989e-12	-1.7614	-1.27188	2.43925e-08	-1.39717	-0.873295
120971640	chr12:120971640:T:C	1.07433e-11	-2.56711e-10	-1.27952	6.91048e-08	-2.56711e-10	-1.22912
120972095	chr12:120972095:C:T	1.119e-11	-2.56711e-10	-1.23878	7.87556e-08	-2.56711e-10	-1.09839
120972365	chr12:120972365:T:C	5.7837e-12	-0.685756	-1.213	9.09661e-05	7.1429	-1.1894
120972630	chr12:120972630:T:C	1.10637e-11	-1.25013	-3.18773e-10	4.20896e-08	-1.72494	-3.18773e-10
120973094	chr12:120973094:G:A	1.56478e-11	-2.56711e-10	-0.903472	8.26877e-08	-2.56711e-10	-1.04967
120973282	chr12:120973282:A:C	2.08461e-11	-2.56711e-10	-0.616638	2.94215e-07	-2.56711e-10	0.219567
120973329	chr12:120973329:C:T	1.09354e-11	-2.56711e-10	-1.2618	7.10459e-08	-2.56711e-10	-1.20142
120973768	chr12:120973768:G:A	1.08593e-11	-1.26879	-3.18773e-10	4.16417e-08	-1.73564	-3.18773e-10
120974382	chr12:120974382:T:C	2.52753e-12	-1.45662	-1.26994	1.12273e-08	-1.83567	-1.21073
120974390	chr12:120974390:C:G	1.25592e-11	-2.56711e-10	-1.12335	9.38504e-08	-2.56711e-10	-0.923041
120974471	chr12:120974471:A:G	1.04241e-11	-2.56711e-10	-1.30968	6.46988e-08	-2.56711e-10	-1.295
120974596	chr12:120974596:G:C	1.84504e-11	-2.56711e-10	-0.738716	1.64518e-07	-2.56711e-10	-0.361724
120975223	chr12:120975223:T:C	1.82957e-11	-2.56711e-10	-0.747137	2.30482e-07	-2.56711e-10	-0.0245685
120975224	chr12:120975224:G:A	2.41936e-12	-1.51825	-1.25205	0.00114956	9.72979	-1.23965
120975368	chr12:120975368:G:A	5.48544e-12	-1.95171	-3.18773e-10	5.29561e-08	-1.49528	-3.18773e-10
120975691	chr12:120975691:G:T	1.14141e-11	-2.56711e-10	-1.21895	7.55106e-08	-2.56711e-10	-1.14047
120976345	chr12:120976345:A:G	1.07732e-11	-2.56711e-10	-1.27674	6.48596e-08	-2.56711e-10	-1.29252
120976582	chr12:120976582:T:C	3.7738e-11	-2.56711e-10	-0.0231349	1.70773e-07	-2.56711e-10	-0.324409
120976632	chr12:120976632:C:A	2.19822e-12	-1.55977	-1.30638	1.2415e-08	-1.63914	-1.30669
120976744	chr12:120976744:T:G	4.04117e-11	-2.56711e-10	0.0453158	1.69451e-07	-2.56711e-10	-0.33218
120977033	chr12:120977033:CT:C	1.12254e-11	-2.56711e-10	-1.23562	7.37829e-08	-2.56711e-10	-1.16362
120977112	chr12:120977112:G:A	2.9362e-12	-1.451	-1.12568	0.00198673	10.325	-1.28772
120977163	chr12:120977163:T:C	1.05406e-11	-2.56711e-10	-1.29857	6.39836e-08	-2.56711e-10	-1.30612
120977406	chr12:120977406:G:A	1.04566e-11	-2.56711e-10	-1.30657	6.3895e-08	-2.56711e-10	-1.3075
120978847	chr12:120978847:A:C	2.36018e-12	-1.50963	-1.28543	0.00333135	10.3042	-0.750066
120979061	chr12:120979061:C:T	2.5086e-11	-0.431493	-3.18773e-10	2.22903e-07	-0.0580046	-3.18773e-10
120979099	chr12:120979099:G:GGAGCC	1.04921e-11	-2.56711e-10	-1.30318	6.55952e-08	-2.56711e-10	-1.28124
120979114	chr12:120979114:C:A	1.52095e-11	-2.56711e-10	-0.931882	7.98397e-08	-2.56711e-10	-1.08472
120979185	chr12:120979185:A:G	1.8259e-12	-1.78323	-1.2685	0.000903939	8.79238	-0.542608
120979715	chr12:120979715:C:T	1.90553e-11	-0.706459	-3.18773e-10	6.29916e-08	-1.32174	-3.18773e-10
120980354	chr12:120980354:C:T	1.63584e-11	-0.859061	-3.18773e-10	3.60303e-08	-1.88038	-3.18773e-10
120980553	chr12:120980553:T:C	5.82793e-12	-1.47637	-0.414772	6.12827e-08	-1.86893	0.519683
120980657	chr12:120980657:C:T	1.05778e-11	-2.56711e-10	-1.29505	6.50562e-08	-2.56711e-10	-1.28949
120981253	chr12:120981253:T:C	3.0307e-12	-1.27603	-1.26897	2.88158e-05	5.76329	-0.959349
120981286	chr12:120981286:G:A	5.4568e-12	-1.95694	-3.18773e-10	5.51056e-08	-1.45549	-3.18773e-10
120981737	chr12:120981737:C:T	5.79128e-12	-1.51906	-0.378389	6.35615e-08	-1.88973	0.576996
120982019	chr12:120982019:G:A	5.42002e-12	-1.9637	-3.18773e-10	5.76761e-08	-1.4099	-3.18773e-10
120982321	chr12:120982321:C:T	1.06782e-11	-1.2856	-3.18773e-10	3.93826e-08	-1.79142	-3.18773e-10
120982485	chr12:120982485:G:A	1.10862e-11	-2.56711e-10	-1.2481	8.75236e-08	-2.56711e-10	-0.992834
120982627	chr12:120982627:C:T	1.00172e-11	-1.3495	-3.18773e-10	2.78806e-07	0.165772	-3.18773e-10
120982799	chr12:120982799:C:T	5.93104e-12	-1.8736	-3.18773e-10	3.42192e-08	-1.93195	-3.18773e-10
120983004	chr12:120983004:G:A	2.22302e-12	-1.54656	-1.30838	0.0119093	11.4675	-0.639395
120984367	chr12:120984367:A:G	1.66318e-12	-1.87795	-1.26712	1.87912e-08	-1.67748	-0.853876
120984440	chr12:120984440:G:A	5.5041e-12	-1.94831	-3.18773e-10	5.29275e-08	-1.49582	-3.18773e-10
120984469	chr12:120984469:T:G	1.04355e-11	-2.56711e-10	-1.30859	6.47705e-08	-2.56711e-10	-1.29389
120984647	chr12:120984647:TGACTGGCACTCAGCA:T	4.02924e-12	-1.3451	-0.915122	0.000315105	8.15475	-0.958827
120985006	chr12:120985006:C:T	5.58473e-12	-1.93377	-3.18773e-10	5.28536e-08	-1.49722	-3.18773e-10
120985255	chr12:120985255:T:A	1.46713e-11	-2.56711e-10	-0.967912	8.10147e-08	-2.56711e-10	-1.07011
120985364	chr12:120985364:G:A	4.56145e-12	-1.56517	-0.57099	4.78584e-08	-1.91516	0.318661
120985573	chr12:120985573:G:A	3.60666e-12	-1.39674	-0.974279	0.000267008	8.2306	-1.20031
120985583	chr12:120985583:A:G	1.90915e-12	-1.74617	-1.26097	0.00565675	10.3723	-0.288711
120985716	chr12:120985716:G:A	5.62584e-12	-1.92643	-3.18773e-10	4.92217e-08	-1.56841	-3.18773e-10
120985846	chr12:120985846:G:A	5.53611e-12	-1.94251	-3.18773e-10	5.19828e-08	-1.51383	-3.18773e-10
120985856	chr12:120985856:A:G	3.40769e-12	-1.43091	-0.99686	0.000225511	8.05724	-1.19586
120985939	chr12:120985939:C:T	5.57252e-12	-1.93596	-3.18773e-10	5.06833e-08	-1.53915	-3.18773e-10
120986153	chr12:120986153:C:T	3.3885e-12	-1.4417	-0.991717	0.000219322	8.04326	-1.2097
120986195	chr12:120986195:C:A	3.79662e-12	-1.66734	-0.652355	4.0871e-08	-1.83269	0.0783667
120986269	chr12:120986269:A:C	1.3827e-11	-2.56711e-10	-1.02718	7.69154e-08	-2.56711e-10	-1.12204
120986337	chr12:120986337:C:T	1.38351e-11	-2.56711e-10	-1.0266	7.69526e-08	-2.56711e-10	-1.12155
120986538	chr12:120986538:T:G	1.20465e-11	-2.56711e-10	-1.16503	8.57216e-08	-2.56711e-10	-1.01364
120986603	chr12:120986603:G:A	3.622e-12	-1.37944	-0.987337	0.00028314	8.2979	-1.20894
120986648	chr12:120986648:C:T	1.39222e-11	-1.02032	-3.18773e-10	6.19345e-07	0.963919	-3.18773e-10
120986687	chr12:120986687:C:T	1.83152e-12	-1.75613	-1.29253	0.00439885	10.2933	-0.461186
120986771	chr12:120986771:G:A	3.49747e-12	-1.43027	-0.971497	0.000232223	8.09061	-1.1999
120986948	chr12:120986948:G:C	7.36016e-12	-1.65772	-3.18773e-10	3.28835e-08	-1.97177	-3.18773e-10
120987302	chr12:120987302:G:A	1.40466e-11	-2.56711e-10	-1.01143	1.58237e-07	-2.56711e-10	-0.400647
120987595	chr12:120987595:T:A	1.41679e-11	-2.56711e-10	-1.00282	7.69478e-08	-2.56711e-10	-1.12162
120987649	chr12:120987649:C:T	1.6064e-11	-0.877226	-3.18773e-10	2.27081e-07	-0.0394351	-3.18773e-10
120988362	chr12:120988362:A:G	1.15677e-11	-2.56711e-10	-1.20559	6.56549e-08	-2.56711e-10	-1.28033
120988675	chr12:120988675:C:T	1.61138e-12	-1.88849	-1.28823	0.00188037	9.40786	-0.425625
120988742	chr12:120988742:G:A	4.94824e-12	-1.72085	-0.333925	6.55486e-08	-1.78715	0.505199
120988791	chr12:120988791:G:A	2.01324e-12	-1.84052	-1.11354	0.0038438	9.81655	-0.119318
120989405	chr12:120989405:C:T	1.27981e-11	-2.56711e-10	-1.10451	9.32114e-08	-2.56711e-10	-0.929873
120989507	chr12:120989507:A:G	4.76359e-12	-1.6429	-0.449901	5.41903e-08	-1.94259	0.470348
120989687	chr12:120989687:T:C	1.53894e-12	-1.91604	-1.30667	1.98434e-08	-1.56678	-0.910092
120989850	chr12:120989850:G:C	2.16818e-11	-0.577332	-3.18773e-10	1.4017e-06	1.7807	-3.18773e-10
120990019	chr12:120990019:G:A	4.76808e-12	-1.58052	-0.511338	2.4848e-08	-1.46858	-0.783382
120990376	chr12:120990376:G:A	1.50871e-11	-2.56711e-10	-0.939964	1.13343e-07	-2.56711e-10	-0.734325
120990393	chr12:120990393:C:T	1.19384e-11	-2.56711e-10	-1.17405	6.84643e-08	-2.56711e-10	-1.23843
120990459	chr12:120990459:AGCCAGGCAT:A	1.45708e-12	-1.96946	-1.3079	2.61758e-08	-1.36577	-0.83414
120990866	chr12:120990866:A:G	9.53342e-12	-1.399	-3.18773e-10	2.62323e-07	0.104835	-3.18773e-10
120991011	chr12:120991011:C:T	1.5596e-11	-2.56711e-10	-0.906791	7.7218e-08	-2.56711e-10	-1.11811
120991391	chr12:120991391:T:C	1.46977e-12	-1.97269	-1.29601	0.921781	14.6212	0.555826
120992526	chr12:120992526:T:C	5.80211e-12	-1.89558	-3.18773e-10	4.66426e-08	-1.62223	-3.18773e-10
120992734	chr12:120992734:C:A	2.48343e-12	-1.6234	-1.12076	1.63593e-08	-1.39711	-1.27284
120993019	chr12:120993019:C:T	2.45366e-12	-1.478	-1.27822	9.89596e-09	-1.86424	-1.30837
120993422	chr12:120993422:G:A	1.65271e-12	-1.95998	-1.19141	0.00081194	8.089	0.053441
120993469	chr12:120993469:T:A	1.9781e-12	-1.79444	-1.17723	2.15632e-08	-1.77782	-0.615932
120993497	chr12:120993497:C:T	1.62666e-12	-1.96761	-1.19966	0.000605809	7.82418	0.0253945
120994496	chr12:120994496:C:T	7.26827e-12	-1.67029	-3.18773e-10	3.4744e-08	-1.91673	-3.18773e-10
120995740	chr12:120995740:A:C	1.05481e-11	-2.56711e-10	-1.29786	6.37766e-08	-2.56711e-10	-1.30936
120996041	chr12:120996041:A:G	3.60652e-12	-1.807	-0.564063	1.57893e-06	0.40869	1.49107
120996499	chr12:120996499:G:T	6.94534e-12	-1.71573	-3.18773e-10	3.38779e-08	-1.94198	-3.18773e-10
120996768	chr12:120996768:C:T	1.52122e-11	-2.56711e-10	-0.931705	1.12853e-07	-2.56711e-10	-0.738655
120996794	chr12:120996794:C:T	1.08759e-11	-2.56711e-10	-1.26725	6.42044e-08	-2.56711e-10	-1.30267
120997030	chr12:120997030:G:A	1.51673e-12	-1.94638	-1.29087	3.64961e-05	5.49485	-0.454637
120997539	chr12:120997539:C:T	1.78009e-12	-1.9727	-1.10443	0.000445671	7.33253	0.210065
120997624	chr12:120997624:G:A	1.54177e-12	-1.97263	-1.24825	0.000304595	7.40226	-0.240268
120997672	chr12:120997672:G:A	1.54563e-12	-1.9419	-1.27647	4.20558e-05	5.55636	-0.374346
120997733	chr12:120997733:A:G	1.47228e-11	-0.964408	-3.18773e-10	3.41432e-08	-1.93418	-3.18773e-10
120997975	chr12:120997975:C:T	1.46583e-12	-1.96963	-1.30175	1.42113e-07	0.120792	-0.628912
120998444	chr12:120998444:C:G	1.31448e-11	-2.56711e-10	-1.07778	1.10144e-07	-2.56711e-10	-0.762958
120999418	chr12:120999418:T:C	2.55732e-12	-1.87224	-0.842604	4.87096e-07	0.128951	0.594767
120999579	chr12:120999579:A:G	1.08334e-11	-2.56711e-10	-1.27117	7.41886e-08	-2.56711e-10	-1.15813
120999919	chr12:120999919:T:G	1.27155e-11	-2.56711e-10	-1.11098	8.58835e-08	-2.56711e-10	-1.01175
120999999	chr12:120999999:A:G	1.45754e-12	-1.96774	-1.30932	1.20158e-07	0.086613	-0.762545
121000135	chr12:121000135:G:A	3.17694e-12	-1.95683	-0.541058	8.10396e-08	-0.47411	-0.595695
121000161	chr12:121000161:T:C	1.95683e-11	-0.679895	-3.18773e-10	8.21308e-07	1.24615	-3.18773e-10
121000339	chr12:121000339:C:T	2.47853e-12	-1.65642	-1.08972	1.73026e-08	-1.35537	-1.25852
121000381	chr12:121000381:G:A	1.22626e-11	-2.56711e-10	-1.14725	8.2123e-08	-2.56711e-10	-1.05653
121000579	chr12:121000579:T:C	4.0433e-12	-1.29569	-0.961055	0.00547213	9.0327	1.01774
121000906	chr12:121000906:G:GTT	3.20935e-12	-1.83416	-0.653575	1.18679e-06	0.305187	1.30908
121001041	chr12:121001041:T:C	1.58689e-12	-1.95222	-1.23981	4.09537e-05	5.36175	-0.206295
121001389	chr12:121001389:G:T	1.6481e-12	-1.94186	-1.21232	5.53942e-05	5.56011	-0.102623
121001795	chr12:121001795:G:A	1.72524e-12	-1.81536	-1.29308	1.53593e-08	-1.72385	-1.00918
121002460	chr12:121002460:G:A	3.17964e-12	-1.51691	-0.980124	1.56954e-08	-1.49979	-1.21158
121002607	chr12:121002607:GCACCCA:G	7.50242e-12	-1.63858	-3.18773e-10	3.48482e-08	-1.91374	-3.18773e-10
121002707	chr12:121002707:A:G	6.03477e-12	-1.85627	-3.18773e-10	4.31653e-08	-1.69971	-3.18773e-10
121003062	chr12:121003062:C:T	7.11817e-12	-1.69115	-3.18773e-10	3.56808e-08	-1.89013	-3.18773e-10
121003075	chr12:121003075:A:G	2.10685e-12	-1.78589	-1.12272	9.14484e-08	-0.124597	-0.824371
121003321	chr12:121003321:C:T	6.94125e-12	-1.71632	-3.18773e-10	3.38377e-08	-1.94317	-3.18773e-10
121003637	chr12:121003637:T:C	8.23636e-12	-1.54524	-3.18773e-10	3.79511e-08	-1.82844	-3.18773e-10
121003665	chr12:121003665:A:T	7.49561e-12	-1.63949	-3.18773e-10	3.48356e-08	-1.9141	-3.18773e-10
121004261	chr12:121004261:G:A	6.71747e-12	-1.74909	-3.18773e-10	3.35081e-08	-1.95296	-3.18773e-10
121004396	chr12:121004396:T:A	2.39545e-12	-1.7796	-1.00064	6.25188e-08	-0.874479	-0.454796
121004411	chr12:121004411:G:A	1.59997e-12	-1.94594	-1.23788	6.73647e-08	-0.342628	-0.911994
121004438	chr12:121004438:C:T	6.116e-12	-1.8429	-3.18773e-10	4.23133e-08	-1.71964	-3.18773e-10
121004582	chr12:121004582:A:G	5.92152e-12	-1.87521	-3.18773e-10	4.47201e-08	-1.66432	-3.18773e-10
121005030	chr12:121005030:C:T	1.06528e-11	-2.56711e-10	-1.28799	6.37593e-08	-2.56711e-10	-1.30963
121005080	chr12:121005080:G:A	6.01368e-12	-1.85977	-3.18773e-10	4.35487e-08	-1.69086	-3.18773e-10
121005691	chr12:121005691:C:T	1.17147e-11	-2.56711e-10	-1.19296	6.39935e-08	-2.56711e-10	-1.30596
121005950	chr12:121005950:T:G	1.66469e-12	-1.97122	-1.17294	0.000253637	6.90944	0.0694795
121006009	chr12:121006009:G:A	1.2646e-11	-2.56711e-10	-1.11646	7.22124e-08	-2.56711e-10	-1.18513
121006220	chr12:121006220:AAAG:A	6.32725e-12	-1.80894	-3.18773e-10	3.75915e-08	-1.83797	-3.18773e-10
121006221	chr12:121006221:AAG:A	1.58606e-12	-1.90421	-1.28834	3.23179e-05	5.31392	-0.395291
121006638	chr12:121006638:CAT:C	1.55922e-12	-1.96533	-1.24429	2.51599e-05	4.89607	-0.227806
121006755	chr12:121006755:G:A	1.06867e-11	-2.56711e-10	-1.2848	6.37563e-08	-2.56711e-10	-1.30967
121006870	chr12:121006870:G:T	2.09698e-12	-1.68111	-1.23219	6.02525e-08	-0.669035	-0.697165
121006897	chr12:121006897:A:G	1.65921e-12	-1.88528	-1.26218	5.10767e-08	-0.479854	-1.05156
121006926	chr12:121006926:G:T	1.65857e-11	-0.845266	-3.18773e-10	2.15527e-07	-0.0916582	-3.18773e-10
121007028	chr12:121007028:A:G	1.46065e-12	-1.96571	-1.30922	1.23408e-07	0.0468052	-0.696052
121007193	chr12:121007193:G:A	2.44286e-12	-1.62566	-1.13498	7.52167e-06	4.71299	-1.25219
121007624	chr12:121007624:G:A	6.80961e-12	-1.73547	-3.18773e-10	3.36429e-08	-1.94894	-3.18773e-10
121007757	chr12:121007757:C:T	5.63671e-12	-1.9245	-3.18773e-10	4.28273e-08	-1.70757	-3.18773e-10
121007958	chr12:121007958:A:G	6.1393e-12	-1.83909	-3.18773e-10	4.21184e-08	-1.72426	-3.18773e-10
121008005	chr12:121008005:T:C	1.51339e-12	-1.96798	-1.27147	1.96864e-05	4.75477	-0.33183
121008527	chr12:121008527:C:T	1.21302e-11	-2.56711e-10	-1.15811	8.10155e-08	-2.56711e-10	-1.0701
121008631	chr12:121008631:C:T	1.07131e-11	-2.56711e-10	-1.28234	6.37628e-08	-2.56711e-10	-1.30957
121008943	chr12:121008943:C:T	3.10747e-12	-1.95105	-0.568943	8.29849e-08	-0.423385	-0.622699
121009119	chr12:121009119:A:G	2.53216e-12	-1.4558	-1.26893	1.90702e-06	3.01724	-0.928687
121009217	chr12:121009217:G:A	7.12663e-11	0.612619	-3.18773e-10	1.43387e-06	1.80339	-3.18773e-10
121009556	chr12:121009556:C:T	1.64392e-11	-2.56711e-10	-0.854133	7.90828e-08	-2.56711e-10	-1.09425
121009716	chr12:121009716:A:C	3.61931e-12	-1.36465	-1.00287	0.0032723	8.63887	0.897394
121010356	chr12:121010356:G:C	1.08884e-11	-2.56711e-10	-1.26611	7.2164e-08	-2.56711e-10	-1.1858
121010358	chr12:121010358:G:A	5.99641e-12	-1.86264	-3.18773e-10	4.35303e-08	-1.69129	-3.18773e-10
121010592	chr12:121010592:C:T	3.62224e-12	-1.35292	-1.01379	0.00334806	8.68972	0.86943
121010709	chr12:121010709:T:C	2.09919e-11	-2.56711e-10	-0.609668	2.00511e-07	-2.56711e-10	-0.163872
121011048	chr12:121011048:C:T	1.05358e-11	-2.56711e-10	-1.29902	6.86905e-08	-2.56711e-10	-1.23513
121011276	chr12:121011276:ATATAT:A	1.53919e-11	-2.56711e-10	-0.919962	7.8376e-08	-2.56711e-10	-1.10323
121011468	chr12:121011468:T:C	1.11799e-11	-2.56711e-10	-1.23969	6.4656e-08	-2.56711e-10	-1.29566
121012210	chr12:121012210:G:A	5.53249e-12	-1.94317	-3.18773e-10	6.43446e-08	-1.30049	-3.18773e-10
121012725	chr12:121012725:A:G	1.67948e-11	-2.56711e-10	-0.832732	2.10608e-07	-2.56711e-10	-0.114745
121013078	chr12:121013078:G:A	1.75892e-12	-1.83319	-1.25592	6.24621e-08	-0.292013	-1.03817
121013347	chr12:121013347:A:G	7.56837e-12	-1.62983	-3.18773e-10	3.98929e-08	-1.77854	-3.18773e-10
121013525	chr12:121013525:A:T	1.09172e-11	-2.56711e-10	-1.26346	6.39938e-08	-2.56711e-10	-1.30596
121013622	chr12:121013622:T:C	1.46146e-12	-1.96823	-1.30613	0.00616966	10.1212	0.049233
121014063	chr12:121014063:C:T	1.56348e-12	-1.91333	-1.29356	0.00925182	10.6207	-0.0450879
121014107	chr12:121014107:C:T	1.47157e-12	-1.97166	-1.29582	1.1428e-05	5.12033	-1.24125
121014327	chr12:121014327:G:A	4.36651e-12	-1.8783	-0.301541	2.95323e-08	-1.65999	-0.419262
121014701	chr12:121014701:C:T	2.37797e-12	-1.54615	-1.24141	1.10447e-05	5.03459	-1.18963
121015455	chr12:121015455:A:C	1.2401e-11	-1.13603	-3.18773e-10	4.21831e-08	-1.72272	-3.18773e-10
121015842	chr12:121015842:A:C	5.73108e-12	-1.9079	-3.18773e-10	4.77866e-08	-1.598	-3.18773e-10
121016345	chr12:121016345:C:T	5.879e-12	-1.88242	-3.18773e-10	4.53038e-08	-1.65135	-3.18773e-10
121016698	chr12:121016698:T:A	1.16787e-11	-2.56711e-10	-1.19604	6.67765e-08	-2.56711e-10	-1.26339
121016819	chr12:121016819:C:T	1.47348e-12	-1.96235	-1.30382	5.72507e-05	6.39037	-0.899913
121016969	chr12:121016969:T:C	5.37883e-12	-1.97133	-3.18773e-10	4.40269e-08	-1.67994	-3.18773e-10
121017103	chr12:121017103:G:A	1.48517e-12	-1.95649	-1.30179	0.000369342	7.89063	-0.535894
121017134	chr12:121017134:A:G	2.4971e-11	-2.56711e-10	-0.436089	1.16893e-07	-2.56711e-10	-0.70348
121017143	chr12:121017143:A:C	2.45408e-11	-2.56711e-10	-0.453466	1.15189e-07	-2.56711e-10	-0.718168
121017147	chr12:121017147:A:C	2.50653e-11	-2.56711e-10	-0.432321	1.17214e-07	-2.56711e-10	-0.700742
121017339	chr12:121017339:G:A	2.07896e-12	-1.777	-1.14494	9.1966e-08	-0.100555	-0.842769
121017735	chr12:121017735:A:G	1.66207e-12	-1.86743	-1.27832	1.38534e-07	0.14949	-0.683117
121017786	chr12:121017786:G:A	1.47647e-12	-1.97026	-1.29389	1.44678e-05	5.35819	-1.24325
121017834	chr12:121017834:A:G	1.04428e-11	-2.56711e-10	-1.30789	6.86342e-08	-2.56711e-10	-1.23595
121018070	chr12:121018070:C:T	1.46734e-12	-1.96103	-1.30932	0.000457536	7.99623	-0.427366
121018102	chr12:121018102:C:T	1.59629e-11	-2.56711e-10	-0.883539	1.19353e-07	-2.56711e-10	-0.682654
121018296	chr12:121018296:C:G	1.81826e-12	-1.79977	-1.25615	7.04575e-08	-0.171536	-1.0382
121018497	chr12:121018497:C:G	2.84613e-11	-2.56711e-10	-0.30526	1.3022e-07	-2.56711e-10	-0.595519
121018511	chr12:121018511:G:A	1.06363e-11	-2.56711e-10	-1.28953	6.68657e-08	-2.56711e-10	-1.26206
121018631	chr12:121018631:G:A	5.82176e-12	-1.8922	-3.18773e-10	4.61088e-08	-1.63374	-3.18773e-10
121019221	chr12:121019221:T:C	5.90307e-12	-1.87833	-3.18773e-10	4.49653e-08	-1.65885	-3.18773e-10
121019270	chr12:121019270:G:A	1.56654e-12	-1.90054	-1.30439	1.57288e-08	-1.61386	-1.09538
121020111	chr12:121020111:T:G	1.82166e-12	-1.7453	-1.30875	2.43133e-05	5.15044	-0.516404
121020192	chr12:121020192:G:A	1.83551e-12	-1.73961	-1.30687	2.40418e-05	5.18077	-0.557959
121020303	chr12:121020303:AT:A	1.87731e-12	-1.72483	-1.29914	2.31382e-05	5.81329	-1.22879
121020335	chr12:121020335:G:A	1.66934e-12	-1.86532	-1.27606	1.37297e-07	0.133053	-0.675647
121020597	chr12:121020597:C:T	3.79027e-12	-1.95914	-0.362224	1.03509e-07	-0.507099	-0.317987
121021146	chr12:121021146:C:T	1.09914e-11	-2.56711e-10	-1.25669	6.45279e-08	-2.56711e-10	-1.29765
121021411	chr12:121021411:A:T	1.50255e-11	-2.56711e-10	-0.944058	7.04243e-08	-2.56711e-10	-1.2102
121021541	chr12:121021541:T:C	2.80634e-12	-1.3702	-1.25172	2.58183e-05	5.77885	-1.08475
121021548	chr12:121021548:C:T	1.10233e-11	-1.25379	-3.18773e-10	3.76308e-08	-1.83692	-3.18773e-10
121021637	chr12:121021637:C:G	1.60762e-12	-1.96598	-1.21306	9.16115e-08	0.361947	-1.30913
121021733	chr12:121021733:C:T	1.71371e-12	-1.80651	-1.30864	1.11238e-05	4.39082	-0.538724
121021972	chr12:121021972:G:A	1.05842e-11	-2.56711e-10	-1.29444	6.63403e-08	-2.56711e-10	-1.26995
121021999	chr12:121021999:T:C	6.73582e-12	-1.74636	-3.18773e-10	3.29551e-08	-1.9696	-3.18773e-10
121022883	chr12:121022883:T:A	3.17365e-12	-1.60471	-0.894209	9.92002e-06	4.94399	-1.20643
121023180	chr12:121023180:G:T	1.99534e-12	-1.72561	-1.23739	9.27035e-08	0.0623793	-0.997715
121023496	chr12:121023496:GC:G	2.09572e-12	-1.63215	-1.28175	1.02395e-05	4.34476	-0.575493
121024336	chr12:121024336:G:C	1.73339e-12	-1.79638	-1.30735	0.0013765	8.89965	-0.229333
121024354	chr12:121024354:C:T	1.4843e-12	-1.94922	-1.30965	1.88508e-07	0.692614	-0.918218
121024433	chr12:121024433:G:A	1.70371e-12	-1.9419	-1.1791	1.60411e-08	-1.51583	-1.17376
121024449	chr12:121024449:TC:T	1.06753e-11	-2.56711e-10	-1.28588	6.3826e-08	-2.56711e-10	-1.30858
121025232	chr12:121025232:T:A	2.25554e-12	-1.66379	-1.17662	7.80422e-06	4.60437	-1.1067
121025337	chr12:121025337:C:T	2.10552e-12	-1.64719	-1.26205	1.10182e-07	0.287588	-1.0502
121025589	chr12:121025589:A:G	5.75448e-12	-1.90382	-3.18773e-10	4.69463e-08	-1.61574	-3.18773e-10
121026944	chr12:121026944:G:C	4.58438e-11	0.171437	-3.18773e-10	7.59572e-08	-1.13457	-3.18773e-10
121027091	chr12:121027091:T:C	5.84725e-12	-1.88783	-3.18773e-10	3.64151e-08	-1.86976	-3.18773e-10
121027305	chr12:121027305:GA:G	2.04931e-12	-1.72909	-1.20722	2.90517e-05	5.76286	-0.950772
121028277	chr12:121028277:A:G	1.04519e-11	-2.56711e-10	-1.30702	7.10346e-08	-2.56711e-10	-1.20158
121029846	chr12:121029846:G:A	3.37006e-12	-1.96389	-0.474986	8.33648e-08	-0.570721	-0.470796
121030258	chr12:121030258:A:G	1.56304e-12	-1.95533	-1.25185	1.46854e-06	2.75694	-0.929657
121030350	chr12:121030350:G:A	1.04638e-11	-2.56711e-10	-1.30588	6.73282e-08	-2.56711e-10	-1.25516
121030362	chr12:121030362:G:A	1.06753e-11	-2.56711e-10	-1.28587	7.19027e-08	-2.56711e-10	-1.18943
121030872	chr12:121030872:G:A	1.47136e-12	-1.96906	-1.29855	9.34327e-07	2.07874	-0.703652
121030880	chr12:121030880:A:G	1.06701e-11	-2.56711e-10	-1.28636	7.67123e-08	-2.56711e-10	-1.12468
121031060	chr12:121031060:C:A	1.52367e-12	-1.97228	-1.2604	1.80798e-06	2.23028	-0.195062
121031821	chr12:121031821:T:G	1.06918e-11	-2.56711e-10	-1.28433	7.15324e-08	-2.56711e-10	-1.19459
121031850	chr12:121031850:C:T	1.80314e-12	-1.96956	-1.09471	3.49374e-06	2.10199	0.591994
121032008	chr12:121032008:TG:T	1.26556e-11	-2.56711e-10	-1.11571	8.54916e-08	-2.56711e-10	-1.01632
121032436	chr12:121032436:G:A	1.77891e-11	-2.56711e-10	-0.775215	1.38316e-07	-2.56711e-10	-0.535204
121032704	chr12:121032704:C:T	2.77865e-11	-0.329253	-3.18773e-10	5.11707e-08	-1.52958	-3.18773e-10
121032705	chr12:121032705:G:A	1.2839e-11	-2.56711e-10	-1.10131	6.61639e-08	-2.56711e-10	-1.27261
121032788	chr12:121032788:A:G	9.42615e-12	-1.41032	-3.18773e-10	1.11343e-07	-0.752127	-3.18773e-10
121032848	chr12:121032848:T:G	3.8781e-12	-1.52211	-0.776344	2.98706e-08	-1.83223	-0.235636
121032907	chr12:121032907:ATGTTTTTTTGTT:A	1.47962e-11	-2.56711e-10	-0.959437	1.0015e-07	-2.56711e-10	-0.858073
121033175	chr12:121033175:T:C	5.73311e-12	-0.687604	-1.21994	6.75796e-08	-0.144666	-1.10677
121033534	chr12:121033534:G:A	1.9456e-12	-1.77334	-1.2149	2.68489e-06	2.91725	-0.486595
121034128	chr12:121034128:C:T	2.69034e-12	-1.55554	-1.1086	1.03477e-05	4.80497	-1.0252
121034364	chr12:121034364:G:A	1.85337e-12	-1.94759	-1.08921	1.96422e-07	0.690787	-0.875264
121035023	chr12:121035023:CT:C	1.0527e-11	-2.56711e-10	-1.29986	6.91198e-08	-2.56711e-10	-1.2289
121035068	chr12:121035068:A:G	1.50737e-12	-1.93773	-1.3057	1.80258e-08	-1.28751	-1.28543
121035202	chr12:121035202:A:G	1.61372e-12	-1.8957	-1.27956	8.98559e-09	-1.96155	-1.30757
121035223	chr12:121035223:T:C	1.15399e-11	-2.56711e-10	-1.20799	6.40402e-08	-2.56711e-10	-1.30523
121035251	chr12:121035251:G:T	5.48519e-12	-1.95175	-3.18773e-10	5.32974e-08	-1.48885	-3.18773e-10
121036302	chr12:121036302:G:C	1.16362e-11	-2.56711e-10	-1.19968	6.60181e-08	-2.56711e-10	-1.27481
121036628	chr12:121036628:G:A	2.00334e-11	-2.56711e-10	-0.656404	1.1174e-07	-2.56711e-10	-0.748571
121036953	chr12:121036953:T:C	1.05945e-11	-2.56711e-10	-1.29347	7.06895e-08	-2.56711e-10	-1.20645
121037168	chr12:121037168:C:A	2.30108e-12	-1.8812	-0.939229	2.17642e-08	-1.65558	-0.728896
121037480	chr12:121037480:T:C	1.07581e-11	-2.56711e-10	-1.27814	6.6063e-08	-2.56711e-10	-1.27413
121038076	chr12:121038076:G:C	1.62292e-12	-1.8921	-1.27748	9.72883e-09	-1.91482	-1.27483
121038321	chr12:121038321:T:C	1.7605e-12	-1.86297	-1.22523	1.31435e-08	-1.9524	-0.936418
121038353	chr12:121038353:C:T	2.89682e-11	-2.56711e-10	-0.287604	2.72749e-07	-2.56711e-10	0.14381
121038429	chr12:121038429:T:C	2.08619e-12	-1.75045	-1.16801	1.09763e-08	-1.96995	-1.09905
121038477	chr12:121038477:T:C	1.081e-11	-2.56711e-10	-1.27333	7.70593e-08	-2.56711e-10	-1.12017
121038620	chr12:121038620:A:G	3.81803e-12	-1.48296	-0.831111	6.47169e-06	3.61447	-0.304023
121038733	chr12:121038733:G:A	1.07266e-11	-2.56711e-10	-1.28108	6.62647e-08	-2.56711e-10	-1.27109
121038989	chr12:121038989:C:T	1.06979e-11	-2.56711e-10	-1.28376	7.10222e-08	-2.56711e-10	-1.20175
121039007	chr12:121039007:T:C	1.57864e-11	-2.56711e-10	-0.894652	7.92814e-08	-2.56711e-10	-1.09174
121039243	chr12:121039243:A:G	2.05848e-12	-1.7746	-1.15724	1.10974e-08	-1.97202	-1.08601
121039414	chr12:121039414:A:G	1.06984e-11	-2.56711e-10	-1.28371	6.64673e-08	-2.56711e-10	-1.26803
121039461	chr12:121039461:G:T	1.04941e-11	-2.56711e-10	-1.30299	6.88314e-08	-2.56711e-10	-1.23308
121039713	chr12:121039713:G:A	1.77614e-12	-1.84676	-1.2326	1.30283e-08	-1.94518	-0.952432
121039809	chr12:121039809:C:T	5.78284e-12	-1.59468	-0.304231	9.12779e-06	3.21222	0.442114
121039837	chr12:121039837:G:A	1.69985e-12	-1.87544	-1.24783	1.24317e-08	-1.95778	-0.986716
121039990	chr12:121039990:AAG:A	1.2971e-11	-2.56711e-10	-1.09109	7.2451e-08	-2.56711e-10	-1.18183
121040109	chr12:121040109:T:C	5.63362e-12	-1.87183	-0.0532174	1.84592e-05	3.117	1.24158
121040227	chr12:121040227:A:G	1.89809e-12	-1.74036	-1.2726	1.4881e-08	-1.66616	-1.0985
121040474	chr12:121040474:A:G	5.08659e-12	-1.86627	-0.160926	1.66598e-05	3.16795	1.08807
121040567	chr12:121040567:G:A	4.21008e-12	-1.82273	-0.393595	2.03059e-05	3.41856	1.03536
121041270	chr12:121041270:T:TG	1.06427e-11	-2.56711e-10	-1.28893	7.11332e-08	-2.56711e-10	-1.20019
121041462	chr12:121041462:C:T	1.82578e-11	-1.9356	1.18639	7.43218e-07	-0.674762	1.82101
121041533	chr12:121041533:TG:T	5.41498e-12	-1.96463	-3.18773e-10	3.94167e-08	-1.79055	-3.18773e-10
121041760	chr12:121041760:G:A	1.06929e-11	-2.56711e-10	-1.28422	6.92083e-08	-2.56711e-10	-1.22762
121042734	chr12:121042734:T:C	1.09035e-11	-2.56711e-10	-1.26472	7.15316e-08	-2.56711e-10	-1.1946
121042827	chr12:121042827:T:A	1.04242e-11	-2.56711e-10	-1.30968	7.11049e-08	-2.56711e-10	-1.20059
121042830	chr12:121042830:A:C	1.55773e-12	-1.96824	-1.24234	1.2164e-08	-1.87472	-1.09154
121042867	chr12:121042867:G:A	1.10302e-11	-2.56711e-10	-1.25317	7.28133e-08	-2.56711e-10	-1.17684
121043000	chr12:121043000:A:G	1.54892e-12	-1.96965	-1.2466	1.19881e-08	-1.88196	-1.09886
121043177	chr12:121043177:G:A	1.08272e-11	-2.56711e-10	-1.27174	6.38762e-08	-2.56711e-10	-1.3078
121043370	chr12:121043370:G:T	1.18667e-11	-2.56711e-10	-1.18007	6.71083e-08	-2.56711e-10	-1.25844
121043438	chr12:121043438:G:A	2.25438e-11	-2.56711e-10	-0.538342	2.13773e-07	-2.56711e-10	-0.0998295
121043583	chr12:121043583:A:C	2.0006e-12	-1.73979	-1.22057	1.80389e-08	-1.64622	-0.925996
121044023	chr12:121044023:A:G	1.18622e-11	-2.56711e-10	-1.18045	6.70917e-08	-2.56711e-10	-1.25868
121044213	chr12:121044213:G:C	1.53556e-12	-1.97052	-1.25439	1.17793e-08	-1.88511	-1.11329
121044233	chr12:121044233:G:A	5.67947e-12	-1.91695	-3.18773e-10	3.36826e-08	-1.94776	-3.18773e-10
121044458	chr12:121044458:G:A	1.07714e-11	-2.56711e-10	-1.27691	6.98549e-08	-2.56711e-10	-1.21832
121044799	chr12:121044799:A:G	1.09771e-11	-2.56711e-10	-1.25799	7.23185e-08	-2.56711e-10	-1.18366
121045151	chr12:121045151:A:G	4.48535e-11	-2.56711e-10	0.149599	3.39196e-07	-2.56711e-10	0.361837
121045216	chr12:121045216:T:C	1.30112e-11	-1.08799	-3.18773e-10	4.57158e-08	-1.6423	-3.18773e-10
121045686	chr12:121045686:A:G	4.26792e-12	-1.69089	-0.511784	3.59393e-07	1.19954	-0.779862
121045850	chr12:121045850:G:A	2.55689e-12	-1.97258	-0.742434	4.99097e-06	3.31318	-0.262542
121045902	chr12:121045902:C:T	1.33357e-11	-2.56711e-10	-1.06336	9.52794e-08	-2.56711e-10	-0.907929
121046146	chr12:121046146:T:G	1.87654e-12	-1.83039	-1.19398	2.79944e-07	1.43998	-1.27013
121046767	chr12:121046767:C:T	1.25644e-11	-2.56711e-10	-1.12294	8.86998e-08	-2.56711e-10	-0.979485
121046907	chr12:121046907:C:A	1.51826e-12	-1.9719	-1.26434	1.14878e-08	-1.89406	-1.12939
121047278	chr12:121047278:AGTTT:A	1.0934e-11	-2.56711e-10	-1.26193	6.4817e-08	-2.56711e-10	-1.29317
121047303	chr12:121047303:G:C	2.06895e-12	-1.62099	-1.30578	9.48857e-09	-1.96544	-1.24921
121047474	chr12:121047474:T:C	1.08458e-11	-2.56711e-10	-1.27002	6.38966e-08	-2.56711e-10	-1.30748
121047533	chr12:121047533:G:A	3.02541e-12	-1.9709	-0.575862	5.30587e-06	3.09952	0.0123108
121047747	chr12:121047747:C:T	5.51858e-12	-1.94568	-3.18773e-10	5.18185e-08	-1.517	-3.18773e-10
121047754	chr12:121047754:G:A	1.31253e-11	-2.56711e-10	-1.07926	9.08764e-08	-2.56711e-10	-0.955242
121047781	chr12:121047781:G:A	1.31507e-11	-2.56711e-10	-1.07733	8.71245e-08	-2.56711e-10	-0.997405
121047816	chr12:121047816:T:G	1.86194e-11	-2.56711e-10	-0.729599	8.94463e-08	-2.56711e-10	-0.971105
121047866	chr12:121047866:T:C	1.3916e-11	-2.56711e-10	-1.02076	7.43585e-08	-2.56711e-10	-1.15584
121048096	chr12:121048096:A:G	2.43817e-12	-1.55293	-1.20962	1.09236e-08	-1.94832	-1.1255
121048182	chr12:121048182:A:G	1.07635e-11	-2.56711e-10	-1.27764	6.55616e-08	-2.56711e-10	-1.28175
121048603	chr12:121048603:T:C	2.14554e-12	-1.60061	-1.2898	9.97922e-09	-1.96109	-1.20315
121048841	chr12:121048841:C:T	5.45318e-12	-1.95761	-3.18773e-10	5.49066e-08	-1.45911	-3.18773e-10
121048878	chr12:121048878:G:A	2.13552e-12	-1.60697	-1.28812	9.99601e-09	-1.963	-1.19956
121048905	chr12:121048905:T:A	1.50501e-12	-1.96676	-1.27824	1.14618e-08	-1.86645	-1.15928
121048930	chr12:121048930:TCTC:T	5.76601e-12	-1.43268	-0.469139	8.61346e-07	1.7478	-0.454045
121049205	chr12:121049205:A:C	2.18541e-12	-1.58613	-1.28587	1.00835e-08	-1.95937	-1.19447
121049211	chr12:121049211:C:T	2.1851e-12	-1.58435	-1.28779	1.00435e-08	-1.959	-1.19882
121049475	chr12:121049475:G:C	2.2442e-11	-0.54287	-3.18773e-10	3.2108e-07	0.306949	-3.18773e-10
121049558	chr12:121049558:T:C	1.65228e-12	-1.8421	-1.30955	9.36715e-09	-1.94702	-1.28052
121049754	chr12:121049754:C:T	2.19813e-12	-1.5776	-1.2886	1.00362e-08	-1.95788	-1.20066
121049786	chr12:121049786:C:T	2.1621e-12	-1.59395	-1.28877	1.00014e-08	-1.96096	-1.20106
121049855	chr12:121049855:A:T	2.09122e-12	-1.62774	-1.28832	9.95961e-09	-1.96618	-1.20002
121049860	chr12:121049860:G:T	5.43396e-12	-1.96114	-3.18773e-10	5.59841e-08	-1.43968	-3.18773e-10
121049942	chr12:121049942:C:A	1.67203e-12	-1.87338	-1.26638	1.53907e-08	-1.42136	-1.30962
121049997	chr12:121049997:T:C	1.62093e-12	-1.97233	-1.19848	1.32148e-08	-1.92488	-0.958526
121050312	chr12:121050312:G:T	2.19366e-11	-2.56711e-10	-0.565649	1.76262e-07	-2.56711e-10	-0.292773
121050569	chr12:121050569:G:C	1.71734e-12	-1.90408	-1.20895	1.44866e-08	-1.49746	-1.29406
121050620	chr12:121050620:G:A	1.50248e-12	-1.96635	-1.28034	1.14344e-08	-1.86431	-1.16381
121050790	chr12:121050790:C:A	1.33946e-11	-1.05896	-3.18773e-10	4.13542e-07	0.560017	-3.18773e-10
121050880	chr12:121050880:T:A	1.09214e-11	-2.56711e-10	-1.26308	6.4865e-08	-2.56711e-10	-1.29243
121051389	chr12:121051389:G:A	5.45464e-12	-1.95734	-3.18773e-10	5.46859e-08	-1.46314	-3.18773e-10
121051574	chr12:121051574:C:T	1.79596e-12	-1.97271	-1.09556	1.45175e-07	0.423214	-0.91002
121051645	chr12:121051645:G:A	1.83762e-12	-1.97256	-1.07278	1.55326e-07	0.460883	-0.880098
121051854	chr12:121051854:A:G	1.94584e-12	-1.95336	-1.03475	2.70207e-07	0.96162	-0.827177
121051950	chr12:121051950:TG:T	3.03244e-12	-1.96872	-0.575716	3.04937e-08	-0.93427	-1.11295
121052695	chr12:121052695:A:T	3.61432e-12	-1.94526	-0.423644	3.72561e-08	-1.39511	-0.451823
121052964	chr12:121052964:C:A	1.06376e-11	-2.56711e-10	-1.28941	6.70493e-08	-2.56711e-10	-1.25932
121053078	chr12:121053078:T:C	5.20383e-11	-2.56711e-10	0.298177	4.0269e-07	-2.56711e-10	0.533424
121053148	chr12:121053148:C:T	2.62178e-11	-2.56711e-10	-0.387366	1.22179e-07	-2.56711e-10	-0.659255
121053666	chr12:121053666:C:CG	1.745e-12	-1.95158	-1.14547	1.02253e-08	-1.9278	-1.21208
121053779	chr12:121053779:G:C	1.15143e-11	-2.56711e-10	-1.21021	6.71888e-08	-2.56711e-10	-1.25724
121053852	chr12:121053852:A:C	2.1523e-12	-1.69197	-1.1953	2.12598e-08	-1.4748	-0.933122
121054154	chr12:121054154:G:A	3.28761e-11	0.873968	-1.03503	7.64614e-07	2.0689	-0.894273
121054264	chr12:121054264:T:C	4.62114e-12	-1.06392	-1.05924	5.50821e-08	-0.682301	-0.773617
121054355	chr12:121054355:G:C	1.78527e-11	-2.56711e-10	-0.771648	9.01312e-08	-2.56711e-10	-0.963476
121054441	chr12:121054441:C:T	1.21399e-11	-2.56711e-10	-1.1573	6.8974e-08	-2.56711e-10	-1.23101
121054753	chr12:121054753:C:T	1.09904e-10	-2.56711e-10	1.0458	9.18798e-07	-2.56711e-10	1.35832
121055082	chr12:121055082:G:A	1.19006e-11	-2.56711e-10	-1.17722	8.46908e-08	-2.56711e-10	-1.02574
121055367	chr12:121055367:T:C	6.44526e-12	-0.652931	-1.13753	6.4832e-08	0.0118976	-1.30484
121055370	chr12:121055370:G:T	7.25478e-12	-0.472219	-1.19992	7.14674e-08	0.11418	-1.30968
121055442	chr12:121055442:C:T	1.66126e-12	-1.97047	-1.17575	1.40461e-08	-1.77158	-1.05082
121055520	chr12:121055520:T:C	1.09358e-11	-2.56711e-10	-1.26176	6.57666e-08	-2.56711e-10	-1.27863
121055585	chr12:121055585:G:A	1.43427e-11	-2.56711e-10	-0.990561	1.2596e-07	-2.56711e-10	-0.62878
121055599	chr12:121055599:GTTTA:G	7.16545e-12	-0.376475	-1.30806	4.81004e-08	-0.281772	-1.30968
121055901	chr12:121055901:T:C	6.78511e-12	-0.431884	-1.30719	7.8612e-08	0.189944	-1.29016
121056060	chr12:121056060:T:C	1.1049e-11	-2.56711e-10	-1.25147	6.61966e-08	-2.56711e-10	-1.27211
121056362	chr12:121056362:T:C	6.42304e-12	-0.733393	-1.06052	5.83652e-08	-0.0885057	-1.30952
121056413	chr12:121056413:T:C	6.70566e-12	-0.696083	-1.05477	6.09646e-08	-0.0448236	-1.30963
121056570	chr12:121056570:T:C	6.94656e-12	-0.668641	-1.04692	6.29128e-08	-0.0133089	-1.30968
121056714	chr12:121056714:T:C	6.20557e-12	-0.761858	-1.0665	5.60315e-08	-0.129529	-1.3093
121056768	chr12:121056768:C:T	1.64294e-11	-2.56711e-10	-0.854731	1.27935e-07	-2.56711e-10	-0.613221
121056999	chr12:121056999:C:CTA	2.88708e-11	-2.56711e-10	-0.290973	1.04447e-07	-2.56711e-10	-0.816062
121057337	chr12:121057337:G:A	6.43224e-12	-0.733755	-1.05873	5.78377e-08	-0.0975607	-1.30954
121057474	chr12:121057474:T:A	1.14993e-11	-2.56711e-10	-1.21152	6.63381e-08	-2.56711e-10	-1.26998
121057547	chr12:121057547:A:G	1.27911e-11	-2.56711e-10	-1.10505	8.92545e-08	-2.56711e-10	-0.973251
121057629	chr12:121057629:A:G	6.47366e-12	-0.608312	-1.17775	6.30834e-08	-0.0282913	-1.29199
121058269	chr12:121058269:C:T	1.46574e-12	-1.96179	-1.30965	9.4452e-09	-1.92767	-1.29157
121058704	chr12:121058704:T:C	1.15792e-11	-2.56711e-10	-1.20459	6.66382e-08	-2.56711e-10	-1.26546
121058853	chr12:121058853:G:A	1.228e-11	-2.56711e-10	-1.14583	6.94407e-08	-2.56711e-10	-1.22427
121058857	chr12:121058857:G:A	1.09243e-11	-2.56711e-10	-1.26282	7.34075e-08	-2.56711e-10	-1.16872
121059054	chr12:121059054:T:G	1.0842e-11	-2.56711e-10	-1.27038	6.53237e-08	-2.56711e-10	-1.28539
121059146	chr12:121059146:A:C	1.3062e-11	-2.56711e-10	-1.08409	7.31714e-08	-2.56711e-10	-1.17194
121059222	chr12:121059222:T:TCATCAG	1.04576e-11	-2.56711e-10	-1.30647	6.4657e-08	-2.56711e-10	-1.29565
121059395	chr12:121059395:C:T	1.32193e-11	-2.56711e-10	-1.07213	7.37031e-08	-2.56711e-10	-1.1647
121059476	chr12:121059476:C:T	1.15395e-11	-2.56711e-10	-1.20803	6.62588e-08	-2.56711e-10	-1.27118
121059504	chr12:121059504:A:C	1.15831e-11	-2.56711e-10	-1.20426	6.6431e-08	-2.56711e-10	-1.26858
121059659	chr12:121059659:G:A	1.57981e-12	-1.89405	-1.30245	2.9235e-08	-0.852507	-1.23687
121059821	chr12:121059821:T:C	1.20243e-11	-2.56711e-10	-1.16687	6.81355e-08	-2.56711e-10	-1.24324
121060500	chr12:121060500:C:G	1.48317e-11	-2.56711e-10	-0.957035	8.10202e-08	-2.56711e-10	-1.07004
121060549	chr12:121060549:A:G	1.52956e-11	-2.56711e-10	-0.926241	8.30628e-08	-2.56711e-10	-1.04515
121060665	chr12:121060665:C:T	1.41139e-11	-1.00664	-3.18773e-10	5.90675e-08	-1.38606	-3.18773e-10
121060835	chr12:121060835:C:A	1.04387e-11	-2.56711e-10	-1.30828	6.42311e-08	-2.56711e-10	-1.30226
121061290	chr12:121061290:C:T	1.46057e-12	-1.97229	-1.30269	1.05814e-08	-1.83899	-1.26665
121061387	chr12:121061387:G:T	1.04613e-11	-2.56711e-10	-1.30612	6.61313e-08	-2.56711e-10	-1.2731
121061559	chr12:121061559:G:A	3.7098e-12	-1.20985	-1.13298	2.36238e-08	-0.99421	-1.30828
121061990	chr12:121061990:T:G	1.38507e-11	0.11299	-1.13846	1.99864e-07	1.02619	-1.19329
121062020	chr12:121062020:C:T	1.1745e-11	-2.56711e-10	-1.19038	6.72164e-08	-2.56711e-10	-1.25683
121062153	chr12:121062153:AG:A	5.44251e-12	-1.95956	-3.18773e-10	4.83116e-08	-1.58707	-3.18773e-10
121063194	chr12:121063194:G:T	1.76286e-12	-1.94956	-1.13731	1.58759e-08	-1.69684	-1.0031
121063321	chr12:121063321:A:T	1.72024e-11	-2.56711e-10	-0.808756	9.08962e-08	-2.56711e-10	-0.955024
121063438	chr12:121063438:G:A	3.82686e-12	-1.12318	-1.18858	2.6315e-08	-0.897774	-1.29683
121063658	chr12:121063658:C:A	5.53831e-12	-1.94211	-3.18773e-10	8.96667e-08	-0.968643	-3.18773e-10
121065110	chr12:121065110:G:A	6.06299e-12	-1.8516	-3.18773e-10	5.15621e-08	-1.52196	-3.18773e-10
121065158	chr12:121065158:T:C	1.27829e-11	-2.56711e-10	-1.1057	7.97813e-08	-2.56711e-10	-1.08545
121065308	chr12:121065308:T:C	1.58341e-11	-2.56711e-10	-0.891638	1.10536e-07	-2.56711e-10	-0.759404
121065364	chr12:121065364:A:G	1.28297e-11	-2.56711e-10	-1.10204	7.14324e-08	-2.56711e-10	-1.19599
121065533	chr12:121065533:C:T	1.27172e-11	-2.56711e-10	-1.11085	7.94311e-08	-2.56711e-10	-1.08985
121065661	chr12:121065661:T:C	1.19499e-11	-2.56711e-10	-1.17308	6.92849e-08	-2.56711e-10	-1.22652
121066215	chr12:121066215:T:C	9.19292e-12	-0.710571	-0.724799	1.91624e-07	0.0877155	-0.296923
121066586	chr12:121066586:C:T	1.30348e-11	-2.56711e-10	-1.08618	7.44227e-08	-2.56711e-10	-1.15498
121066693	chr12:121066693:C:T	1.04996e-11	-2.56711e-10	-1.30246	6.40194e-08	-2.56711e-10	-1.30556
121066993	chr12:121066993:C:T	1.04241e-11	-2.56711e-10	-1.30968	6.43976e-08	-2.56711e-10	-1.29967
121067224	chr12:121067224:C:T	2.46738e-11	0.381412	-0.829472	3.85078e-07	1.3499	-0.861198
121067720	chr12:121067720:C:T	1.32157e-11	-2.56711e-10	-1.0724	6.61946e-08	-2.56711e-10	-1.27214
121068155	chr12:121068155:A:T	1.35806e-11	-2.56711e-10	-1.04516	6.69627e-08	-2.56711e-10	-1.26061
121068238	chr12:121068238:A:T	5.6251e-12	-1.92657	-3.18773e-10	5.15638e-08	-1.52192	-3.18773e-10
121068351	chr12:121068351:G:A	4.48389e-12	-0.956888	-1.19642	3.56296e-08	-0.600278	-1.29129
121068599	chr12:121068599:T:C	8.72559e-12	-0.179263	-1.30828	1.18915e-07	0.551636	-1.23797
121068717	chr12:121068717:G:T	4.40001e-12	-0.974299	-1.1979	3.49611e-08	-0.61981	-1.2907
121069090	chr12:121069090:T:G	1.30148e-11	-2.56711e-10	-1.08772	7.43277e-08	-2.56711e-10	-1.15626
121069329	chr12:121069329:G:A	1.04396e-11	-2.56711e-10	-1.3082	6.53117e-08	-2.56711e-10	-1.28557
121069714	chr12:121069714:G:A	1.46954e-11	-2.56711e-10	-0.966271	1.16109e-07	-2.56711e-10	-0.710211
121069956	chr12:121069956:C:T	1.04394e-11	-2.56711e-10	-1.30821	6.53065e-08	-2.56711e-10	-1.28565
121070116	chr12:121070116:C:G	1.04818e-11	-2.56711e-10	-1.30416	6.61254e-08	-2.56711e-10	-1.27319
121070240	chr12:121070240:G:A	1.05922e-11	-2.56711e-10	-1.29368	6.45064e-08	-2.56711e-10	-1.29798
121070404	chr12:121070404:T:C	1.06386e-11	-2.56711e-10	-1.28931	6.42204e-08	-2.56711e-10	-1.30242
121070514	chr12:121070514:C:T	1.51328e-12	-1.94818	-1.29135	9.67261e-09	-1.93285	-1.2626
121071116	chr12:121071116:A:G	1.07327e-11	-2.56711e-10	-1.28051	6.39449e-08	-2.56711e-10	-1.30672
121071214	chr12:121071214:C:T	1.61642e-11	-2.56711e-10	-0.871003	8.58057e-08	-2.56711e-10	-1.01266
121071411	chr12:121071411:G:T	1.5014e-12	-1.97191	-1.27549	1.05302e-08	-1.87202	-1.23848
121071435	chr12:121071435:A:G	1.37252e-11	-2.56711e-10	-1.03457	6.91319e-08	-2.56711e-10	-1.22873
121071642	chr12:121071642:C:T	1.1148e-11	-2.56711e-10	-1.24254	6.55227e-08	-2.56711e-10	-1.28235
121071911	chr12:121071911:C:T	4.1338e-12	-1.02311	-1.21149	1.3745e-07	0.663078	-1.20456
121072152	chr12:121072152:A:T	1.11858e-11	-2.56711e-10	-1.23916	6.56522e-08	-2.56711e-10	-1.28037
121072362	chr12:121072362:A:T	1.38384e-11	-2.56711e-10	-1.02636	7.46484e-08	-2.56711e-10	-1.15195
121072816	chr12:121072816:T:C	5.71212e-12	-1.91121	-3.18773e-10	4.05859e-08	-1.76132	-3.18773e-10
121073055	chr12:121073055:A:G	1.4946e-12	-1.95946	-1.29248	1.15472e-08	-1.78151	-1.23679
121073216	chr12:121073216:AATTCAGTGAATTTGTAG:A	1.57595e-12	-1.97268	-1.22627	1.144e-08	-1.85698	-1.17065
121073705	chr12:121073705:A:T	3.83844e-12	-1.18136	-1.12738	2.29095e-08	-1.02548	-1.30771
121074013	chr12:121074013:T:C	1.48531e-12	-1.96691	-1.29127	1.01994e-08	-1.90016	-1.24225
121074057	chr12:121074057:C:T	1.27055e-11	-2.56711e-10	-1.11177	6.78589e-08	-2.56711e-10	-1.24731
121074157	chr12:121074157:A:G	1.04383e-11	-2.56711e-10	-1.30832	6.39025e-08	-2.56711e-10	-1.30738
121074333	chr12:121074333:T:C	1.4857e-12	-1.96602	-1.2919	1.12535e-08	-1.80846	-1.2356
121074345	chr12:121074345:G:A	2.58379e-12	-1.64961	-1.05494	9.4944e-09	-1.91936	-1.29468
121074689	chr12:121074689:A:T	1.29776e-11	-2.56711e-10	-1.09058	9.81932e-08	-2.56711e-10	-0.877806
121075026	chr12:121075026:T:C	1.49198e-12	-1.96443	-1.28927	1.02638e-08	-1.90669	-1.22942
121075427	chr12:121075427:A:C	1.22571e-11	-2.56711e-10	-1.1477	6.93272e-08	-2.56711e-10	-1.22591
121075451	chr12:121075451:C:T	5.65921e-12	-1.92052	-3.18773e-10	3.92136e-08	-1.79572	-3.18773e-10
121075484	chr12:121075484:C:T	2.21212e-11	0.439669	-0.996939	3.03613e-07	1.42615	-1.17514
121075707	chr12:121075707:C:T	1.52713e-12	-1.97116	-1.25926	1.07229e-08	-1.87831	-1.21405
121075775	chr12:121075775:G:A	1.4813e-11	-2.56711e-10	-0.958301	9.76159e-08	-2.56711e-10	-0.883703
121075791	chr12:121075791:C:T	1.06164e-11	-2.56711e-10	-1.2914	6.78316e-08	-2.56711e-10	-1.24771
121075901	chr12:121075901:G:A	1.05306e-11	-2.56711e-10	-1.29952	6.3771e-08	-2.56711e-10	-1.30944
121075908	chr12:121075908:C:A	1.16221e-11	-2.56711e-10	-1.2009	6.79087e-08	-2.56711e-10	-1.24658
121075942	chr12:121075942:C:G	1.6305e-12	-1.96581	-1.19911	1.12187e-08	-1.90613	-1.14103
121076024	chr12:121076024:G:A	1.45997e-12	-1.97271	-1.30268	1.05226e-08	-1.85234	-1.25888
121076095	chr12:121076095:C:T	1.45016e-12	-1.97268	-1.30945	1.01593e-08	-1.84638	-1.29997
121076111	chr12:121076111:C:T	1.11347e-11	-2.56711e-10	-1.24374	6.49963e-08	-2.56711e-10	-1.29041
121076152	chr12:121076152:G:A	1.05675e-11	-2.56711e-10	-1.29602	6.44694e-08	-2.56711e-10	-1.29855
121076335	chr12:121076335:C:A	5.40976e-12	-1.9656	-3.18773e-10	3.40583e-08	-1.93667	-3.18773e-10
121077072	chr12:121077072:C:G	1.47062e-12	-1.96604	-1.30208	9.80488e-09	-1.90087	-1.28099
121077073	chr12:121077073:T:A	8.58125e-12	-0.312205	-1.19202	7.64696e-08	0.155413	-1.28326
121077308	chr12:121077308:G:T	6.40398e-12	-1.79688	-3.18773e-10	3.884e-08	-1.80529	-3.18773e-10
121077518	chr12:121077518:C:T	1.26479e-11	-2.56711e-10	-1.11631	7.25777e-08	-2.56711e-10	-1.18009
121077559	chr12:121077559:G:A	1.16113e-11	-2.56711e-10	-1.20183	6.59284e-08	-2.56711e-10	-1.27617
121077684	chr12:121077684:T:A	4.88981e-12	-0.868897	-1.19775	2.39284e-08	-1.03169	-1.25798
121077824	chr12:121077824:A:G	1.51504e-12	-1.9422	-1.29616	1.13936e-08	-1.72766	-1.30403
121077850	chr12:121077850:C:A	1.0439e-11	-2.56711e-10	-1.30826	6.52953e-08	-2.56711e-10	-1.28582
121078096	chr12:121078096:C:T	1.40773e-11	-2.56711e-10	-1.00924	6.92463e-08	-2.56711e-10	-1.22707
121078296	chr12:121078296:C:T	1.51895e-12	-1.97267	-1.26312	1.08814e-08	-1.8579	-1.21979
121078538	chr12:121078538:T:C	8.90246e-12	-0.45489	-1.01259	7.25722e-08	-0.008641	-1.17152
121078667	chr12:121078667:G:A	1.2478e-11	-2.56711e-10	-1.12983	7.10498e-08	-2.56711e-10	-1.20136
121078756	chr12:121078756:A:G	1.03024e-11	-0.317091	-1.00433	8.54829e-08	0.158858	-1.17528
121078953	chr12:121078953:A:T	1.04888e-11	-2.56711e-10	-1.3035	6.61271e-08	-2.56711e-10	-1.27316
121079053	chr12:121079053:C:T	1.04409e-11	-2.56711e-10	-1.30808	6.79843e-08	-2.56711e-10	-1.24547
121079155	chr12:121079155:G:A	1.04959e-11	-2.56711e-10	-1.30282	6.67572e-08	-2.56711e-10	-1.26368
121079345	chr12:121079345:C:T	1.52774e-12	-1.92972	-1.30029	1.30472e-08	-1.66198	-1.23419
121079806	chr12:121079806:C:T	5.77877e-12	-1.89961	-3.18773e-10	7.79571e-08	-1.10858	-3.18773e-10
121080153	chr12:121080153:A:G	1.55447e-12	-1.95495	-1.25771	1.2453e-08	-1.76391	-1.17887
121080611	chr12:121080611:C:T	4.60012e-12	-0.914269	-1.21345	3.78671e-08	-0.551825	-1.27884
121080723	chr12:121080723:C:T	1.05012e-11	-2.56711e-10	-1.30231	6.77222e-08	-2.56711e-10	-1.24933
121080912	chr12:121080912:G:A	1.18067e-11	-2.56711e-10	-1.18514	8.29285e-08	-2.56711e-10	-1.04676
121081295	chr12:121081295:A:C	1.72189e-12	-1.82126	-1.28912	3.28049e-08	-0.680561	-1.2936
121081561	chr12:121081561:C:A	1.48639e-11	-2.56711e-10	-0.95487	9.71988e-08	-2.56711e-10	-0.887984
121082118	chr12:121082118:C:T	1.47859e-12	-1.97091	-1.2918	1.03947e-08	-1.88012	-1.24332
121082138	chr12:121082138:G:A	1.94632e-11	-2.56711e-10	-0.685277	1.05613e-07	-2.56711e-10	-0.804957
121082354	chr12:121082354:A:T	1.53477e-12	-1.92639	-1.29903	1.03915e-08	-1.96948	-1.15428
121082474	chr12:121082474:C:T	5.41807e-12	-1.96406	-3.18773e-10	4.53385e-08	-1.65059	-3.18773e-10
121082549	chr12:121082549:A:T	1.2641e-11	-2.56711e-10	-1.11686	7.10239e-08	-2.56711e-10	-1.20173
121082609	chr12:121082609:G:A	1.13402e-11	-2.56711e-10	-1.22545	6.5082e-08	-2.56711e-10	-1.2891
121082658	chr12:121082658:T:C	2.05033e-12	-1.70461	-1.23119	1.58304e-08	-1.61565	-1.08716
121082784	chr12:121082784:A:G	1.38539e-11	-2.56711e-10	-1.02524	1.03099e-07	-2.56711e-10	-0.829057
121083115	chr12:121083115:A:G	1.49213e-12	-1.96845	-1.28514	1.03861e-08	-1.89388	-1.23039
121083997	chr12:121083997:A:G	1.14631e-11	-2.56711e-10	-1.21467	7.39194e-08	-2.56711e-10	-1.16177
121084406	chr12:121084406:A:C	1.64599e-11	-2.56711e-10	-0.852875	1.354e-07	-2.56711e-10	-0.556508
121084555	chr12:121084555:G:C	1.08858e-11	-2.56711e-10	-1.26635	6.46718e-08	-2.56711e-10	-1.29542
121084662	chr12:121084662:C:T	1.55284e-11	-2.56711e-10	-0.911134	8.36882e-08	-2.56711e-10	-1.03764
121084806	chr12:121084806:C:G	1.36526e-11	-2.56711e-10	-1.03988	7.848e-08	-2.56711e-10	-1.1019
121084968	chr12:121084968:C:T	1.5039e-12	-1.97261	-1.27314	1.05917e-08	-1.89665	-1.20802
121085544	chr12:121085544:A:T	1.08988e-11	-2.56711e-10	-1.26515	6.3759e-08	-2.56711e-10	-1.30963
121085590	chr12:121085590:G:A	2.70209e-11	-2.56711e-10	-0.357192	1.34231e-07	-2.56711e-10	-0.565181
121086274	chr12:121086274:T:C	1.18647e-11	-2.56711e-10	-1.18024	6.6415e-08	-2.56711e-10	-1.26882
121087191	chr12:121087191:C:T	1.55915e-12	-1.94127	-1.2684	1.2141e-08	-1.7694	-1.19875
121087290	chr12:121087290:T:G	1.13301e-11	-2.56711e-10	-1.22634	7.31512e-08	-2.56711e-10	-1.17221
121087614	chr12:121087614:G:A	1.62402e-12	-1.86087	-1.30803	1.28316e-08	-1.60317	-1.30966
121087863	chr12:121087863:G:A	1.76598e-12	-1.96794	-1.11716	1.34863e-08	-1.89682	-0.966253
121088083	chr12:121088083:G:A	7.45044e-12	-0.511351	-1.13418	5.97293e-08	-0.187073	-1.18785
121088446	chr12:121088446:A:T	5.70612e-12	-1.91226	-3.18773e-10	3.67729e-08	-1.85998	-3.18773e-10
121088785	chr12:121088785:T:C	2.65524e-11	-2.56711e-10	-0.374685	1.69395e-07	-2.56711e-10	-0.332512
121089211	chr12:121089211:C:T	1.27851e-11	-2.56711e-10	-1.10553	7.46835e-08	-2.56711e-10	-1.15148
121089272	chr12:121089272:G:A	1.42662e-11	-2.56711e-10	-0.995911	9.27749e-08	-2.56711e-10	-0.934567
121089294	chr12:121089294:C:T	1.14639e-11	-2.56711e-10	-1.2146	6.43745e-08	-2.56711e-10	-1.30003
121089372	chr12:121089372:A:AGG	1.62794e-11	-2.56711e-10	-0.863901	1.05176e-07	-2.56711e-10	-0.809107
121089374	chr12:121089374:A:T	1.63103e-11	-2.56711e-10	-0.862008	1.05384e-07	-2.56711e-10	-0.807136
121089376	chr12:121089376:AG:A	1.6421e-11	-2.56711e-10	-0.855241	1.06142e-07	-2.56711e-10	-0.799968
121089636	chr12:121089636:AAAGGTCAGTCTGGGAACTTCTGTGTGTCTGGCCTGACCTTGACAACCATCCCTGCTGAACTATGAGCCCCAGG:A	1.32594e-11	-2.56711e-10	-1.06909	7.47234e-08	-2.56711e-10	-1.15095
121089738	chr12:121089738:T:C	1.77449e-11	-2.56711e-10	-0.777705	9.47758e-08	-2.56711e-10	-0.913229
121089813	chr12:121089813:C:T	2.08802e-12	-1.64127	-1.27632	4.52495e-08	-0.370948	-1.2816
121090062	chr12:121090062:C:T	1.80298e-11	-2.56711e-10	-0.76178	9.60931e-08	-2.56711e-10	-0.899425
121090130	chr12:121090130:C:T	4.00011e-12	-1.49455	-0.772937	1.01794e-07	0.235522	-1.07731
121090643	chr12:121090643:T:C	1.67939e-12	-1.89896	-1.23641	1.43928e-08	-1.48834	-1.30968
121090759	chr12:121090759:C:T	1.05052e-11	-2.56711e-10	-1.30193	6.80433e-08	-2.56711e-10	-1.2446
121091068	chr12:121091068:G:T	4.52571e-11	0.81956	-0.661004	4.75039e-08	-0.681755	-0.922175
121091326	chr12:121091326:G:A	1.04413e-11	-2.56711e-10	-1.30804	6.54789e-08	-2.56711e-10	-1.28301
121091351	chr12:121091351:T:C	1.04266e-11	-2.56711e-10	-1.30945	6.49937e-08	-2.56711e-10	-1.29045
121091408	chr12:121091408:G:A	1.53929e-12	-1.97262	-1.24986	9.12637e-09	-1.94419	-1.30938
121091424	chr12:121091424:A:G	1.46133e-12	-1.97265	-1.30181	9.88304e-09	-1.91668	-1.25725
121091473	chr12:121091473:G:A	1.38253e-11	-2.56711e-10	-1.0273	9.92417e-08	-2.56711e-10	-0.867185
121091542	chr12:121091542:C:A	1.52835e-12	-1.97174	-1.25788	1.19078e-08	-1.81771	-1.16984
121091695	chr12:121091695:T:G	1.05052e-11	-2.56711e-10	-1.30193	6.80433e-08	-2.56711e-10	-1.2446
121091832	chr12:121091832:G:A	1.53268e-12	-1.96857	-1.25822	1.21987e-08	-1.79303	-1.17038
121092158	chr12:121092158:G:C	1.5123e-12	-1.96322	-1.27696	1.21705e-08	-1.76311	-1.20261
121092336	chr12:121092336:A:T	1.11276e-11	-2.56711e-10	-1.24437	7.27224e-08	-2.56711e-10	-1.17809
121092619	chr12:121092619:T:C	1.05403e-11	-2.56711e-10	-1.2986	6.87406e-08	-2.56711e-10	-1.2344
121092684	chr12:121092684:A:G	3.69087e-12	-1.24553	-1.10241	1.16067e-08	-1.77125	-1.24191
121092685	chr12:121092685:G:A	1.31368e-11	-2.56711e-10	-1.07839	8.7453e-08	-2.56711e-10	-0.993642
121092951	chr12:121092951:C:T	1.1481e-11	-2.56711e-10	-1.21311	6.43956e-08	-2.56711e-10	-1.2997
121093091	chr12:121093091:G:A	1.17736e-11	-2.56711e-10	-1.18795	6.4979e-08	-2.56711e-10	-1.29068
121093501	chr12:121093501:G:A	1.59695e-11	-0.883126	-3.18773e-10	6.44022e-08	-1.29959	-3.18773e-10
121093503	chr12:121093503:G:C	4.5074e-12	-1.45548	-0.692599	1.17814e-07	0.326558	-1.02219
121093530	chr12:121093530:C:T	5.74305e-12	-1.90581	-3.18773e-10	7.47178e-08	-1.15102	-3.18773e-10
121093598	chr12:121093598:C:T	1.53783e-12	-1.96446	-1.25897	1.24715e-08	-1.76967	-1.17163
121093716	chr12:121093716:C:G	1.11584e-11	-2.56711e-10	-1.24161	6.39173e-08	-2.56711e-10	-1.30715
121093808	chr12:121093808:G:A	7.09697e-11	0.979876	-0.371426	9.81398e-08	-0.534112	-0.344239
121093838	chr12:121093838:C:T	1.17146e-11	-2.56711e-10	-1.19297	6.63049e-08	-2.56711e-10	-1.27048
121093972	chr12:121093972:C:T	1.21593e-11	-2.56711e-10	-1.15571	8.23846e-08	-2.56711e-10	-1.05334
121094241	chr12:121094241:G:A	1.57394e-12	-1.95689	-1.24334	1.21267e-08	-1.80935	-1.15998
121094359	chr12:121094359:A:G	1.13302e-11	-0.464053	-0.762281	4.7744e-08	-0.78298	-0.81591
121094505	chr12:121094505:A:G	1.04253e-11	-2.56711e-10	-1.30957	6.51209e-08	-2.56711e-10	-1.2885
121094551	chr12:121094551:T:A	1.34944e-11	-0.418387	-0.633143	5.58806e-08	-0.745202	-0.696324
121094591	chr12:121094591:A:G	7.30336e-12	-0.652443	-1.01303	2.5585e-08	-1.06237	-1.16036
121094644	chr12:121094644:C:T	1.81795e-12	-1.79228	-1.26381	1.00156e-08	-1.85942	-1.30117
121094669	chr12:121094669:A:C	1.56508e-12	-1.96276	-1.24311	1.18848e-08	-1.82985	-1.15964
121094782	chr12:121094782:C:T	1.53841e-12	-1.96417	-1.25888	1.24935e-08	-1.76806	-1.17148
121094978	chr12:121094978:C:T	1.46135e-12	-1.96879	-1.30565	1.00462e-08	-1.9115	-1.24605
121095019	chr12:121095019:G:A	1.04323e-11	-2.56711e-10	-1.3089	6.42288e-08	-2.56711e-10	-1.30229
121095151	chr12:121095151:C:G	1.45502e-12	-1.97167	-1.30711	9.83363e-09	-1.92641	-1.25252
121095211	chr12:121095211:A:G	4.75818e-12	-1.18338	-0.910558	1.8214e-08	-1.68289	-0.879665
121095520	chr12:121095520:G:C	6.03518e-12	-1.0698	-0.786404	1.86213e-08	-1.85239	-0.688044
121095627	chr12:121095627:G:A	4.57069e-11	-2.56711e-10	0.168446	3.39993e-07	-2.56711e-10	0.364182
121095642	chr12:121095642:A:T	1.46426e-12	-1.97195	-1.3005	1.00498e-08	-1.92854	-1.22865
121095653	chr12:121095653:T:C	1.48342e-12	-1.95056	-1.3089	1.13367e-08	-1.72945	-1.30725
121096091	chr12:121096091:C:A	2.59281e-12	-1.75304	-0.94802	1.00732e-08	-1.89683	-1.25803
121096170	chr12:121096170:T:C	4.95352e-12	-1.29346	-0.760246	1.53041e-08	-1.78723	-0.94939
121096456	chr12:121096456:A:G	1.47092e-11	-2.56711e-10	-0.965333	9.25938e-08	-2.56711e-10	-0.936521
121096761	chr12:121096761:T:A	1.86615e-11	-0.727341	-3.18773e-10	4.62763e-08	-1.63011	-3.18773e-10
121096864	chr12:121096864:C:T	3.58867e-12	-1.25541	-1.12061	1.21491e-08	-1.76609	-1.20139
121097225	chr12:121097225:C:G	3.16288e-12	-1.38947	-1.11285	1.1504e-08	-1.83	-1.19204
121097619	chr12:121097619:C:T	3.59636e-12	-1.28262	-1.09126	1.22479e-08	-1.78056	-1.17882
121097883	chr12:121097883:G:A	3.54652e-12	-1.29114	-1.09669	1.21443e-08	-1.78486	-1.18302
121097918	chr12:121097918:C:T	3.59677e-12	-1.27376	-1.10001	1.22209e-08	-1.77602	-1.18557
121098050	chr12:121098050:G:A	3.39667e-12	-1.25277	-1.17824	1.15718e-08	-1.7671	-1.24907
121098054	chr12:121098054:G:C	1.57197e-12	-1.96758	-1.2339	1.1802e-08	-1.84897	-1.1475
121098332	chr12:121098332:C:T	3.83818e-12	-1.21991	-1.08889	1.25995e-08	-1.74844	-1.18265
121098674	chr12:121098674:C:G	6.09063e-11	1.05344	-0.597905	5.90134e-08	-0.515696	-0.871282
121098681	chr12:121098681:C:T	1.38523e-10	-2.56711e-10	1.27724	9.88486e-07	-2.56711e-10	1.43143
121099403	chr12:121099403:G:A	1.71569e-11	-2.56711e-10	-0.811402	1.13234e-07	-2.56711e-10	-0.735284
121099614	chr12:121099614:A:T	3.72011e-12	-1.22522	-1.11483	1.2317e-08	-1.75149	-1.20227
121099654	chr12:121099654:G:A	2.072e-12	-1.97214	-0.953147	7.74277e-08	-0.0921765	-1.02322
121099690	chr12:121099690:A:C	6.59755e-12	-0.684271	-1.08283	2.56924e-08	-1.06812	-1.15042
121099722	chr12:121099722:T:G	1.66303e-11	-2.56711e-10	-0.842576	8.25432e-08	-2.56711e-10	-1.05142
121099880	chr12:121099880:G:A	1.81435e-12	-1.78071	-1.27736	9.89306e-09	-1.8673	-1.30561
121099906	chr12:121099906:C:A	3.67868e-12	-1.22789	-1.12336	1.22269e-08	-1.7525	-1.2086
121099947	chr12:121099947:AC:A	2.79437e-12	-1.72349	-0.902707	1.01319e-08	-1.9119	-1.23716
121100559	chr12:121100559:A:C	1.70766e-11	-2.56711e-10	-0.816097	1.11272e-07	-2.56711e-10	-0.752769
121100923	chr12:121100923:A:G	3.74804e-12	-1.21979	-1.11278	1.2379e-08	-1.74803	-1.20071
121101198	chr12:121101198:A:G	1.26227e-11	-2.56711e-10	-1.11831	7.94674e-08	-2.56711e-10	-1.0894
121101526	chr12:121101526:C:T	1.46041e-12	-1.96929	-1.30579	1.10335e-08	-1.79737	-1.26644
121101612	chr12:121101612:G:A	3.66686e-12	-1.24488	-1.10959	1.22373e-08	-1.76209	-1.19816
121101774	chr12:121101774:A:G	3.7121e-12	-1.23529	-1.10691	1.23211e-08	-1.75697	-1.19645
121101837	chr12:121101837:C:T	2.71605e-12	-1.73193	-0.922693	1.00874e-08	-1.90791	-1.24554
121101846	chr12:121101846:G:A	1.46613e-12	-1.9648	-1.30637	1.13413e-08	-1.76786	-1.26843
121102543	chr12:121102543:C:T	3.82755e-12	-1.2051	-1.10648	1.24217e-08	-1.74939	-1.19591
121102564	chr12:121102564:T:G	2.80027e-12	-1.74561	-0.878477	1.04027e-08	-1.89589	-1.22679
121102728	chr12:121102728:G:A	1.94817e-12	-1.68763	-1.29928	1.05257e-08	-1.91433	-1.19659
121103081	chr12:121103081:CA:C	1.85041e-12	-1.97271	-1.06569	1.16762e-08	-1.95008	-1.05712
121103357	chr12:121103357:A:G	3.36877e-12	-1.13381	-1.30544	1.1662e-08	-1.69974	-1.30866
121103359	chr12:121103359:A:G	3.21456e-12	-1.73527	-0.750847	1.09977e-08	-1.90034	-1.16671
121103568	chr12:121103568:G:A	1.66602e-11	-2.56711e-10	-0.840783	1.1845e-07	-2.56711e-10	-0.690248
121103594	chr12:121103594:T:C	5.2694e-12	-0.684265	-1.30762	2.26905e-08	-1.03357	-1.30922
121103722	chr12:121103722:G:A	1.20123e-11	-2.56711e-10	-1.16788	6.62229e-08	-2.56711e-10	-1.27172
121103885	chr12:121103885:A:G	1.42204e-11	-2.56711e-10	-0.999124	7.85104e-08	-2.56711e-10	-1.10151
121103964	chr12:121103964:C:A	1.23155e-11	-2.56711e-10	-1.14294	8.11044e-08	-2.56711e-10	-1.06901
121104028	chr12:121104028:C:T	4.66689e-12	-1.36331	-0.750003	1.36173e-07	0.513625	-1.06444
121104224	chr12:121104224:C:T	6.86818e-12	-1.7269	-3.18773e-10	3.39765e-08	-1.93907	-3.18773e-10
121104280	chr12:121104280:G:A	2.16922e-11	-2.56711e-10	-0.576851	1.15511e-07	-2.56711e-10	-0.715373
121104325	chr12:121104325:A:C	1.58313e-12	-1.96849	-1.22591	1.18808e-08	-1.85372	-1.1361
121104398	chr12:121104398:C:T	3.55226e-12	-1.0778	-1.30842	1.20434e-08	-1.66655	-1.30968
121104519	chr12:121104519:T:C	1.04929e-11	-2.56711e-10	-1.3031	6.76965e-08	-2.56711e-10	-1.24971
121104780	chr12:121104780:G:C	1.04368e-11	-2.56711e-10	-1.30846	6.39136e-08	-2.56711e-10	-1.30721
121105057	chr12:121105057:C:T	1.42832e-11	-2.56711e-10	-0.994719	9.29913e-08	-2.56711e-10	-0.932237
121105064	chr12:121105064:T:G	1.1627e-11	-2.56711e-10	-1.20048	6.46978e-08	-2.56711e-10	-1.29501
121105170	chr12:121105170:A:G	5.31102e-12	-0.68717	-1.29685	2.41578e-08	-1.00526	-1.27488
121105208	chr12:121105208:C:T	1.69284e-12	-1.96717	-1.16023	1.24948e-08	-1.75074	-1.1887
121105805	chr12:121105805:C:G	1.86981e-11	-2.56711e-10	-0.725383	1.00787e-07	-2.56711e-10	-0.851737
121105842	chr12:121105842:G:C	1.06275e-11	-2.56711e-10	-1.29036	6.98611e-08	-2.56711e-10	-1.21823
121105855	chr12:121105855:C:T	1.04447e-11	-2.56711e-10	-1.30771	6.48724e-08	-2.56711e-10	-1.29232
121106019	chr12:121106019:G:A	5.82786e-11	0.9711	-0.559668	8.64129e-08	-0.535391	-0.470215
121106176	chr12:121106176:G:A	7.257e-11	1.03224	-0.401496	1.09304e-07	-0.486454	-0.284159
121106221	chr12:121106221:T:G	1.05723e-11	-2.56711e-10	-1.29556	6.8899e-08	-2.56711e-10	-1.2321
121106254	chr12:121106254:T:C	5.01358e-12	-0.815144	-1.22651	2.28407e-08	-1.1432	-1.193
121106259	chr12:121106259:C:T	1.19142e-11	-2.56711e-10	-1.17607	6.65734e-08	-2.56711e-10	-1.26644
121106366	chr12:121106366:G:A	1.55131e-12	-1.97253	-1.24217	1.19474e-08	-1.83727	-1.14695
121107037	chr12:121107037:G:A	5.06145e-12	-0.746542	-1.28561	2.27556e-08	-1.08226	-1.25768
121107219	chr12:121107219:T:C	1.04244e-11	-2.56711e-10	-1.30966	6.44595e-08	-2.56711e-10	-1.29871
121107238	chr12:121107238:T:C	1.08589e-11	-2.56711e-10	-1.26882	7.27523e-08	-2.56711e-10	-1.17768
121107336	chr12:121107336:G:A	2.05226e-11	-0.632279	-3.18773e-10	5.48017e-08	-1.46102	-3.18773e-10
121107855	chr12:121107855:G:A	1.69793e-11	-2.56711e-10	-0.821811	9.13766e-08	-2.56711e-10	-0.949753
121107941	chr12:121107941:G:C	1.04263e-11	-2.56711e-10	-1.30947	6.5156e-08	-2.56711e-10	-1.28796
121108271	chr12:121108271:G:C	1.06016e-11	-2.56711e-10	-1.2928	6.39009e-08	-2.56711e-10	-1.30741
121108326	chr12:121108326:C:T	5.98756e-12	-1.86412	-3.18773e-10	7.88624e-08	-1.09704	-3.18773e-10
121108546	chr12:121108546:G:A	5.45449e-12	-0.659052	-1.29831	2.40404e-08	-1.00751	-1.2775
121108852	chr12:121108852:T:A	3.13543e-11	-2.56711e-10	-0.208453	1.62102e-07	-2.56711e-10	-0.376519
121108978	chr12:121108978:C:T	4.65568e-12	-1.48763	-0.628081	1.1494e-07	0.25929	-0.979619
121109628	chr12:121109628:A:G	7.90596e-12	-1.58619	-3.18773e-10	3.1561e-07	0.289763	-3.18773e-10
121109652	chr12:121109652:G:A	5.89013e-12	-0.73431	-1.14622	2.66346e-08	-1.07474	-1.10779
121110801	chr12:121110801:A:T	6.15097e-12	-0.725507	-1.11169	2.79841e-08	-1.06721	-1.06589
121110892	chr12:121110892:G:T	2.61216e-12	-1.67438	-1.01924	9.50925e-09	-1.92895	-1.28353
121110972	chr12:121110972:A:C	1.78893e-11	-2.56711e-10	-0.769604	8.73108e-08	-2.56711e-10	-0.995269
121111081	chr12:121111081:A:G	1.72822e-11	-2.56711e-10	-0.804129	9.27745e-08	-2.56711e-10	-0.934571
121111119	chr12:121111119:T:C	5.89255e-12	-0.751487	-1.12863	2.68329e-08	-1.09077	-1.08434
121111141	chr12:121111141:T:C	5.81911e-12	-0.769219	-1.12344	2.66522e-08	-1.10324	-1.07864
121111654	chr12:121111654:C:T	5.67229e-12	-1.91821	-3.18773e-10	3.29882e-08	-1.96859	-3.18773e-10
121111680	chr12:121111680:C:T	4.32958e-12	-0.928803	-1.25953	1.97899e-08	-1.24142	-1.23815
121111812	chr12:121111812:G:T	1.2632e-11	-2.56711e-10	-1.11757	6.72583e-08	-2.56711e-10	-1.2562
121111820	chr12:121111820:C:T	3.94416e-12	-1.12147	-1.1601	1.38025e-08	-1.69123	-1.14866
121111859	chr12:121111859:A:G	1.36819e-11	-0.438418	-0.599309	7.74027e-08	-0.719722	-0.395999
121111915	chr12:121111915:A:C	6.45695e-12	-0.679525	-1.10912	2.92299e-08	-1.02632	-1.06323
121112011	chr12:121112011:C:T	6.40051e-12	-0.69108	-1.10635	2.90303e-08	-1.0362	-1.06021
121112102	chr12:121112102:T:C	3.02846e-12	-1.65921	-0.886543	1.05775e-08	-1.93032	-1.1757
121112393	chr12:121112393:T:C	2.23808e-11	-2.56711e-10	-0.545599	1.17146e-07	-2.56711e-10	-0.70132
121112616	chr12:121112616:T:A	1.72672e-11	-2.56711e-10	-0.804995	9.27035e-08	-2.56711e-10	-0.935336
121112626	chr12:121112626:C:T	2.02253e-11	-2.56711e-10	-0.646871	9.74007e-08	-2.56711e-10	-0.885909
121112756	chr12:121112756:T:C	2.63301e-12	-1.66645	-1.01923	9.47854e-09	-1.93211	-1.28361
121113032	chr12:121113032:G:A	1.18687e-11	-2.56711e-10	-1.1799	7.93706e-08	-2.56711e-10	-1.09061
121113064	chr12:121113064:C:T	2.49233e-12	-1.66799	-1.0726	1.09112e-08	-1.77261	-1.30235
121113290	chr12:121113290:G:A	2.02847e-11	-2.56711e-10	-0.643935	9.58904e-08	-2.56711e-10	-0.901537
121113484	chr12:121113484:A:C	2.45311e-12	-1.68427	-1.07217	1.17446e-08	-1.75414	-1.24721
121113600	chr12:121113600:G:A	6.09676e-12	-1.47933	-0.366715	1.42529e-07	0.287915	-0.793115
121113780	chr12:121113780:C:T	1.06485e-11	-2.56711e-10	-1.28838	7.01958e-08	-2.56711e-10	-1.21345
121113783	chr12:121113783:G:C	1.92337e-11	-2.56711e-10	-0.697141	9.20013e-08	-2.56711e-10	-0.94294
121113789	chr12:121113789:T:C	1.85747e-11	-2.56711e-10	-0.732002	9.13045e-08	-2.56711e-10	-0.950543
121114221	chr12:121114221:C:T	5.8573e-12	-1.88612	-3.18773e-10	3.4681e-08	-1.91855	-3.18773e-10
121114289	chr12:121114289:A:G	2.26572e-12	-1.96653	-0.869379	1.55349e-08	-1.84373	-0.877931
121114298	chr12:121114298:A:C	3.59305e-11	-0.0722171	-3.18773e-10	7.25468e-08	-1.18051	-3.18773e-10
121114530	chr12:121114530:G:A	1.13914e-11	-2.56711e-10	-1.22094	7.36675e-08	-2.56711e-10	-1.16518
121114559	chr12:121114559:TG:T	7.35873e-12	-1.48234	-0.175575	1.63691e-07	0.281037	-0.647802
121114618	chr12:121114618:G:A	1.55655e-12	-1.97099	-1.24035	1.00766e-08	-1.86218	-1.29235
121114706	chr12:121114706:T:C	1.55275e-12	-1.97199	-1.24179	9.97723e-09	-1.87137	-1.29307
121114809	chr12:121114809:C:T	1.57145e-12	-1.96818	-1.23362	1.02931e-08	-1.84436	-1.28891
121114861	chr12:121114861:G:A	1.19584e-11	-2.56711e-10	-1.17237	7.235e-08	-2.56711e-10	-1.18323
121114875	chr12:121114875:T:C	1.12756e-11	-2.56711e-10	-1.23116	7.41633e-08	-2.56711e-10	-1.15847
121114904	chr12:121114904:G:A	1.57059e-12	-1.97167	-1.23069	1.00629e-08	-1.86859	-1.2873
121114945	chr12:121114945:C:T	1.56919e-12	-1.96882	-1.23442	1.02535e-08	-1.8478	-1.28933
121114946	chr12:121114946:C:G	1.57116e-12	-1.96757	-1.23442	1.03225e-08	-1.84109	-1.28933
121115512	chr12:121115512:C:T	1.56189e-12	-1.96976	-1.23815	1.0178e-08	-1.85331	-1.2912
121115627	chr12:121115627:C:T	1.55704e-12	-1.96743	-1.24359	1.02814e-08	-1.84046	-1.29395
121115719	chr12:121115719:C:G	1.09425e-11	-2.56711e-10	-1.26115	7.38776e-08	-2.56711e-10	-1.16233
121116031	chr12:121116031:T:C	1.53981e-12	-1.96614	-1.25601	1.02728e-08	-1.83561	-1.29963
121116076	chr12:121116076:A:G	1.54114e-12	-1.96634	-1.25494	1.02771e-08	-1.83566	-1.29917
121116244	chr12:121116244:C:A	1.5502e-12	-1.97254	-1.24287	1.19465e-08	-1.83625	-1.14805
121116375	chr12:121116375:G:A	3.69251e-12	-1.8075	-0.540002	2.0833e-08	-1.43344	-0.994766
121116620	chr12:121116620:G:A	3.98153e-12	-1.55206	-0.720075	8.43476e-08	0.0217751	-1.05157
121116665	chr12:121116665:A:G	2.90722e-11	-2.56711e-10	-0.28402	1.48748e-07	-2.56711e-10	-0.46249
121116865	chr12:121116865:A:C	2.69987e-12	-1.71797	-0.942627	2.37186e-08	-1.28669	-1.01179
121116962	chr12:121116962:G:C	1.19033e-11	-2.56711e-10	-1.17699	6.89411e-08	-2.56711e-10	-1.23149
121116969	chr12:121116969:A:G	1.19033e-11	-2.56711e-10	-1.17699	6.89411e-08	-2.56711e-10	-1.23149
121117304	chr12:121117304:A:T	2.54226e-12	-1.97208	-0.748674	1.81301e-08	-1.81117	-0.755999
121117526	chr12:121117526:G:A	1.72574e-11	-2.56711e-10	-0.80556	9.26942e-08	-2.56711e-10	-0.935437
121117690	chr12:121117690:G:T	1.69982e-12	-1.97163	-1.15165	9.88075e-09	-1.96874	-1.20541
121117694	chr12:121117694:T:G	1.72739e-12	-1.97143	-1.13576	1.00055e-08	-1.96917	-1.19244
121117710	chr12:121117710:T:C	1.72915e-12	-1.9698	-1.13637	9.98305e-09	-1.97091	-1.19294
121117737	chr12:121117737:G:A	1.1409e-11	-2.56711e-10	-1.2194	7.38131e-08	-2.56711e-10	-1.16321
121117757	chr12:121117757:C:T	1.65626e-11	-2.56711e-10	-0.846657	8.94628e-08	-2.56711e-10	-0.97092
121117949	chr12:121117949:A:C	1.73483e-11	-2.56711e-10	-0.800312	9.30702e-08	-2.56711e-10	-0.931388
121117963	chr12:121117963:C:T	1.51165e-12	-1.96569	-1.27492	1.11707e-08	-1.84146	-1.20999
121118056	chr12:121118056:C:T	1.56916e-12	-1.96192	-1.24135	1.19649e-08	-1.82576	-1.157
121118239	chr12:121118239:A:G	3.23609e-11	-2.56711e-10	-0.176853	2.42288e-07	-2.56711e-10	0.0253845
121118719	chr12:121118719:G:T	6.72253e-12	-1.44541	-0.302925	1.61099e-07	0.361711	-0.744433
121118808	chr12:121118808:T:C	1.6597e-12	-1.96987	-1.1773	1.27327e-08	-1.86378	-1.05679
121119051	chr12:121119051:A:C	3.75469e-12	-1.6836	-0.647194	3.06925e-08	-1.1415	-0.899227
121119237	chr12:121119237:C:A	1.72517e-12	-1.97179	-1.13669	1.0004e-08	-1.96855	-1.1932
121119458	chr12:121119458:A:G	1.72503e-12	-1.9726	-1.13596	1.00406e-08	-1.96551	-1.1926
121119466	chr12:121119466:G:C	2.5879e-12	-1.72225	-0.980702	9.83668e-09	-1.90756	-1.27106
121119578	chr12:121119578:A:G	6.0441e-12	-1.84796	-0.00676419	4.08305e-08	-1.20015	-0.555163
121119995	chr12:121119995:A:G	1.10185e-11	-2.56711e-10	-1.25423	7.08841e-08	-2.56711e-10	-1.2037
121120038	chr12:121120038:G:T	5.43642e-12	-1.96068	-3.18773e-10	3.56497e-08	-1.891	-3.18773e-10
121120212	chr12:121120212:A:G	2.56997e-12	-1.71424	-0.995674	9.74672e-09	-1.91165	-1.27616
121120392	chr12:121120392:T:C	1.67584e-12	-1.97217	-1.16531	1.03764e-08	-1.87352	-1.25169
121120532	chr12:121120532:G:A	2.00026e-11	-2.56711e-10	-0.657941	1.73062e-07	-2.56711e-10	-0.311095
121120609	chr12:121120609:T:C	1.10166e-11	-2.56711e-10	-1.2544	7.47399e-08	-2.56711e-10	-1.15073
121120620	chr12:121120620:T:C	4.43985e-12	-1.38492	-0.778267	1.649e-07	0.554089	-0.913493
121120621	chr12:121120621:G:A	1.33544e-11	-2.56711e-10	-1.06196	7.50417e-08	-2.56711e-10	-1.1467
121121061	chr12:121121061:T:C	2.57436e-12	-1.71263	-0.995572	9.73647e-09	-1.91279	-1.27608
121121205	chr12:121121205:A:T	9.90212e-12	-1.36106	-3.18773e-10	7.75394e-08	-1.11396	-3.18773e-10
121121430	chr12:121121430:C:T	1.37755e-10	1.14586	0.125809	1.82288e-07	-0.403372	0.144218
121121506	chr12:121121506:G:A	6.22351e-12	-1.45035	-0.375119	1.50721e-07	0.348604	-0.797919
121121607	chr12:121121607:G:A	1.1327e-11	-1.22661	-3.18773e-10	2.71663e-07	0.139819	-3.18773e-10
121122078	chr12:121122078:T:A	2.78646e-11	-2.56711e-10	-0.326445	1.23746e-07	-2.56711e-10	-0.646511
121122449	chr12:121122449:G:T	1.1488e-11	-2.56711e-10	-1.2125	7.44837e-08	-2.56711e-10	-1.15416
121122848	chr12:121122848:G:A	1.08596e-11	-2.56711e-10	-1.26876	6.76766e-08	-2.56711e-10	-1.25
121122861	chr12:121122861:G:A	4.48286e-12	-1.00013	-1.15341	1.71643e-08	-1.57068	-1.05123
121122889	chr12:121122889:C:T	1.05027e-11	-2.56711e-10	-1.30217	6.43262e-08	-2.56711e-10	-1.30078
121122921	chr12:121122921:T:A	4.44404e-12	-1.00095	-1.16129	1.69843e-08	-1.57113	-1.06132
121123032	chr12:121123032:G:A	6.36798e-12	-1.80252	-3.18773e-10	3.29005e-08	-1.97125	-3.18773e-10
121123115	chr12:121123115:TC:T	5.78729e-12	-1.89814	-3.18773e-10	6.40582e-08	-1.30495	-3.18773e-10
121123168	chr12:121123168:T:C	5.20467e-12	-1.36571	-0.638536	1.4797e-07	0.517056	-0.984791
121123249	chr12:121123249:C:T	1.9077e-12	-1.70614	-1.30176	1.03157e-08	-1.9169	-1.21417
121123418	chr12:121123418:C:T	1.13171e-10	1.27411	-0.199011	1.29398e-07	-0.326558	-0.275291
121123603	chr12:121123603:C:T	1.03692e-11	-1.31496	-3.18773e-10	6.24047e-08	-1.3311	-3.18773e-10
121123617	chr12:121123617:T:C	2.86236e-11	-2.56711e-10	-0.299573	1.26307e-07	-2.56711e-10	-0.626027
121123903	chr12:121123903:C:T	1.18092e-11	-2.56711e-10	-1.18493	7.70416e-08	-2.56711e-10	-1.1204
121124006	chr12:121124006:AG:A	4.45551e-12	-0.997022	-1.16264	1.70112e-08	-1.56789	-1.06298
121124039	chr12:121124039:CA:C	5.66514e-12	-1.91947	-3.18773e-10	4.09601e-08	-1.75214	-3.18773e-10
121124065	chr12:121124065:A:C	1.48615e-12	-1.96468	-1.29293	1.11429e-08	-1.81198	-1.24197
121124118	chr12:121124118:C:T	9.82871e-11	1.14198	-0.207892	1.1682e-07	-0.420266	-0.283843
121124134	chr12:121124134:T:C	1.09692e-11	-2.56711e-10	-1.25872	7.418e-08	-2.56711e-10	-1.15825
121124233	chr12:121124233:T:C	8.1951e-12	-1.3959	-0.154369	1.97997e-07	0.455699	-0.632189
121124301	chr12:121124301:G:A	4.54048e-12	-0.986171	-1.1546	1.72915e-08	-1.56183	-1.05269
121124332	chr12:121124332:G:A	4.47496e-12	-0.98346	-1.17185	1.69458e-08	-1.55969	-1.07504
121124679	chr12:121124679:A:G	2.42623e-11	-0.47286	0.00797972	8.08117e-08	-0.884281	-0.188341
121124787	chr12:121124787:CCT:C	1.50471e-12	-1.9727	-1.2725	1.07917e-08	-1.8287	-1.25727
121125213	chr12:121125213:C:T	1.58514e-12	-1.89119	-1.30194	1.20763e-08	-1.76137	-1.21213
121125366	chr12:121125366:G:A	8.62955e-12	-1.49861	-3.18773e-10	4.39693e-08	-1.68125	-3.18773e-10
121125490	chr12:121125490:C:T	1.14108e-11	-0.177073	-1.04217	5.48492e-08	-0.494901	-0.965255
121125583	chr12:121125583:A:T	1.09496e-11	-0.177881	-1.08262	5.24262e-08	-0.493867	-1.01147
121125678	chr12:121125678:C:T	6.32295e-12	-1.39392	-0.415694	1.66161e-07	0.473111	-0.8249
121125862	chr12:121125862:G:A	1.69351e-11	-2.56711e-10	-0.824415	9.11829e-08	-2.56711e-10	-0.951876
121125906	chr12:121125906:G:A	1.15938e-11	-0.212373	-0.990959	5.61139e-08	-0.527253	-0.910106
121125991	chr12:121125991:G:C	5.69767e-12	-1.91375	-3.18773e-10	6.71138e-08	-1.25835	-3.18773e-10
121126019	chr12:121126019:G:A	1.38524e-11	-2.56711e-10	-1.02535	7.55023e-08	-2.56711e-10	-1.14058
121126120	chr12:121126120:G:A	1.18427e-11	-0.298356	-0.883732	5.84083e-08	-0.606526	-0.790758
121126151	chr12:121126151:A:G	1.09919e-11	-2.56711e-10	-1.25665	7.01861e-08	-2.56711e-10	-1.21359
121126314	chr12:121126314:A:G	1.54528e-12	-1.96924	-1.24936	1.24178e-08	-1.78625	-1.15936
121126522	chr12:121126522:T:A	1.11679e-11	-2.56711e-10	-1.24076	7.64553e-08	-2.56711e-10	-1.12804
121126588	chr12:121126588:C:T	2.64648e-11	-0.349393	-0.0285952	1.26637e-07	-0.655201	0.031786
121126595	chr12:121126595:T:C	1.21938e-11	-0.221719	-0.931154	5.93417e-08	-0.537169	-0.844261
121126660	chr12:121126660:C:T	2.73572e-11	-0.314605	-0.0302194	1.30529e-07	-0.623473	0.0303262
121126812	chr12:121126812:C:A	2.88383e-11	-0.288449	-0.00365176	1.37206e-07	-0.600572	0.0573158
121126862	chr12:121126862:G:A	7.70716e-12	-1.61165	-3.18773e-10	5.91939e-08	-1.38392	-3.18773e-10
121127114	chr12:121127114:T:C	1.26959e-11	-0.214698	-0.897826	7.28753e-08	-0.516951	-0.659041
121127146	chr12:121127146:C:T	7.68894e-12	-1.61402	-3.18773e-10	5.89597e-08	-1.38789	-3.18773e-10
121127333	chr12:121127333:T:C	1.0716e-11	-2.56711e-10	-1.28207	6.38733e-08	-2.56711e-10	-1.30784
121128067	chr12:121128067:C:T	2.70997e-11	-0.34106	-0.0132193	1.29345e-07	-0.650159	0.0479029
121128147	chr12:121128147:G:T	5.46312e-12	-1.95578	-3.18773e-10	3.32242e-08	-1.96146	-3.18773e-10
121128204	chr12:121128204:A:C	1.06994e-11	-2.56711e-10	-1.28361	6.38493e-08	-2.56711e-10	-1.30822
121128401	chr12:121128401:C:T	1.83238e-10	1.18758	0.369399	2.94657e-07	-0.366013	0.587082
121128742	chr12:121128742:G:A	1.52406e-11	-2.56711e-10	-0.929842	7.74503e-08	-2.56711e-10	-1.11511
121129287	chr12:121129287:A:C	1.0759e-11	-2.56711e-10	-1.27806	6.39504e-08	-2.56711e-10	-1.30664
121129382	chr12:121129382:C:T	3.40423e-12	-1.28359	-1.14519	1.46635e-07	0.744217	-1.22101
121129567	chr12:121129567:G:A	1.20644e-11	-2.56711e-10	-1.16355	8.11857e-08	-2.56711e-10	-1.068
121129928	chr12:121129928:T:G	1.54934e-12	-1.97145	-1.24452	1.08905e-08	-1.85438	-1.22247
121130068	chr12:121130068:G:A	1.59827e-11	-2.56711e-10	-0.882296	8.02502e-08	-2.56711e-10	-1.07959
121130109	chr12:121130109:C:T	1.61747e-12	-1.96147	-1.21147	1.04296e-08	-1.97265	-1.14744
121130112	chr12:121130112:G:C	1.51676e-12	-1.96121	-1.27601	1.14017e-08	-1.81903	-1.21195
121130188	chr12:121130188:T:A	1.17939e-11	-2.56711e-10	-1.18622	7.36004e-08	-2.56711e-10	-1.16609
121130398	chr12:121130398:T:C	1.61854e-12	-1.97103	-1.20124	1.27792e-08	-1.7933	-1.12363
121130948	chr12:121130948:A:G	1.09103e-11	-2.56711e-10	-1.2641	6.39718e-08	-2.56711e-10	-1.3063
121131071	chr12:121131071:G:A	1.4675e-12	-1.96667	-1.30358	1.04836e-08	-1.83434	-1.28058
121131079	chr12:121131079:G:C	1.50477e-11	-2.56711e-10	-0.942578	7.84623e-08	-2.56711e-10	-1.10213
121131093	chr12:121131093:A:G	1.52195e-12	-1.95843	-1.27538	1.1523e-08	-1.80952	-1.21087
121131102	chr12:121131102:C:T	1.35385e-11	-2.56711e-10	-1.04826	7.27929e-08	-2.56711e-10	-1.17712
121131142	chr12:121131142:C:G	8.45013e-12	-1.21442	-0.305201	2.51586e-07	0.80853	-0.745486
121131322	chr12:121131322:C:T	9.01715e-12	-1.8567	0.40202	4.07568e-08	-1.24723	-0.509894
121131652	chr12:121131652:T:C	1.45836e-11	-2.56711e-10	-0.973907	7.56574e-08	-2.56711e-10	-1.13853
121131831	chr12:121131831:T:C	1.49681e-12	-1.97126	-1.2792	9.86908e-09	-1.9141	-1.26124
121132133	chr12:121132133:A:C	1.48094e-12	-1.96754	-1.29359	1.06278e-08	-1.83884	-1.26243
121132143	chr12:121132143:GT:G	1.57576e-11	-2.56711e-10	-0.896482	7.93836e-08	-2.56711e-10	-1.09045
121132344	chr12:121132344:A:G	1.50533e-12	-1.9688	-1.27599	1.1024e-08	-1.85275	-1.21192
121132540	chr12:121132540:A:G	7.63213e-12	-1.1757	-0.44574	2.28219e-07	0.823279	-0.857716
121132673	chr12:121132673:A:G	1.74533e-12	-1.80582	-1.29104	1.26062e-08	-1.85887	-1.07168
121133653	chr12:121133653:C:A	2.27349e-11	-2.56711e-10	-0.529901	1.19241e-07	-2.56711e-10	-0.683598
121133662	chr12:121133662:C:A	1.69536e-12	-1.81673	-1.30918	1.20651e-08	-1.85371	-1.12072
121133843	chr12:121133843:C:T	1.50935e-12	-1.9406	-1.30153	1.1491e-08	-1.76158	-1.2616
121133976	chr12:121133976:G:A	2.56019e-11	-1.08406	0.672926	8.49506e-07	1.09744	0.182473
121134333	chr12:121134333:A:G	1.254e-11	-2.56711e-10	-1.12488	9.07052e-08	-2.56711e-10	-0.957128
121134542	chr12:121134542:T:C	1.48855e-11	-2.56711e-10	-0.953415	7.47098e-08	-2.56711e-10	-1.15113
121134783	chr12:121134783:CT:C	2.62592e-11	-2.56711e-10	-0.385786	1.19139e-07	-2.56711e-10	-0.684456
121135106	chr12:121135106:C:T	1.60227e-11	-2.56711e-10	-0.879796	7.8428e-08	-2.56711e-10	-1.10256
121135107	chr12:121135107:A:G	1.22605e-11	-2.56711e-10	-1.14742	8.77187e-08	-2.56711e-10	-0.990608
121135286	chr12:121135286:C:T	1.07156e-11	-2.56711e-10	-1.2821	6.38829e-08	-2.56711e-10	-1.30769
121135287	chr12:121135287:A:G	1.18249e-11	-2.56711e-10	-1.18359	8.32787e-08	-2.56711e-10	-1.04255
121135818	chr12:121135818:C:T	3.89659e-11	0.622577	-0.613693	5.61803e-08	-0.749246	-0.68693
121135833	chr12:121135833:A:G	1.74037e-12	-1.87216	-1.22755	1.06948e-08	-1.78591	-1.30908
121136532	chr12:121136532:G:A	1.41096e-11	-2.56711e-10	-1.00695	7.81833e-08	-2.56711e-10	-1.10569
121136607	chr12:121136607:C:T	1.57216e-12	-1.95978	-1.24158	1.05649e-08	-1.80691	-1.3003
121136669	chr12:121136669:T:A	1.18475e-11	-2.56711e-10	-1.18168	8.45394e-08	-2.56711e-10	-1.02752
121137179	chr12:121137179:G:A	1.07382e-11	-2.56711e-10	-1.27999	6.90243e-08	-2.56711e-10	-1.23028
121137801	chr12:121137801:C:T	1.09882e-11	-2.56711e-10	-1.25698	7.11502e-08	-2.56711e-10	-1.19995
121138121	chr12:121138121:G:A	2.05111e-12	-1.95647	-0.978953	1.39102e-08	-1.91107	-0.921043
121138184	chr12:121138184:G:A	1.61899e-12	-1.96065	-1.21136	1.013e-08	-1.89168	-1.25756
121138503	chr12:121138503:G:A	1.36894e-11	-2.56711e-10	-1.03718	7.711e-08	-2.56711e-10	-1.11951
121138641	chr12:121138641:G:A	1.21308e-11	-2.56711e-10	-1.15806	8.57937e-08	-2.56711e-10	-1.0128
121138849	chr12:121138849:C:A	1.96675e-12	-1.84348	-1.13394	1.24168e-08	-1.66597	-1.27972
121139090	chr12:121139090:T:C	1.87788e-11	-2.56711e-10	-0.721074	8.78698e-08	-2.56711e-10	-0.988887
121139509	chr12:121139509:G:A	1.11284e-11	-2.56711e-10	-1.24431	6.53862e-08	-2.56711e-10	-1.28443
121139809	chr12:121139809:A:G	4.34492e-12	-0.891151	-1.29365	9.84152e-09	-1.88719	-1.29094
121139831	chr12:121139831:T:C	2.38918e-11	-2.56711e-10	-0.480269	1.18224e-07	-2.56711e-10	-0.692165
121139900	chr12:121139900:G:T	1.1211e-11	-2.56711e-10	-1.23691	7.40844e-08	-2.56711e-10	-1.15954
121139975	chr12:121139975:G:A	1.75737e-12	-1.84637	-1.24361	1.20429e-08	-1.68055	-1.29572
121140044	chr12:121140044:T:C	6.2544e-12	-0.984554	-0.835965	1.63961e-08	-1.90177	-0.765935
121140089	chr12:121140089:C:T	5.82592e-12	-0.921622	-0.969865	1.60614e-08	-1.87603	-0.812291
121140184	chr12:121140184:T:C	6.38093e-12	-0.929795	-0.870694	1.79227e-08	-1.87774	-0.700934
121140318	chr12:121140318:C:T	1.05594e-11	-2.56711e-10	-1.29679	6.65895e-08	-2.56711e-10	-1.2662
121140548	chr12:121140548:T:C	1.50192e-12	-1.96938	-1.27767	1.10678e-08	-1.84606	-1.21464
121140584	chr12:121140584:T:C	5.60839e-12	-0.972789	-0.956751	1.60993e-08	-1.8906	-0.795365
121140647	chr12:121140647:G:A	1.50883e-12	-1.96491	-1.27756	1.13259e-08	-1.82318	-1.21447
121140816	chr12:121140816:G:A	1.18814e-11	-1.17883	-3.18773e-10	4.25075e-08	-1.71506	-3.18773e-10
121140919	chr12:121140919:C:A	5.92008e-12	-0.919994	-0.95546	1.63676e-08	-1.87489	-0.794549
121140922	chr12:121140922:C:A	5.70224e-12	-0.946178	-0.966766	1.60216e-08	-1.88278	-0.808021
121141221	chr12:121141221:T:G	2.27564e-12	-1.97246	-0.859079	9.06826e-08	-0.0195297	-0.937847
121141275	chr12:121141275:A:G	5.63333e-12	-0.977361	-0.947741	1.62441e-08	-1.89227	-0.784744
121141337	chr12:121141337:G:A	6.52881e-12	-1.77758	-3.18773e-10	3.7308e-08	-1.84553	-3.18773e-10
121141487	chr12:121141487:G:C	1.46815e-12	-1.96822	-1.30158	9.87109e-09	-1.8663	-1.30883
121141609	chr12:121141609:T:C	1.5674e-12	-1.96914	-1.23525	1.03456e-08	-1.8638	-1.26439
121141870	chr12:121141870:C:T	6.37222e-12	-1.05932	-0.74254	1.95168e-08	-1.91525	-0.578213
121142152	chr12:121142152:G:A	3.62502e-11	-0.994561	0.931202	7.71026e-08	-1.91643	0.796822
121142307	chr12:121142307:A:G	1.08881e-11	-2.56711e-10	-1.26614	7.0537e-08	-2.56711e-10	-1.20861
121142592	chr12:121142592:T:C	1.06327e-11	-2.56711e-10	-1.28987	6.37804e-08	-2.56711e-10	-1.3093
121142772	chr12:121142772:C:A	1.36894e-11	-2.56711e-10	-1.03718	7.711e-08	-2.56711e-10	-1.11951
121142950	chr12:121142950:G:A	2.32721e-11	-0.960917	0.454367	4.41621e-08	-1.91247	0.235597
121143182	chr12:121143182:G:A	4.54732e-11	-0.831512	0.994831	8.54962e-08	-1.87491	0.858636
121143424	chr12:121143424:C:T	1.18889e-11	-2.56711e-10	-1.1782	7.87806e-08	-2.56711e-10	-1.09808
121143590	chr12:121143590:C:G	1.08805e-11	-2.56711e-10	-1.26683	6.45388e-08	-2.56711e-10	-1.29748
121143878	chr12:121143878:T:C	1.53965e-12	-1.95541	-1.26684	1.18015e-08	-1.80169	-1.19483
121143935	chr12:121143935:T:C	5.87714e-12	-0.998321	-0.884412	1.59499e-08	-1.90407	-0.791221
121144179	chr12:121144179:G:T	3.54919e-11	-1.31434	1.22984	8.43578e-07	0.662479	0.61043
121144180	chr12:121144180:C:T	3.49611e-11	-1.32341	1.22384	8.23725e-07	0.643786	0.605308
121144245	chr12:121144245:T:C	2.35417e-11	-1.29792	0.802891	5.96663e-07	0.689257	0.237353
121144437	chr12:121144437:G:A	1.6215e-12	-1.89606	-1.27439	1.3609e-08	-1.57677	-1.27724
121145546	chr12:121145546:G:A	1.04359e-11	-2.56711e-10	-1.30855	6.37659e-08	-2.56711e-10	-1.30953
121146025	chr12:121146025:G:A	1.79812e-12	-1.95138	-1.11569	1.16913e-08	-1.91334	-1.09256
121146134	chr12:121146134:A:G	1.5455e-12	-1.96698	-1.25147	1.15974e-08	-1.84108	-1.17288
121146190	chr12:121146190:C:T	1.46147e-12	-1.96587	-1.30849	1.00723e-08	-1.87728	-1.27767
121146357	chr12:121146357:A:G	4.3647e-12	-1.7976	-0.382656	2.6046e-08	-1.40586	-0.799022
121146571	chr12:121146571:G:A	2.97793e-11	-2.56711e-10	-0.259989	1.33234e-07	-2.56711e-10	-0.572635
121146595	chr12:121146595:C:T	2.37944e-11	-2.56711e-10	-0.484353	1.04797e-07	-2.56711e-10	-0.812717
121146718	chr12:121146718:G:A	1.28324e-11	-2.56711e-10	-1.10183	8.28057e-08	-2.56711e-10	-1.04825
121147187	chr12:121147187:G:A	1.49892e-12	-1.96372	-1.28534	1.11301e-08	-1.82625	-1.22884
121147313	chr12:121147313:A:AG	1.38781e-11	-2.56711e-10	-1.02349	7.83497e-08	-2.56711e-10	-1.10356
121147425	chr12:121147425:A:C	1.57955e-12	-1.95411	-1.24256	1.09155e-08	-1.90653	-1.16803
121147661	chr12:121147661:A:G	1.37313e-11	-2.56711e-10	-1.03413	7.75917e-08	-2.56711e-10	-1.11328
121148592	chr12:121148592:A:G	1.57438e-11	-1.33925	0.441894	4.72752e-07	0.617358	0.0764694
121149024	chr12:121149024:G:A	3.2184e-11	-2.56711e-10	-0.182335	1.2547e-07	-2.56711e-10	-0.63268
121149097	chr12:121149097:C:T	1.75748e-11	-2.56711e-10	-0.787338	1.38233e-07	-2.56711e-10	-0.5358
121149231	chr12:121149231:C:T	1.50173e-12	-1.96196	-1.28523	1.1212e-08	-1.81911	-1.22864
121149550	chr12:121149550:T:C	1.8362e-12	-1.74073	-1.30537	1.15741e-08	-1.78682	-1.22915
121150285	chr12:121150285:G:C	5.91007e-11	-1.11772	1.54316	1.55691e-07	-1.94257	1.5257
121150322	chr12:121150322:C:T	1.50996e-12	-1.97039	-1.27133	1.10243e-08	-1.85236	-1.21228
121150453	chr12:121150453:T:C	6.78165e-12	-1.73958	-3.18773e-10	4.40596e-08	-1.6792	-3.18773e-10
121150498	chr12:121150498:G:A	1.08209e-11	-2.56711e-10	-1.27232	6.56086e-08	-2.56711e-10	-1.28104
121150742	chr12:121150742:T:C	1.8419e-12	-1.73333	-1.30968	1.19608e-08	-1.79393	-1.18918
121150903	chr12:121150903:C:T	1.10947e-11	-2.56711e-10	-1.24734	6.58229e-08	-2.56711e-10	-1.27777
121151600	chr12:121151600:TA:T	1.48235e-11	-1.83997	0.882375	1.57313e-07	-1.07354	0.667028
121151659	chr12:121151659:A:G	3.40696e-11	-1.28691	1.16151	9.74765e-07	0.705089	0.712365
121151712	chr12:121151712:C:G	2.12698e-11	-2.56711e-10	-0.596518	1.12e-07	-2.56711e-10	-0.746247
121151917	chr12:121151917:G:T	6.09325e-12	-1.84662	-3.18773e-10	5.73018e-08	-1.41641	-3.18773e-10
121152551	chr12:121152551:T:C	2.1331e-12	-1.60956	-1.28666	1.01441e-08	-1.87954	-1.26831
121153008	chr12:121153008:T:C	2.98223e-11	0.361579	-0.620127	4.02725e-08	-0.933566	-0.835508
121153139	chr12:121153139:A:T	1.07154e-11	-2.56711e-10	-1.28212	6.43414e-08	-2.56711e-10	-1.30054
121153146	chr12:121153146:C:T	8.47363e-11	-1.03223	1.81797	1.62669e-07	-1.93438	1.56135
121153829	chr12:121153829:G:A	1.48346e-12	-1.96042	-1.29901	1.03911e-08	-1.81418	-1.30962
121153945	chr12:121153945:C:G	5.39407e-12	-1.9685	-3.18773e-10	4.3784e-08	-1.68548	-3.18773e-10
121154289	chr12:121154289:T:TC	1.14653e-11	-2.56711e-10	-1.21448	6.62095e-08	-2.56711e-10	-1.27192
121154463	chr12:121154463:G:A	1.13958e-11	-2.56711e-10	-1.22056	7.25483e-08	-2.56711e-10	-1.18049
121154774	chr12:121154774:C:T	1.64443e-11	-2.56711e-10	-0.853823	1.11819e-07	-2.56711e-10	-0.74786
121154886	chr12:121154886:T:C	1.78798e-12	-1.82078	-1.25194	1.65891e-08	-1.4798	-1.1762
121155216	chr12:121155216:C:T	2.0386e-12	-1.86694	-1.0746	2.28638e-08	-1.31052	-1.02467
121155259	chr12:121155259:G:A	1.10542e-11	-2.56711e-10	-1.251	6.50207e-08	-2.56711e-10	-1.29004
121155544	chr12:121155544:G:A	1.05506e-11	-2.56711e-10	-1.29762	6.69733e-08	-2.56711e-10	-1.26045
121155552	chr12:121155552:C:A	7.90943e-11	-1.05893	1.77576	1.54126e-07	-1.94365	1.51668
121156253	chr12:121156253:G:A	1.94861e-12	-1.7122	-1.27449	1.06546e-08	-1.81796	-1.2808
121156367	chr12:121156367:G:A	1.76853e-12	-1.89106	-1.19259	9.15262e-09	-1.96767	-1.28303
121157189	chr12:121157189:G:A	2.743e-11	-2.56711e-10	-0.342165	1.56725e-07	-2.56711e-10	-0.410253
121157383	chr12:121157383:A:G	1.48137e-12	-1.97206	-1.28878	1.0357e-08	-1.89251	-1.23457
121157650	chr12:121157650:T:C	6.06988e-12	-1.85047	-3.18773e-10	3.30443e-08	-1.96689	-3.18773e-10
121158336	chr12:121158336:G:A	1.53874e-12	-1.96035	-1.26249	1.17101e-08	-1.81368	-1.19061
121158388	chr12:121158388:A:G	1.23329e-11	-1.48045	0.338918	3.05427e-07	0.285198	-0.0282311
121158609	chr12:121158609:C:T	3.46239e-11	-2.56711e-10	-0.10926	1.72784e-07	-2.56711e-10	-0.312699
121158734	chr12:121158734:A:T	1.47014e-11	-2.56711e-10	-0.965861	8.65737e-08	-2.56711e-10	-1.00375
121158841	chr12:121158841:A:G	4.28865e-11	-1.50953	1.61428	9.05955e-07	0.222662	1.12158
121158983	chr12:121158983:C:T	3.88195e-12	-1.8336	-0.463868	1.62134e-08	-1.9727	-0.706204
121159080	chr12:121159080:AC:A	1.08089e-11	-2.56711e-10	-1.27343	6.82242e-08	-2.56711e-10	-1.24194
121159603	chr12:121159603:A:T	4.36067e-11	-2.56711e-10	0.121406	3.29962e-07	-2.56711e-10	0.334233
121159610	chr12:121159610:G:A	4.24786e-11	-1.95285	2.04804	2.88611e-07	-1.06664	1.26698
121159895	chr12:121159895:C:T	6.357e-11	-2.56711e-10	0.498337	2.53026e-07	-2.56711e-10	0.0687475
121160090	chr12:121160090:CTTCT:C	3.24558e-11	-2.56711e-10	-0.173925	2.47849e-07	-2.56711e-10	0.0480762
121160439	chr12:121160439:G:A	1.18023e-11	-2.56711e-10	-1.18551	6.96025e-08	-2.56711e-10	-1.22194
121160684	chr12:121160684:C:A	1.47308e-12	-1.96551	-1.30094	1.06918e-08	-1.8345	-1.26076
121160849	chr12:121160849:G:A	7.7519e-11	-1.08889	1.78561	1.5642e-07	-1.94502	1.53282
121160988	chr12:121160988:C:A	1.04289e-11	-2.56711e-10	-1.30922	6.42573e-08	-2.56711e-10	-1.30185
121161697	chr12:121161697:C:T	2.21637e-11	-2.56711e-10	-0.555349	1.5912e-07	-2.56711e-10	-0.395087
121161834	chr12:121161834:AT:A	6.10995e-11	-2.56711e-10	0.4587	2.41876e-07	-2.56711e-10	0.0236814
121162023	chr12:121162023:C:T	1.55158e-11	-2.56711e-10	-0.911948	8.76638e-08	-2.56711e-10	-0.991233
121162026	chr12:121162026:G:C	1.46742e-12	-1.96909	-1.30121	1.04986e-08	-1.85209	-1.26141
121162337	chr12:121162337:G:A	8.51325e-12	-1.51218	-3.18773e-10	5.99951e-08	-1.37048	-3.18773e-10
121162377	chr12:121162377:C:T	2.38589e-12	-1.6378	-1.14643	9.97674e-09	-1.86186	-1.30263
121162449	chr12:121162449:G:A	3.74506e-10	-2.56711e-10	2.2718	2.32951e-06	-2.56711e-10	2.28867
121162450	chr12:121162450:T:C	2.58052e-12	-1.91848	-0.787337	4.75725e-08	-1.03481	-0.567684
121162491	chr12:121162491:C:T	5.66471e-12	-1.91955	-3.18773e-10	6.48231e-08	-1.29308	-3.18773e-10
121162559	chr12:121162559:G:A	1.06928e-11	-2.56711e-10	-1.28423	6.4148e-08	-2.56711e-10	-1.30355
121162578	chr12:121162578:G:C	1.04241e-11	-2.56711e-10	-1.30968	6.3934e-08	-2.56711e-10	-1.30689
121162662	chr12:121162662:T:G	1.30799e-11	-1.08272	-3.18773e-10	4.79551e-07	0.708107	-3.18773e-10
121162887	chr12:121162887:A:G	1.32239e-11	-2.56711e-10	-1.07178	7.41924e-08	-2.56711e-10	-1.15808
121162889	chr12:121162889:G:A	5.65245e-12	-1.92172	-3.18773e-10	6.13018e-08	-1.34893	-3.18773e-10
121162928	chr12:121162928:A:G	1.06088e-11	-2.56711e-10	-1.29212	6.38124e-08	-2.56711e-10	-1.3088
121162935	chr12:121162935:A:G	3.44143e-12	-1.48222	-0.935702	1.16261e-08	-1.9697	-1.0418
121162999	chr12:121162999:G:A	1.58101e-12	-1.95843	-1.23731	9.89002e-09	-1.88051	-1.29271
121163150	chr12:121163150:G:A	2.10816e-12	-1.72385	-1.18414	4.27731e-07	1.81334	-1.21959
121163218	chr12:121163218:C:T	8.18026e-12	-1.55208	-3.18773e-10	5.64602e-08	-1.43121	-3.18773e-10
121163496	chr12:121163496:A:G	9.5003e-12	-1.40248	-3.18773e-10	1.19079e-07	-0.684954	-3.18773e-10
121163652	chr12:121163652:T:C	2.5432e-12	-1.88743	-0.832951	3.99966e-08	-1.22619	-0.549756
121163945	chr12:121163945:C:T	5.84817e-12	-1.88767	-3.18773e-10	3.65734e-08	-1.86542	-3.18773e-10
121164026	chr12:121164026:GTCACAGAA:G	2.6567e-12	-1.58864	-1.08808	1.6701e-08	-1.48745	-1.16182
121164090	chr12:121164090:A:C	1.55646e-12	-1.90508	-1.30631	1.95294e-08	-1.24066	-1.25216
121164224	chr12:121164224:C:T	1.06674e-11	-2.56711e-10	-1.28662	7.0194e-08	-2.56711e-10	-1.21348
121164332	chr12:121164332:C:A	2.6095e-12	-1.95062	-0.744024	5.65679e-08	-0.63698	-0.792321
121164435	chr12:121164435:G:A	2.96207e-12	-1.51808	-1.04984	1.86651e-08	-1.40761	-1.13047
121164578	chr12:121164578:C:T	2.93268e-12	-1.49563	-1.08226	1.85919e-08	-1.38557	-1.15645
121164617	chr12:121164617:C:T	3.05914e-12	-1.49976	-1.03591	1.92113e-08	-1.39165	-1.11759
121164666	chr12:121164666:C:T	3.11684e-12	-1.37544	-1.14155	1.38109e-08	-1.60312	-1.23616
121164712	chr12:121164712:G:A	3.16964e-12	-1.34161	-1.15857	1.41579e-08	-1.56847	-1.246
121164731	chr12:121164731:A:G	2.88735e-12	-1.52353	-1.06994	1.82028e-08	-1.41707	-1.1461
121164825	chr12:121164825:T:C	3.20871e-12	-1.34518	-1.14276	1.42662e-08	-1.57104	-1.23581
121164957	chr12:121164957:G:A	8.65096e-12	-0.310874	-1.18526	4.91188e-08	-0.364384	-1.20612
121165022	chr12:121165022:A:G	3.10161e-12	-1.47282	-1.04906	1.95642e-08	-1.36277	-1.12828
121165319	chr12:121165319:C:A	3.00004e-12	-1.47018	-1.08499	1.90399e-08	-1.35976	-1.15844
121165491	chr12:121165491:T:C	5.73317e-12	-1.90753	-3.18773e-10	3.576e-08	-1.88791	-3.18773e-10
121165666	chr12:121165666:A:C	2.76556e-12	-1.54159	-1.09497	1.74647e-08	-1.43813	-1.16643
121165915	chr12:121165915:C:T	1.05444e-11	-2.56711e-10	-1.29821	6.87382e-08	-2.56711e-10	-1.23444
121166053	chr12:121166053:C:G	3.00394e-12	-1.47834	-1.07554	1.90398e-08	-1.36773	-1.15048
121166319	chr12:121166319:C:T	7.75344e-12	-1.60567	-3.18773e-10	3.88754e-08	-1.80438	-3.18773e-10
121166323	chr12:121166323:A:G	3.03522e-12	-1.49943	-1.04409	1.9087e-08	-1.3919	-1.12384
121166332	chr12:121166332:A:T	3.0622e-12	-1.50437	-1.0303	1.92111e-08	-1.39719	-1.11207
121166344	chr12:121166344:A:C	3.08101e-12	-1.5111	-1.01745	1.92641e-08	-1.40477	-1.10173
121166449	chr12:121166449:A:G	5.80994e-12	-1.89423	-3.18773e-10	3.63077e-08	-1.87271	-3.18773e-10
121166522	chr12:121166522:C:T	3.34071e-12	-1.28981	-1.15781	1.47941e-08	-1.52486	-1.24565
121166921	chr12:121166921:A:G	4.79531e-12	-1.80613	-0.280031	2.66156e-08	-1.90536	-0.277888
121166923	chr12:121166923:G:A	2.19301e-11	-0.565941	-3.18773e-10	5.10767e-08	-1.53141	-3.18773e-10
121167292	chr12:121167292:G:A	2.49904e-11	-2.56711e-10	-0.435313	1.71053e-07	-2.56711e-10	-0.32277
121167386	chr12:121167386:C:T	4.3895e-12	-1.49144	-0.683154	2.79269e-08	-1.41746	-0.717693
121167551	chr12:121167551:C:T	1.21469e-11	-2.56711e-10	-1.15673	7.31222e-08	-2.56711e-10	-1.17261
121167552	chr12:121167552:G:A	6.90465e-12	-1.84209	0.120479	6.00971e-08	-1.78636	0.417574
121167570	chr12:121167570:G:A	1.3175e-11	-1.07548	-3.18773e-10	7.39251e-08	-1.16169	-3.18773e-10
121167705	chr12:121167705:A:G	6.68128e-12	-1.75449	-3.18773e-10	3.51897e-08	-1.90399	-3.18773e-10
121167787	chr12:121167787:A:G	1.37537e-11	-2.56711e-10	-1.03249	7.21771e-08	-2.56711e-10	-1.18562
121167796	chr12:121167796:C:T	2.73281e-12	-1.6466	-1.00187	1.56057e-08	-1.84108	-0.876026
121167806	chr12:121167806:A:AT	1.08175e-11	-2.56711e-10	-1.27264	6.37977e-08	-2.56711e-10	-1.30903
121167899	chr12:121167899:G:A	4.12073e-11	-2.56711e-10	0.0648121	2.76254e-07	-2.56711e-10	0.156578
121167953	chr12:121167953:T:C	3.77937e-12	-1.62305	-0.701196	2.69602e-08	-1.61052	-0.55986
121168023	chr12:121168023:A:G	5.9719e-12	-1.86674	-3.18773e-10	4.31733e-08	-1.69952	-3.18773e-10
121168064	chr12:121168064:C:T	1.33694e-11	-2.56711e-10	-1.06084	7.08564e-08	-2.56711e-10	-1.20409
121168116	chr12:121168116:A:C	1.84221e-12	-1.73316	-1.30968	2.18562e-08	-1.07629	-1.30396
121168151	chr12:121168151:G:A	3.88262e-12	-1.56741	-0.729881	2.78199e-08	-1.5494	-0.589588
121168202	chr12:121168202:T:C	5.67492e-11	-2.56711e-10	0.384838	3.70581e-07	-2.56711e-10	0.45033
121168256	chr12:121168256:C:A	3.69573e-12	-1.57987	-0.766756	2.63908e-08	-1.56146	-0.630267
121168516	chr12:121168516:G:A	3.95903e-12	-1.54369	-0.734116	2.83353e-08	-1.52656	-0.594075
121168547	chr12:121168547:G:T	3.89022e-12	-1.55294	-0.742403	2.78464e-08	-1.53488	-0.603162
121168844	chr12:121168844:A:C	1.25561e-11	-2.56711e-10	-1.1236	8.90308e-08	-2.56711e-10	-0.975761
121168957	chr12:121168957:A:G	3.7818e-12	-1.59372	-0.72988	2.70479e-08	-1.57702	-0.590112
121169087	chr12:121169087:T:C	1.28165e-11	-2.56711e-10	-1.10307	8.61878e-08	-2.56711e-10	-1.00821
121169249	chr12:121169249:A:G	4.05613e-12	-1.49933	-0.754249	2.89944e-08	-1.48109	-0.616547
121169253	chr12:121169253:C:T	8.99185e-12	-1.44518	-0.0123056	5.3549e-08	-1.41465	-0.0695004
121169541	chr12:121169541:A:G	3.94981e-12	-1.54426	-0.735879	2.8286e-08	-1.52649	-0.595884
121169844	chr12:121169844:G:T	2.79878e-12	-1.95445	-0.670169	3.52239e-08	-1.4471	-0.455917
121169992	chr12:121169992:A:G	3.79446e-12	-1.56216	-0.758108	2.71035e-08	-1.54422	-0.620863
121170058	chr12:121170058:G:A	3.94785e-12	-1.55348	-0.727152	2.82973e-08	-1.53582	-0.586154
121170184	chr12:121170184:G:A	3.90477e-12	-1.51914	-0.772466	2.78634e-08	-1.50093	-0.636496
121170470	chr12:121170470:C:T	3.93184e-12	-1.53607	-0.748623	2.81206e-08	-1.51754	-0.610706
121170513	chr12:121170513:G:A	1.04378e-11	-2.56711e-10	-1.30837	6.62533e-08	-2.56711e-10	-1.27126
121170514	chr12:121170514:C:G	3.7201e-11	-2.56711e-10	-0.0374693	1.68451e-07	-2.56711e-10	-0.338099
121170639	chr12:121170639:G:A	1.93973e-12	-1.88972	-1.10154	1.96588e-08	-1.26412	-1.2221
121170782	chr12:121170782:A:T	2.89563e-12	-1.96071	-0.629888	1.62151e-08	-1.96679	-0.712016
121171053	chr12:121171053:C:T	8.57222e-12	-1.48508	-0.0202	5.0989e-08	-1.45513	-0.0779994
121171105	chr12:121171105:G:A	8.69975e-12	-1.47361	-0.0168958	5.17771e-08	-1.44303	-0.0747635
121171320	chr12:121171320:C:T	1.40006e-11	-2.56711e-10	-1.0147	7.30564e-08	-2.56711e-10	-1.17351
121171585	chr12:121171585:T:G	1.33356e-11	-2.56711e-10	-1.06337	7.06203e-08	-2.56711e-10	-1.20743
121171691	chr12:121171691:C:T	2.87991e-12	-1.96195	-0.634095	1.61644e-08	-1.96583	-0.716105
121171805	chr12:121171805:A:G	1.12651e-11	-1.32931	0.0972182	6.71308e-08	-1.29329	0.035188
121171930	chr12:121171930:C:T	5.69922e-12	-1.91347	-3.18773e-10	3.32692e-08	-1.96011	-3.18773e-10
121172010	chr12:121172010:C:T	8.5923e-12	-1.4882	-0.0147392	5.11448e-08	-1.45807	-0.0720164
121172141	chr12:121172141:G:A	5.52683e-12	-1.60627	-0.337923	3.32861e-08	-1.55208	-0.407519
121172232	chr12:121172232:G:C	1.2745e-11	-2.56711e-10	-1.10866	6.86612e-08	-2.56711e-10	-1.23556
121172358	chr12:121172358:G:A	3.25458e-11	-0.171156	-3.18773e-10	9.39905e-07	1.38104	-3.18773e-10
121172489	chr12:121172489:G:A	1.05318e-11	-2.56711e-10	-1.29941	6.47484e-08	-2.56711e-10	-1.29423
121172686	chr12:121172686:A:G	9.55923e-12	-1.43963	0.0433383	5.66632e-08	-1.41149	-0.0161311
121172952	chr12:121172952:CA:C	8.56228e-12	-1.48953	-0.0169098	5.07109e-08	-1.46333	-0.0752689
121173081	chr12:121173081:T:C	1.27196e-11	-2.56711e-10	-1.11066	6.85719e-08	-2.56711e-10	-1.23686
121173331	chr12:121173331:G:A	6.07162e-12	-1.85018	-3.18773e-10	3.76602e-08	-1.83614	-3.18773e-10
121173398	chr12:121173398:T:C	2.03929e-12	-1.65244	-1.28876	2.57001e-08	-0.952034	-1.26621
121173478	chr12:121173478:A:G	4.45848e-12	-1.5436	-0.615395	3.22874e-08	-1.52771	-0.462356
121173688	chr12:121173688:G:A	1.07285e-11	-2.56711e-10	-1.2809	6.41782e-08	-2.56711e-10	-1.30308
121173832	chr12:121173832:A:G	4.20848e-12	-1.59106	-0.625642	3.04245e-08	-1.57621	-0.473279
121174111	chr12:121174111:G:A	1.32016e-11	-2.56711e-10	-1.07346	6.99835e-08	-2.56711e-10	-1.21648
121174126	chr12:121174126:T:C	4.05935e-12	-1.64553	-0.60725	2.94543e-08	-1.62797	-0.453931
121174344	chr12:121174344:G:A	1.06498e-11	-2.56711e-10	-1.28826	6.38886e-08	-2.56711e-10	-1.3076
121174561	chr12:121174561:T:A	1.53998e-12	-1.95336	-1.26868	1.18371e-08	-1.68407	-1.30944
121174640	chr12:121174640:C:A	3.67869e-11	-2.56711e-10	-0.0486628	2.2719e-07	-2.56711e-10	-0.0389578
121174794	chr12:121174794:T:C	1.12896e-11	-2.56711e-10	-1.22992	7.2888e-08	-2.56711e-10	-1.17582
121174843	chr12:121174843:G:T	5.59665e-11	-2.56711e-10	0.37095	3.65455e-07	-2.56711e-10	0.436401
121175172	chr12:121175172:ACGG:A	1.25688e-11	-2.56711e-10	-1.12258	6.8084e-08	-2.56711e-10	-1.244
121175243	chr12:121175243:C:T	4.17205e-12	-1.94445	-0.280945	3.54807e-08	-1.47066	-0.42509
121175426	chr12:121175426:G:A	5.37286e-12	-1.97244	-3.18773e-10	4.10657e-08	-1.74957	-3.18773e-10
121175465	chr12:121175465:T:C	1.07812e-11	-2.56711e-10	-1.276	6.68879e-08	-2.56711e-10	-1.26172
121175686	chr12:121175686:C:A	1.29351e-11	-2.56711e-10	-1.09386	7.34679e-08	-2.56711e-10	-1.16789
121175800	chr12:121175800:A:T	1.79492e-12	-1.96856	-1.10029	3.63757e-08	-0.914585	-0.956257
121175802	chr12:121175802:A:G	1.35448e-11	-2.56711e-10	-1.0478	8.27164e-08	-2.56711e-10	-1.04932
121175892	chr12:121175892:T:C	3.98235e-12	-1.58311	-0.68882	2.85688e-08	-1.56868	-0.543749
121176445	chr12:121176445:C:T	4.30868e-12	-1.0034	-1.18977	1.50788e-08	-1.66125	-1.0902
121176481	chr12:121176481:G:A	2.14435e-11	-0.588383	-3.18773e-10	6.74937e-07	1.04988	-3.18773e-10
121176521	chr12:121176521:G:A	3.13545e-12	-1.96168	-0.549353	4.35976e-08	-1.02991	-0.659827
121176534	chr12:121176534:T:C	3.98338e-12	-1.57722	-0.694448	2.85617e-08	-1.56268	-0.549998
121176535	chr12:121176535:G:A	7.99628e-12	-1.47356	-0.101264	4.74478e-08	-1.44612	-0.158993
121176581	chr12:121176581:T:A	1.2426e-11	-2.56711e-10	-1.13401	6.7632e-08	-2.56711e-10	-1.25066
121176731	chr12:121176731:A:G	4.50745e-12	-1.5664	-0.581673	3.2776e-08	-1.5506	-0.424448
121176733	chr12:121176733:G:A	3.5384e-12	-1.31078	-1.07935	2.47479e-08	-1.27601	-0.979993
121176874	chr12:121176874:G:T	1.04498e-11	-1.30722	-3.18773e-10	1.78728e-07	-0.278879	-3.18773e-10
121177131	chr12:121177131:C:T	1.04259e-11	-2.56711e-10	-1.30951	6.52092e-08	-2.56711e-10	-1.28714
121177328	chr12:121177328:C:G	2.04865e-11	-2.56711e-10	-0.634039	1.42238e-07	-2.56711e-10	-0.507242
121177480	chr12:121177480:T:C	3.26312e-12	-1.50295	-0.968172	2.25454e-08	-1.48626	-0.862951
121177566	chr12:121177566:T:C	3.17528e-12	-1.52994	-0.96847	2.19289e-08	-1.51383	-0.863107
121177826	chr12:121177826:C:G	6.44375e-12	-0.541884	-1.24881	1.8259e-08	-1.40189	-1.15819
121177838	chr12:121177838:C:T	4.72531e-12	-0.980745	-1.12012	2.82375e-08	-0.985061	-1.13903
121177983	chr12:121177983:G:C	3.12485e-12	-1.53014	-0.984279	2.15091e-08	-1.51469	-0.881579
121178661	chr12:121178661:G:A	1.67521e-12	-1.90976	-1.22811	8.95676e-09	-1.96881	-1.30352
121178664	chr12:121178664:T:C	3.25721e-12	-1.50352	-0.96941	2.24958e-08	-1.48689	-0.864523
121179457	chr12:121179457:G:A	3.04251e-12	-1.52298	-1.01814	2.08566e-08	-1.50771	-0.91936
121179469	chr12:121179469:C:T	3.18706e-12	-1.5221	-0.972603	2.20138e-08	-1.50658	-0.86649
121179575	chr12:121179575:C:G	2.60879e-12	-1.96059	-0.734327	1.469e-08	-1.96702	-0.810551
121179583	chr12:121179583:T:C	3.09037e-12	-1.51837	-1.00715	2.12472e-08	-1.5006	-0.90792
121179742	chr12:121179742:T:C	1.80059e-11	-2.56711e-10	-0.763103	9.6621e-08	-2.56711e-10	-0.893947
121179904	chr12:121179904:C:T	3.02928e-12	-1.56299	-0.982488	2.08861e-08	-1.54664	-0.879017
121180107	chr12:121180107:C:T	1.12377e-11	-2.56711e-10	-1.23453	6.99734e-08	-2.56711e-10	-1.21663
121180187	chr12:121180187:A:G	6.59617e-12	-1.76732	-3.18773e-10	4.72249e-07	0.692763	-3.18773e-10
121180200	chr12:121180200:C:T	1.04626e-11	-2.56711e-10	-1.306	6.72224e-08	-2.56711e-10	-1.25674
121180338	chr12:121180338:A:C	1.04648e-11	-2.56711e-10	-1.30579	6.71556e-08	-2.56711e-10	-1.25773
121180527	chr12:121180527:C:T	1.12766e-11	-2.56711e-10	-1.23107	7.27373e-08	-2.56711e-10	-1.17789
121180588	chr12:121180588:A:G	7.38988e-12	-1.65369	-3.18773e-10	3.41702e-08	-1.93339	-3.18773e-10
121180635	chr12:121180635:C:T	2.91251e-12	-1.58348	-1.00131	2.00336e-08	-1.56683	-0.900508
121180761	chr12:121180761:G:A	1.61194e-11	-2.56711e-10	-0.873781	8.101e-08	-2.56711e-10	-1.07017
121180765	chr12:121180765:C:G	1.91196e-12	-1.96085	-1.04482	1.65336e-08	-1.47134	-1.188
121180819	chr12:121180819:C:T	1.10592e-11	-2.56711e-10	-1.25054	7.08861e-08	-2.56711e-10	-1.20367
121180862	chr12:121180862:G:A	3.03376e-12	-1.54714	-0.996864	2.08964e-08	-1.53011	-0.895062
121180912	chr12:121180912:C:T	5.88703e-12	-1.88105	-3.18773e-10	4.23261e-08	-1.71934	-3.18773e-10
121180959	chr12:121180959:A:G	2.98221e-12	-1.57933	-0.981811	2.05733e-08	-1.56336	-0.87739
121181717	chr12:121181717:C:T	3.91565e-11	-2.56711e-10	0.0137637	2.8191e-07	-2.56711e-10	0.176845
121181718	chr12:121181718:A:G	2.94075e-12	-1.56574	-1.0094	2.02529e-08	-1.54687	-0.909571
121181726	chr12:121181726:G:A	1.04259e-11	-2.56711e-10	-1.30951	6.50659e-08	-2.56711e-10	-1.28934
121182031	chr12:121182031:T:C	1.65398e-12	-1.91486	-1.23576	8.92739e-09	-1.96985	-1.30577
121182342	chr12:121182342:C:T	4.71673e-12	-1.95116	-0.151526	2.63353e-08	-1.97133	-0.222503
121182503	chr12:121182503:C:T	5.80787e-12	-1.89459	-3.18773e-10	3.49651e-08	-1.91039	-3.18773e-10
121182963	chr12:121182963:A:G	2.82689e-12	-1.57598	-1.03865	1.92939e-08	-1.56115	-0.943803
121183726	chr12:121183726:C:T	1.04505e-11	-2.56711e-10	-1.30715	6.45427e-08	-2.56711e-10	-1.29742
121183865	chr12:121183865:C:G	1.0447e-11	-2.56711e-10	-1.30749	6.45924e-08	-2.56711e-10	-1.29665
121183866	chr12:121183866:C:A	1.04495e-11	-2.56711e-10	-1.30725	6.45567e-08	-2.56711e-10	-1.2972
121183896	chr12:121183896:C:T	5.97875e-12	-1.86559	-3.18773e-10	4.34442e-08	-1.69326	-3.18773e-10
121183934	chr12:121183934:A:G	3.01827e-12	-1.5438	-1.00532	2.07423e-08	-1.52753	-0.905035
121184014	chr12:121184014:A:G	2.96972e-12	-1.63242	-0.932914	1.64359e-08	-1.9125	-0.752773
121184204	chr12:121184204:A:G	1.57197e-12	-1.92008	-1.2814	9.66822e-09	-1.9706	-1.22529
121184220	chr12:121184220:C:T	2.71848e-12	-1.57141	-1.08232	1.80209e-08	-1.5532	-1.02002
121184221	chr12:121184221:G:A	1.01475e-11	-1.80129	0.464715	4.25724e-07	0.351256	0.237791
121184312	chr12:121184312:C:T	1.67949e-11	-2.56711e-10	-0.832729	8.34148e-08	-2.56711e-10	-1.04092
121184393	chr12:121184393:A:G	6.10971e-12	-0.607858	-1.23607	1.56118e-08	-1.43781	-1.2789
121184436	chr12:121184436:C:T	2.11918e-11	-2.56711e-10	-0.60019	1.4763e-07	-2.56711e-10	-0.470034
121184501	chr12:121184501:A:C	7.82535e-12	-0.692384	-0.904051	3.95191e-08	-1.08511	-0.702848
121184578	chr12:121184578:G:A	1.43682e-11	-2.56711e-10	-0.988788	7.6715e-08	-2.56711e-10	-1.12465
121184616	chr12:121184616:G:T	1.97266e-11	-2.56711e-10	-0.671834	1.3603e-07	-2.56711e-10	-0.55187
121184717	chr12:121184717:T:A	5.58103e-12	-1.93443	-3.18773e-10	5.9464e-08	-1.37937	-3.18773e-10
121184872	chr12:121184872:G:A	1.04451e-11	-2.56711e-10	-1.30767	6.66253e-08	-2.56711e-10	-1.26566
121185084	chr12:121185084:A:C	5.52129e-12	-0.966843	-0.97835	3.89273e-08	-1.03533	-0.767719
121186305	chr12:121186305:C:G	1.68377e-12	-1.94461	-1.18816	9.92544e-09	-1.97242	-1.19722
121186552	chr12:121186552:A:G	1.04625e-11	-2.56711e-10	-1.30601	6.69286e-08	-2.56711e-10	-1.26112
121186777	chr12:121186777:G:A	1.08193e-11	-1.27247	-3.18773e-10	1.82181e-07	-0.259745	-3.18773e-10
121187288	chr12:121187288:G:A	2.18562e-12	-1.56222	-1.30968	1.36103e-08	-1.55237	-1.30155
121187405	chr12:121187405:A:G	1.4121e-11	-2.56711e-10	-1.00614	9.65833e-08	-2.56711e-10	-0.894337
121187645	chr12:121187645:TG:T	5.56601e-12	-1.93713	-3.18773e-10	3.89747e-08	-1.80183	-3.18773e-10
121187712	chr12:121187712:G:A	1.43479e-11	-2.56711e-10	-0.990201	7.8625e-08	-2.56711e-10	-1.10005
121188418	chr12:121188418:G:A	3.45813e-12	-1.96336	-0.449717	4.64697e-08	-1.05054	-0.575403
121189242	chr12:121189242:C:T	1.19686e-11	-2.56711e-10	-1.17152	7.82895e-08	-2.56711e-10	-1.10433
121189265	chr12:121189265:C:T	5.79984e-12	-1.89597	-3.18773e-10	4.13388e-08	-1.74294	-3.18773e-10
121189357	chr12:121189357:T:C	1.16602e-11	-2.56711e-10	-1.19762	7.28715e-08	-2.56711e-10	-1.17604
121189465	chr12:121189465:A:G	1.64561e-12	-1.85815	-1.29755	1.03381e-08	-1.96602	-1.16288
121189639	chr12:121189639:AC:A	8.07266e-12	-1.56532	-3.18773e-10	5.48092e-08	-1.46088	-3.18773e-10
121189655	chr12:121189655:A:G	2.51318e-12	-1.96815	-0.764102	2.04912e-08	-1.73191	-0.712833
121189661	chr12:121189661:T:A	1.51121e-12	-1.96219	-1.2787	1.23285e-08	-1.64443	-1.3084
121189945	chr12:121189945:C:G	1.89851e-12	-1.71624	-1.2965	9.66496e-09	-1.93381	-1.26242
121190069	chr12:121190069:G:A	5.83792e-12	-1.88943	-3.18773e-10	4.19265e-08	-1.72883	-3.18773e-10
121190202	chr12:121190202:T:TG	2.70472e-11	-2.56711e-10	-0.35622	2.00954e-07	-2.56711e-10	-0.161668
121190213	chr12:121190213:G:A	1.61201e-11	-2.56711e-10	-0.873735	8.80218e-08	-2.56711e-10	-0.987159
121190224	chr12:121190224:T:C	2.42704e-12	-1.91968	-0.847451	1.78776e-08	-1.94553	-0.635661
121190377	chr12:121190377:A:G	1.34076e-11	-2.56711e-10	-1.05799	7.31918e-08	-2.56711e-10	-1.17166
121190464	chr12:121190464:C:T	5.82792e-12	-1.89114	-3.18773e-10	4.16284e-08	-1.73596	-3.18773e-10
121190485	chr12:121190485:C:T	2.87672e-11	-0.294567	-3.18773e-10	2.18167e-07	-0.0794837	-3.18773e-10
121190906	chr12:121190906:G:T	6.3121e-12	-0.640703	-1.17063	1.92275e-08	-1.46163	-1.04678
121191229	chr12:121191229:G:A	1.62375e-12	-1.86964	-1.29943	1.19508e-08	-1.70069	-1.28325
121191316	chr12:121191316:G:A	2.06223e-12	-1.9571	-0.972922	1.71527e-08	-1.69051	-0.932075
121191404	chr12:121191404:A:G	1.0454e-11	-2.56711e-10	-1.30681	6.44958e-08	-2.56711e-10	-1.29814
121192536	chr12:121192536:G:A	5.84401e-12	-1.88839	-3.18773e-10	3.87257e-08	-1.80824	-3.18773e-10
121192545	chr12:121192545:A:G	7.73656e-12	-0.362332	-1.24552	1.79274e-08	-1.29793	-1.28049
121192635	chr12:121192635:A:G	1.1167e-11	0.0687876	-1.30963	2.68144e-08	-0.866237	-1.30957
121192759	chr12:121192759:G:A	6.34666e-12	-1.80588	-3.18773e-10	4.79699e-08	-1.59417	-3.18773e-10
121192960	chr12:121192960:A:G	5.54164e-12	-1.94151	-3.18773e-10	4.10441e-08	-1.7501	-3.18773e-10
121192968	chr12:121192968:A:G	5.52338e-12	-1.94481	-3.18773e-10	4.08549e-08	-1.75472	-3.18773e-10
121192980	chr12:121192980:T:A	5.52965e-12	-1.94368	-3.18773e-10	4.09496e-08	-1.7524	-3.18773e-10
121193300	chr12:121193300:T:G	1.63444e-11	-2.56711e-10	-0.859919	8.99657e-08	-2.56711e-10	-0.965314
121194166	chr12:121194166:T:G	1.65478e-12	-1.8841	-1.26603	1.00846e-08	-1.85073	-1.30301
121194269	chr12:121194269:G:A	2.5261e-11	-2.56711e-10	-0.424542	1.31478e-07	-2.56711e-10	-0.585905
121194425	chr12:121194425:T:C	1.06759e-11	-2.56711e-10	-1.28582	6.37592e-08	-2.56711e-10	-1.30963
121195479	chr12:121195479:C:T	1.79755e-12	-1.83911	-1.22827	1.33755e-08	-1.64768	-1.22364
121195634	chr12:121195634:A:G	2.3689e-12	-1.58201	-1.20937	3.76352e-08	-0.533902	-1.3029
121195754	chr12:121195754:C:G	1.51927e-11	-2.56711e-10	-0.932986	1.04818e-07	-2.56711e-10	-0.812515
121195820	chr12:121195820:C:T	1.05875e-11	-2.56711e-10	-1.29413	6.37888e-08	-2.56711e-10	-1.30917
121196483	chr12:121196483:A:G	1.38107e-11	-2.56711e-10	-1.02836	9.64073e-08	-2.56711e-10	-0.896161
121196593	chr12:121196593:G:A	1.10266e-11	-2.56711e-10	-1.25349	7.18689e-08	-2.56711e-10	-1.1899
121196608	chr12:121196608:G:A	5.93052e-12	-1.87369	-3.18773e-10	4.30051e-08	-1.70342	-3.18773e-10
121197126	chr12:121197126:C:G	4.51031e-11	-2.56711e-10	0.155146	2.193e-07	-2.56711e-10	-0.0743032
121197162	chr12:121197162:T:C	1.63069e-12	-1.85966	-1.30514	1.19533e-08	-1.675	-1.30874
121197394	chr12:121197394:C:T	2.74621e-12	-1.87188	-0.771703	3.86907e-08	-1.48727	-0.32187
121197702	chr12:121197702:T:C	1.64204e-12	-1.8516	-1.30627	1.17893e-08	-1.68834	-1.30921
121198078	chr12:121198078:A:G	5.89413e-12	-1.87985	-3.18773e-10	4.25763e-08	-1.71344	-3.18773e-10
121198092	chr12:121198092:A:G	1.74974e-12	-1.86196	-1.23237	1.28361e-08	-1.68463	-1.22785
121198301	chr12:121198301:T:C	1.75859e-12	-1.9693	-1.11999	1.54005e-08	-1.46413	-1.26622
121198387	chr12:121198387:C:T	1.64356e-12	-1.84893	-1.30801	1.17304e-08	-1.69289	-1.30966
121198789	chr12:121198789:G:C	1.76679e-12	-1.85304	-1.23159	1.3034e-08	-1.67013	-1.22706
121198924	chr12:121198924:C:T	1.37454e-11	-2.56711e-10	-1.0331	8.08169e-08	-2.56711e-10	-1.07256
121199238	chr12:121199238:G:A	1.84589e-11	-0.738255	-3.18773e-10	3.60837e-07	0.423683	-3.18773e-10
121199254	chr12:121199254:G:C	1.65766e-12	-1.94962	-1.19877	1.70728e-08	-1.32794	-1.29931
121199260	chr12:121199260:T:C	2.10972e-11	-2.56711e-10	-0.604663	1.11546e-07	-2.56711e-10	-0.750304
121199330	chr12:121199330:C:T	3.11898e-12	-1.90621	-0.610086	7.06421e-08	-0.400287	-0.80683
121199430	chr12:121199430:A:G	2.27085e-12	-1.95176	-0.881896	2.62479e-08	-1.18637	-1.01078
121200089	chr12:121200089:T:C	1.07607e-11	-2.56711e-10	-1.2779	6.47955e-08	-2.56711e-10	-1.29351
121200159	chr12:121200159:C:T	3.79118e-11	-2.56711e-10	-0.0185415	2.16527e-07	-2.56711e-10	-0.0870292
121200583	chr12:121200583:C:T	1.50154e-12	-1.94216	-1.30515	9.60573e-09	-1.89381	-1.30857
121200618	chr12:121200618:C:A	1.04742e-11	-2.56711e-10	-1.30489	6.37613e-08	-2.56711e-10	-1.3096
121200752	chr12:121200752:T:C	3.64271e-11	-2.56711e-10	-0.0584918	1.77705e-07	-2.56711e-10	-0.284619
121200754	chr12:121200754:G:T	1.31335e-11	-2.56711e-10	-1.07864	7.2256e-08	-2.56711e-10	-1.18453
121200788	chr12:121200788:T:C	3.15831e-11	-2.56711e-10	-0.20118	1.56298e-07	-2.56711e-10	-0.412976
121200922	chr12:121200922:T:C	3.83266e-11	-2.56711e-10	-0.00765978	1.86114e-07	-2.56711e-10	-0.238385
121201046	chr12:121201046:A:G	6.19776e-12	-1.82962	-3.18773e-10	3.29379e-08	-1.97012	-3.18773e-10
121201145	chr12:121201145:T:C	1.1172e-11	-2.56711e-10	-1.24039	6.58087e-08	-2.56711e-10	-1.27799
121201399	chr12:121201399:TC:T	4.76255e-12	-1.81943	-0.273586	2.46727e-08	-1.91563	-0.343414
121201419	chr12:121201419:A:G	6.2846e-12	-1.8157	-3.18773e-10	4.71149e-08	-1.61215	-3.18773e-10
121201723	chr12:121201723:T:A	1.48424e-12	-1.95645	-1.30245	1.24483e-08	-1.64047	-1.30269
121201796	chr12:121201796:C:T	2.25153e-12	-1.64755	-1.19464	3.32095e-08	-0.662228	-1.29968
121201854	chr12:121201854:C:T	1.48246e-12	-1.95201	-1.30809	1.40934e-08	-1.56432	-1.25471
121201895	chr12:121201895:GAAAC:G	1.04832e-11	-2.56711e-10	-1.30403	6.37646e-08	-2.56711e-10	-1.30954
121202112	chr12:121202112:G:A	2.12329e-12	-1.63582	-1.26502	3.36868e-08	-0.638335	-1.3093
121202705	chr12:121202705:G:T	2.91848e-11	-2.56711e-10	-0.280157	1.46717e-07	-2.56711e-10	-0.476239
121202747	chr12:121202747:A:G	3.60669e-11	-2.56711e-10	-0.0684286	1.61843e-07	-2.56711e-10	-0.378113
121203072	chr12:121203072:C:T	4.32403e-11	-2.56711e-10	0.11297	2.08699e-07	-2.56711e-10	-0.12385
121203231	chr12:121203231:C:T	1.6097e-12	-1.87568	-1.30208	1.23461e-08	-1.6442	-1.30719
121203515	chr12:121203515:C:T	2.24826e-12	-1.62823	-1.21541	3.4345e-08	-0.624113	-1.30417
121203685	chr12:121203685:T:C	5.87976e-12	-1.88229	-3.18773e-10	4.23533e-08	-1.7187	-3.18773e-10
121203706	chr12:121203706:A:G	2.46208e-12	-1.96096	-0.791839	1.49966e-08	-1.85459	-0.902329
121203822	chr12:121203822:G:A	1.4563e-12	-1.9719	-1.30601	1.30212e-08	-1.58929	-1.30888
121203865	chr12:121203865:G:A	1.72415e-12	-1.87301	-1.23605	1.4586e-08	-1.49093	-1.29374
121204396	chr12:121204396:C:T	1.0934e-11	-2.56711e-10	-1.26192	7.33376e-08	-2.56711e-10	-1.16967
121204740	chr12:121204740:A:C	1.63202e-12	-1.86828	-1.2957	1.22211e-08	-1.65855	-1.30303
121205058	chr12:121205058:A:G	1.31078e-11	-2.56711e-10	-1.08059	8.72946e-08	-2.56711e-10	-0.995455
121205214	chr12:121205214:CAT:C	1.06675e-11	-2.56711e-10	-1.2866	6.37565e-08	-2.56711e-10	-1.30967
121205479	chr12:121205479:C:T	6.15092e-12	-1.8372	-3.18773e-10	3.29651e-08	-1.96929	-3.18773e-10
121205595	chr12:121205595:C:T	1.06663e-11	-2.56711e-10	-1.28671	6.37563e-08	-2.56711e-10	-1.30967
121206046	chr12:121206046:T:C	3.53259e-11	-2.56711e-10	-0.0891876	1.73809e-07	-2.56711e-10	-0.306787
121206053	chr12:121206053:C:T	2.35794e-12	-1.96504	-0.830978	1.78283e-08	-1.6366	-0.94736
121206799	chr12:121206799:G:A	1.82489e-12	-1.88039	-1.17189	1.26865e-08	-1.71557	-1.20864
121207101	chr12:121207101:A:C	5.80091e-12	-1.89579	-3.18773e-10	4.1388e-08	-1.74175	-3.18773e-10
121207564	chr12:121207564:G:C	3.1608e-11	-2.56711e-10	-0.200394	1.58498e-07	-2.56711e-10	-0.398999
121207802	chr12:121207802:G:A	1.34151e-11	-2.56711e-10	-1.05742	9.29035e-08	-2.56711e-10	-0.933182
121207917	chr12:121207917:C:T	1.09783e-11	-2.56711e-10	-1.25788	6.505e-08	-2.56711e-10	-1.28959
121208213	chr12:121208213:G:A	2.30831e-12	-1.60249	-1.2148	3.60817e-08	-0.574996	-1.30396
121208604	chr12:121208604:C:T	1.0578e-11	-2.56711e-10	-1.29502	6.38485e-08	-2.56711e-10	-1.30823
121208977	chr12:121208977:T:G	4.49493e-11	-2.56711e-10	0.151732	3.03567e-07	-2.56711e-10	0.250859
121209176	chr12:121209176:C:T	1.32013e-11	-2.56711e-10	-1.07349	7.24934e-08	-2.56711e-10	-1.18125
121209437	chr12:121209437:T:G	2.33374e-11	-2.56711e-10	-0.503744	1.19007e-07	-2.56711e-10	-0.685563
121209461	chr12:121209461:A:G	1.11089e-11	-2.56711e-10	-1.24605	7.20691e-08	-2.56711e-10	-1.18712
121209632	chr12:121209632:A:G	1.50272e-12	-1.95158	-1.29495	1.58139e-08	-1.42568	-1.27817
121210067	chr12:121210067:G:T	2.05455e-12	-1.65397	-1.27977	3.26187e-08	-0.673698	-1.30616
121210487	chr12:121210487:A:G	1.59286e-12	-1.89296	-1.29531	1.29749e-08	-1.62228	-1.27945
121210552	chr12:121210552:G:A	1.35522e-11	-2.56711e-10	-1.04725	8.62218e-08	-2.56711e-10	-1.00782
121211067	chr12:121211067:C:G	1.87566e-12	-1.94947	-1.07537	1.86485e-08	-1.43607	-1.10291
121211085	chr12:121211085:G:T	1.21267e-11	-2.56711e-10	-1.15839	6.82512e-08	-2.56711e-10	-1.24155
121212281	chr12:121212281:C:A	2.22392e-11	-2.56711e-10	-0.551948	1.13838e-07	-2.56711e-10	-0.729962
121212659	chr12:121212659:A:G	1.53111e-12	-1.91826	-1.30955	1.34719e-08	-1.55487	-1.30926
121213000	chr12:121213000:G:A	1.05402e-11	-2.56711e-10	-1.2986	6.59743e-08	-2.56711e-10	-1.27548
121213388	chr12:121213388:A:G	1.12694e-11	-2.56711e-10	-1.23171	6.62492e-08	-2.56711e-10	-1.27132
121213456	chr12:121213456:A:T	1.49045e-12	-1.94622	-1.30851	1.49155e-08	-1.45733	-1.305
121214017	chr12:121214017:G:A	1.50065e-12	-1.94216	-1.30574	1.47113e-08	-1.47538	-1.30075
121214238	chr12:121214238:G:T	1.49228e-12	-1.94518	-1.30831	1.48384e-08	-1.4627	-1.30482
121214474	chr12:121214474:G:A	1.48826e-12	-1.94684	-1.30936	1.49172e-08	-1.45513	-1.30709
121214670	chr12:121214670:A:T	1.99954e-12	-1.94121	-1.01967	1.72867e-08	-1.45736	-1.15745
121214701	chr12:121214701:G:C	5.39387e-12	-1.96854	-3.18773e-10	3.50871e-08	-1.90691	-3.18773e-10
121214738	chr12:121214738:G:A	2.15638e-12	-1.95346	-0.931917	1.53874e-08	-1.69231	-1.03888
121214801	chr12:121214801:T:C	1.35828e-11	-2.56711e-10	-1.045	8.21563e-08	-2.56711e-10	-1.05612
121214909	chr12:121214909:C:T	1.04694e-11	-2.56711e-10	-1.30535	6.74455e-08	-2.56711e-10	-1.25342
121215575	chr12:121215575:C:A	2.3026e-11	-2.56711e-10	-0.517179	1.17371e-07	-2.56711e-10	-0.699401
121215960	chr12:121215960:G:A	1.07042e-11	-2.56711e-10	-1.28317	7.1194e-08	-2.56711e-10	-1.19933
121216057	chr12:121216057:T:G	1.11949e-11	-2.56711e-10	-1.23835	6.60532e-08	-2.56711e-10	-1.27428
121216086	chr12:121216086:G:A	1.0445e-11	-2.56711e-10	-1.30768	6.67849e-08	-2.56711e-10	-1.26327
121216208	chr12:121216208:A:G	1.51996e-12	-1.92966	-1.30545	1.38364e-08	-1.52809	-1.30936
121216231	chr12:121216231:G:C	1.65696e-11	-2.56711e-10	-0.846231	9.14568e-08	-2.56711e-10	-0.948876
121216433	chr12:121216433:G:C	1.14482e-11	-2.56711e-10	-1.21597	7.69106e-08	-2.56711e-10	-1.1221
121216581	chr12:121216581:G:A	1.35864e-11	-2.56711e-10	-1.04473	8.66744e-08	-2.56711e-10	-1.00258
121216586	chr12:121216586:C:T	2.75144e-11	-2.56711e-10	-0.339096	2.03347e-07	-2.56711e-10	-0.149828
121216917	chr12:121216917:C:T	3.32572e-11	-0.149533	-3.18773e-10	6.5799e-08	-1.27814	-3.18773e-10
121217260	chr12:121217260:G:A	4.24068e-11	0.0935041	-3.18773e-10	1.16045e-07	-0.710768	-3.18773e-10
121217861	chr12:121217861:C:T	1.05053e-11	-2.56711e-10	-1.30193	6.76757e-08	-2.56711e-10	-1.25002
121218000	chr12:121218000:C:T	5.4e-12	-1.9674	-3.18773e-10	3.51935e-08	-1.90388	-3.18773e-10
121218086	chr12:121218086:A:G	1.39751e-11	-2.56711e-10	-1.01653	9.77664e-08	-2.56711e-10	-0.882162
121218167	chr12:121218167:A:T	1.53033e-12	-1.91942	-1.3089	1.3459e-08	-1.5555	-1.30959
121218242	chr12:121218242:C:T	1.92311e-12	-1.79366	-1.2062	2.30875e-08	-1.02326	-1.30219
121218601	chr12:121218601:G:A	2.23411e-12	-1.96826	-0.881701	1.51181e-08	-1.64674	-1.10211
121218811	chr12:121218811:G:T	3.30153e-11	-0.156834	-3.18773e-10	9.58352e-08	-0.902113	-3.18773e-10
121219311	chr12:121219311:G:A	5.56061e-12	-1.9381	-3.18773e-10	3.90099e-08	-1.80093	-3.18773e-10
121219354	chr12:121219354:C:T	6.41596e-12	-1.79502	-3.18773e-10	3.28528e-08	-1.97271	-3.18773e-10
121219457	chr12:121219457:G:A	1.16539e-11	-2.56711e-10	-1.19817	7.8851e-08	-2.56711e-10	-1.09718
121219559	chr12:121219559:A:ATCTTGAT	1.31159e-11	-2.56711e-10	-1.07998	8.32815e-08	-2.56711e-10	-1.04252
121219952	chr12:121219952:T:C	1.14657e-11	-2.56711e-10	-1.21444	7.70838e-08	-2.56711e-10	-1.11985
121220179	chr12:121220179:G:C	1.65696e-11	-2.56711e-10	-0.846231	9.14568e-08	-2.56711e-10	-0.948876
121220495	chr12:121220495:G:T	1.29089e-11	-2.56711e-10	-1.09588	9.03947e-08	-2.56711e-10	-0.960557
121221092	chr12:121221092:C:T	1.6354e-12	-1.93569	-1.22622	1.49375e-08	-1.50985	-1.25101
121221172	chr12:121221172:G:T	5.38889e-12	-1.96946	-3.18773e-10	4.83717e-08	-1.58583	-3.18773e-10
121221486	chr12:121221486:C:T	3.32097e-11	-0.150961	-3.18773e-10	2.22868e-07	-0.058161	-3.18773e-10
121221575	chr12:121221575:G:A	1.92948e-11	-2.56711e-10	-0.693966	1.07274e-07	-2.56711e-10	-0.789358
121221586	chr12:121221586:G:A	1.13431e-11	-2.56711e-10	-1.22519	8.16593e-08	-2.56711e-10	-1.06219
121221625	chr12:121221625:C:T	3.23437e-11	-2.56711e-10	-0.177384	1.52684e-07	-2.56711e-10	-0.436374
121221640	chr12:121221640:G:A	1.12004e-11	-2.56711e-10	-1.23786	7.4498e-08	-2.56711e-10	-1.15397
121222030	chr12:121222030:C:T	1.78988e-11	-2.56711e-10	-0.76907	1.25809e-07	-2.56711e-10	-0.629981
121222062	chr12:121222062:G:A	1.07718e-11	-2.56711e-10	-1.27687	6.41271e-08	-2.56711e-10	-1.30388
121222114	chr12:121222114:G:A	5.50345e-12	-1.94843	-3.18773e-10	3.70149e-08	-1.85342	-3.18773e-10
121222183	chr12:121222183:T:C	1.46646e-12	-1.96575	-1.30521	9.57159e-09	-1.89829	-1.30765
121222196	chr12:121222196:G:A	1.46556e-12	-1.97269	-1.29888	1.82149e-08	-1.25609	-1.30641
121222318	chr12:121222318:C:T	1.0579e-11	-2.56711e-10	-1.29493	6.88847e-08	-2.56711e-10	-1.23231
121222376	chr12:121222376:G:T	3.73928e-12	-1.58896	-0.745956	2.25093e-08	-1.71391	-0.636907
121222458	chr12:121222458:A:G	1.47267e-12	-1.96977	-1.29696	1.29919e-08	-1.59345	-1.30697
121222469	chr12:121222469:A:C	1.46745e-12	-1.97018	-1.3001	1.30814e-08	-1.58835	-1.30521
121222474	chr12:121222474:A:G	1.47999e-12	-1.96778	-1.29399	1.27315e-08	-1.61255	-1.30812
121222499	chr12:121222499:A:C	1.47017e-12	-1.9709	-1.29753	1.31845e-08	-1.57899	-1.30671
121222705	chr12:121222705:C:A	2.80845e-11	-0.318586	-3.18773e-10	1.86146e-07	-0.23821	-3.18773e-10
121222984	chr12:121222984:T:C	1.82098e-12	-1.75726	-1.29717	1.9364e-08	-1.20041	-1.30092
121223260	chr12:121223260:G:A	1.1692e-11	-2.56711e-10	-1.1949	8.58847e-08	-2.56711e-10	-1.01174
121223439	chr12:121223439:T:C	1.1126e-11	-2.56711e-10	-1.24452	7.38758e-08	-2.56711e-10	-1.16236
121223465	chr12:121223465:G:T	1.04271e-11	-2.56711e-10	-1.3094	6.42813e-08	-2.56711e-10	-1.30147
121223562	chr12:121223562:C:G	2.33126e-12	-1.95851	-0.84889	1.72646e-08	-1.83052	-0.785567
121223841	chr12:121223841:G:A	3.40148e-11	-2.56711e-10	-0.127007	1.60103e-07	-2.56711e-10	-0.388925
121223897	chr12:121223897:A:G	1.64504e-12	-1.97088	-1.18516	2.21435e-08	-1.28257	-1.08463
121223901	chr12:121223901:A:T	3.31201e-11	-0.153664	-3.18773e-10	6.49144e-08	-1.29167	-3.18773e-10
121224163	chr12:121224163:G:A	3.1868e-12	-1.18511	-1.30967	9.45046e-09	-1.91441	-1.30427
121224378	chr12:121224378:C:T	1.05471e-11	-2.56711e-10	-1.29795	6.59976e-08	-2.56711e-10	-1.27512
121224379	chr12:121224379:G:A	1.8038e-12	-1.84505	-1.21886	2.04077e-08	-1.14335	-1.30548
121224474	chr12:121224474:T:C	1.48574e-12	-1.95984	-1.29806	1.55421e-08	-1.41525	-1.30594
121224551	chr12:121224551:G:A	3.4534e-11	-2.56711e-10	-0.11186	1.6228e-07	-2.56711e-10	-0.375418
121224567	chr12:121224567:A:C	2.23068e-12	-1.96922	-0.882283	1.71136e-08	-1.52052	-1.10435
121224624	chr12:121224624:T:A	1.47935e-12	-1.96605	-1.29615	1.24714e-08	-1.63402	-1.30729
121224804	chr12:121224804:C:T	1.1592e-11	-2.56711e-10	-1.20349	7.32688e-08	-2.56711e-10	-1.17061
121225141	chr12:121225141:T:C	1.47288e-12	-1.97079	-1.2958	1.74449e-08	-1.30108	-1.30461
121225308	chr12:121225308:A:G	2.43625e-12	-1.96648	-0.796867	1.88501e-08	-1.49501	-1.03321
121225468	chr12:121225468:T:C	4.70526e-11	-2.56711e-10	0.197463	3.44425e-07	-2.56711e-10	0.377133
121225497	chr12:121225497:G:A	5.44452e-12	-1.95919	-3.18773e-10	3.6034e-08	-1.88028	-3.18773e-10
121225781	chr12:121225781:G:A	5.47654e-12	-1.95333	-3.18773e-10	3.34016e-08	-1.95614	-3.18773e-10
121226023	chr12:121226023:C:T	5.37312e-12	-1.97239	-3.18773e-10	3.50836e-08	-1.90701	-3.18773e-10
121226314	chr12:121226314:C:T	1.63717e-12	-1.85753	-1.3033	9.15839e-09	-1.95531	-1.29477
121226508	chr12:121226508:G:A	7.0037e-12	-1.70737	-3.18773e-10	4.28072e-08	-1.70804	-3.18773e-10
121227208	chr12:121227208:A:G	1.49783e-12	-1.94797	-1.30182	1.44517e-08	-1.48616	-1.30778
121227281	chr12:121227281:C:A	2.91544e-12	-1.80216	-0.781623	1.25595e-08	-1.90587	-1.0284
121227531	chr12:121227531:C:T	1.48695e-12	-1.95927	-1.29781	1.54715e-08	-1.42009	-1.30565
121227550	chr12:121227550:G:A	3.62319e-12	-1.05708	-1.30937	9.83899e-09	-1.87639	-1.302
121227917	chr12:121227917:G:C	1.48212e-12	-1.95851	-1.30182	1.03138e-08	-1.82714	-1.30412
121227941	chr12:121227941:T:A	2.37891e-11	-0.484577	-3.18773e-10	1.99191e-07	-0.170476	-3.18773e-10
121228095	chr12:121228095:A:G	1.51506e-12	-1.94344	-1.29491	9.93344e-09	-1.86219	-1.30664
121228210	chr12:121228210:T:C	1.04861e-11	-2.56711e-10	-1.30375	6.75671e-08	-2.56711e-10	-1.25162
121228457	chr12:121228457:A:G	1.51901e-12	-1.96926	-1.26649	1.08683e-08	-1.87821	-1.20068
121228843	chr12:121228843:A:G	1.46316e-12	-1.96391	-1.30929	1.27817e-08	-1.64111	-1.27562
121229358	chr12:121229358:C:G	2.82186e-11	-2.56711e-10	-0.313821	1.35998e-07	-2.56711e-10	-0.552103
121229624	chr12:121229624:C:T	1.46631e-12	-1.96541	-1.30564	1.26262e-08	-1.62926	-1.2997
121229777	chr12:121229777:C:T	5.38007e-12	-1.9711	-3.18773e-10	4.08184e-08	-1.75561	-3.18773e-10
121229848	chr12:121229848:T:C	1.47363e-12	-1.96447	-1.3016	1.22538e-08	-1.65094	-1.30796
121230210	chr12:121230210:T:C	1.54312e-12	-1.9633	-1.2567	1.4285e-08	-1.60824	-1.19729
121230451	chr12:121230451:T:C	1.48107e-12	-1.97268	-1.28837	1.2384e-08	-1.64404	-1.3043
121230492	chr12:121230492:G:T	1.63842e-11	-2.56711e-10	-0.857484	1.18093e-07	-2.56711e-10	-0.693267
121230671	chr12:121230671:A:C	1.51675e-12	-1.96341	-1.27383	1.67877e-08	-1.3546	-1.2895
121230911	chr12:121230911:CTCATA:C	1.04288e-11	-2.56711e-10	-1.30923	6.37603e-08	-2.56711e-10	-1.30961
121231120	chr12:121231120:TG:T	5.42826e-12	-1.96218	-3.18773e-10	3.54571e-08	-1.89642	-3.18773e-10
121231122	chr12:121231122:G:C	5.42912e-12	-1.96203	-3.18773e-10	3.54719e-08	-1.896	-3.18773e-10
121231136	chr12:121231136:C:T	5.39888e-12	-1.96761	-3.18773e-10	3.62656e-08	-1.87387	-3.18773e-10
121231342	chr12:121231342:A:G	1.65328e-12	-1.92443	-1.22661	1.44456e-08	-1.56234	-1.23202
121231379	chr12:121231379:C:T	1.55571e-12	-1.94387	-1.268	1.15544e-08	-1.71123	-1.30644
121231550	chr12:121231550:C:T	5.64604e-12	-1.92285	-3.18773e-10	3.89735e-08	-1.80186	-3.18773e-10
121231808	chr12:121231808:A:G	3.96916e-12	-1.96956	-0.305686	3.12561e-08	-1.60973	-0.412794
121231828	chr12:121231828:A:G	1.837e-12	-1.78629	-1.25939	2.30815e-08	-1.01609	-1.30962
121232034	chr12:121232034:T:G	2.46685e-11	-2.56711e-10	-0.448277	1.82225e-07	-2.56711e-10	-0.259499
121232037	chr12:121232037:T:C	1.25406e-11	-2.56711e-10	-1.12483	7.5106e-08	-2.56711e-10	-1.14584
121232198	chr12:121232198:G:A	1.41829e-11	-1.00177	-3.18773e-10	8.4424e-08	-1.02889	-3.18773e-10
121232261	chr12:121232261:C:T	4.80917e-12	-1.73182	-0.35146	3.64227e-08	-1.72906	-0.14049
121232296	chr12:121232296:G:A	1.27692e-11	-2.56711e-10	-1.10677	8.77085e-08	-2.56711e-10	-0.990724
121232473	chr12:121232473:A:G	2.82741e-11	-0.311858	-3.18773e-10	1.89278e-07	-0.221524	-3.18773e-10
121232987	chr12:121232987:C:G	2.2803e-11	-2.56711e-10	-0.526913	1.65353e-07	-2.56711e-10	-0.356658
121232989	chr12:121232989:A:G	5.50126e-12	-1.94883	-3.18773e-10	3.70632e-08	-1.85212	-3.18773e-10
121233117	chr12:121233117:G:A	2.04329e-11	-2.56711e-10	-0.63666	1.4522e-07	-2.56711e-10	-0.486493
121233190	chr12:121233190:C:G	5.56829e-12	-1.93672	-3.18773e-10	3.80091e-08	-1.82692	-3.18773e-10
121233222	chr12:121233222:C:T	6.11763e-12	-1.84263	-3.18773e-10	3.38515e-08	-1.94276	-3.18773e-10
121233310	chr12:121233310:G:A	1.05021e-11	-2.56711e-10	-1.30223	6.74331e-08	-2.56711e-10	-1.25361
121233330	chr12:121233330:T:A	2.33159e-12	-1.51624	-1.29101	9.07943e-09	-1.95075	-1.30798
121233467	chr12:121233467:C:T	1.82694e-12	-1.88889	-1.16227	2.71508e-08	-1.06302	-1.10031
121233709	chr12:121233709:T:C	3.24115e-11	-0.17529	-3.18773e-10	1.67622e-07	-0.343033	-3.18773e-10
121234286	chr12:121234286:G:C	1.60418e-12	-1.94131	-1.23988	1.07567e-08	-1.83652	-1.2527
121234420	chr12:121234420:C:T	3.69729e-11	-2.56711e-10	-0.0436185	1.72431e-07	-2.56711e-10	-0.314744
121234508	chr12:121234508:T:C	2.84806e-12	-1.76473	-0.842437	1.14428e-08	-1.96152	-1.06586
121234648	chr12:121234648:C:T	1.1819e-11	-2.56711e-10	-1.1841	7.42336e-08	-2.56711e-10	-1.15753
121234880	chr12:121234880:C:CTGTT	1.74465e-11	-2.56711e-10	-0.794662	1.36076e-07	-2.56711e-10	-0.551533
121234943	chr12:121234943:T:C	5.47066e-12	-1.95441	-3.18773e-10	3.65752e-08	-1.86537	-3.18773e-10
121235109	chr12:121235109:C:T	7.51565e-11	0.665769	-3.18773e-10	3.76255e-07	0.465525	-3.18773e-10
121235239	chr12:121235239:G:A	2.04935e-11	-2.56711e-10	-0.633698	1.4622e-07	-2.56711e-10	-0.479627
121235518	chr12:121235518:A:T	1.21208e-11	-2.56711e-10	-1.15888	8.20347e-08	-2.56711e-10	-1.0576
121235574	chr12:121235574:C:T	1.05121e-11	-2.56711e-10	-1.30127	6.40188e-08	-2.56711e-10	-1.30557
121235608	chr12:121235608:C:T	1.04859e-11	-2.56711e-10	-1.30378	6.41552e-08	-2.56711e-10	-1.30344
121235697	chr12:121235697:G:A	1.52793e-12	-1.93261	-1.29729	1.0845e-08	-1.82396	-1.25708
121235851	chr12:121235851:G:GTGA	5.40399e-12	-1.96667	-3.18773e-10	3.63995e-08	-1.87019	-3.18773e-10
121235939	chr12:121235939:G:A	1.13622e-11	-2.56711e-10	-1.22351	6.64152e-08	-2.56711e-10	-1.26882
121235958	chr12:121235958:C:T	1.51459e-12	-1.94117	-1.29748	1.08019e-08	-1.82754	-1.25748
121236274	chr12:121236274:G:A	2.74137e-11	-2.56711e-10	-0.342759	1.32263e-07	-2.56711e-10	-0.579954
121236367	chr12:121236367:G:C	2.30622e-12	-1.50859	-1.3096	9.19517e-09	-1.94269	-1.30337
121236384	chr12:121236384:G:A	1.04913e-11	-2.56711e-10	-1.30326	6.4124e-08	-2.56711e-10	-1.30392
121236589	chr12:121236589:G:A	1.3653e-11	-2.56711e-10	-1.03984	9.11382e-08	-2.56711e-10	-0.952366
121236795	chr12:121236795:G:A	1.75738e-11	-2.56711e-10	-0.787392	1.17973e-07	-2.56711e-10	-0.69429
121237098	chr12:121237098:A:G	1.48238e-12	-1.97101	-1.28915	9.42331e-09	-1.91194	-1.30961
121237465	chr12:121237465:G:A	7.57934e-12	-1.94374	0.315367	1.02578e-07	-1.2627	0.428575
121237504	chr12:121237504:G:A	5.27752e-12	-1.91892	-0.0714255	4.69306e-08	-1.73923	0.123159
121237676	chr12:121237676:C:T	1.28431e-11	-2.56711e-10	-1.101	8.83441e-08	-2.56711e-10	-0.983503
121237772	chr12:121237772:G:T	1.48817e-12	-1.97016	-1.2861	9.4675e-09	-1.9072	-1.30968
121237911	chr12:121237911:A:G	1.50539e-12	-1.93988	-1.30488	1.06531e-08	-1.82451	-1.27438
121238429	chr12:121238429:A:G	1.50952e-12	-1.94797	-1.29405	1.07184e-08	-1.84226	-1.25052
121238718	chr12:121238718:AG:A	1.09316e-11	-1.26214	-3.18773e-10	6.45928e-08	-1.29664	-3.18773e-10
121239210	chr12:121239210:G:A	1.20136e-11	-1.16776	-3.18773e-10	5.19899e-08	-1.51369	-3.18773e-10
121239659	chr12:121239659:C:T	2.92283e-11	-2.56711e-10	-0.278666	1.43989e-07	-2.56711e-10	-0.495008
121239735	chr12:121239735:C:T	1.5375e-12	-1.92595	-1.2977	1.11412e-08	-1.79629	-1.25781
121239863	chr12:121239863:C:T	2.61677e-11	-0.389277	-3.18773e-10	1.70255e-07	-0.327448	-3.18773e-10
121239907	chr12:121239907:C:T	4.11444e-11	-2.56711e-10	0.0632846	1.89927e-07	-2.56711e-10	-0.218105
121239969	chr12:121239969:G:A	1.5463e-12	-1.93288	-1.28506	1.12491e-08	-1.81023	-1.23422
121240495	chr12:121240495:G:A	1.36973e-11	-1.0366	-3.18773e-10	5.70832e-08	-1.42023	-3.18773e-10
121240961	chr12:121240961:A:G	5.60791e-12	-1.92963	-3.18773e-10	3.87762e-08	-1.80694	-3.18773e-10
121241034	chr12:121241034:C:T	1.15172e-11	-2.56711e-10	-1.20997	7.21063e-08	-2.56711e-10	-1.1866
121241522	chr12:121241522:G:A	2.22627e-11	-2.56711e-10	-0.550892	1.61424e-07	-2.56711e-10	-0.380709
121241525	chr12:121241525:G:A	4.76346e-12	-0.784918	-1.30791	1.09412e-08	-1.77781	-1.2944
121241784	chr12:121241784:T:C	1.06e-11	-2.56711e-10	-1.29295	6.38274e-08	-2.56711e-10	-1.30856
121242058	chr12:121242058:A:G	1.78764e-12	-1.76341	-1.3095	2.37604e-08	-0.9945	-1.30222
121242115	chr12:121242115:C:T	1.60136e-12	-1.88312	-1.29983	1.1802e-08	-1.73234	-1.26413
121242148	chr12:121242148:A:G	1.5869e-12	-1.89279	-1.29923	1.16277e-08	-1.74844	-1.26292
121242657	chr12:121242657:G:C	3.90086e-12	-1.55813	-0.734476	2.47329e-07	0.842699	-0.796722
121242984	chr12:121242984:C:T	5.6196e-12	-1.63748	-0.290064	3.02336e-07	0.547699	-0.300902
121243007	chr12:121243007:G:A	1.06763e-11	-2.56711e-10	-1.28578	6.59749e-08	-2.56711e-10	-1.27547
121243222	chr12:121243222:G:A	3.72768e-11	-2.56711e-10	-0.0354332	1.73935e-07	-2.56711e-10	-0.306063
121243335	chr12:121243335:A:G	2.86457e-12	-1.85549	-0.745893	3.46771e-08	-1.19535	-0.723315
121243372	chr12:121243372:CT:C	2.01051e-12	-1.91749	-1.03792	1.92809e-08	-1.42712	-1.07851
121243485	chr12:121243485:C:A	1.45574e-12	-1.97062	-1.30767	9.75622e-09	-1.91563	-1.27121
121243733	chr12:121243733:C:T	3.18367e-12	-1.97267	-0.523097	2.56892e-08	-1.82941	-0.389262
121243884	chr12:121243884:T:C	2.50929e-12	-1.81931	-0.914493	2.99894e-08	-1.09959	-0.964309
121244135	chr12:121244135:C:T	2.38683e-11	-2.56711e-10	-0.481253	1.74717e-07	-2.56711e-10	-0.301578
121244404	chr12:121244404:G:A	2.27989e-12	-1.56298	-1.26669	9.11924e-09	-1.96036	-1.29399
121244490	chr12:121244490:G:A	1.14582e-11	-2.56711e-10	-1.2151	6.84296e-08	-2.56711e-10	-1.23894
121244677	chr12:121244677:C:A	1.15693e-11	-2.56711e-10	-1.20545	7.45e-08	-2.56711e-10	-1.15394
121244897	chr12:121244897:C:A	1.33952e-11	-2.56711e-10	-1.05891	9.30107e-08	-2.56711e-10	-0.932028
121244916	chr12:121244916:T:C	1.46077e-12	-1.96726	-1.30758	9.90201e-09	-1.90149	-1.27051
121245417	chr12:121245417:G:T	1.095e-11	-2.56711e-10	-1.26046	6.47559e-08	-2.56711e-10	-1.29412
121245446	chr12:121245446:A:G	1.81664e-12	-1.77708	-1.27973	3.01127e-08	-0.752528	-1.30727
121245710	chr12:121245710:T:C	2.15154e-11	-2.56711e-10	-0.585035	1.55264e-07	-2.56711e-10	-0.419615
121245956	chr12:121245956:C:T	5.66401e-12	-1.91967	-3.18773e-10	3.88938e-08	-1.80391	-3.18773e-10
121246117	chr12:121246117:C:T	4.02391e-12	-1.54023	-0.721318	2.50843e-07	0.785102	-0.725019
121246325	chr12:121246325:C:A	5.78436e-12	-1.89865	-3.18773e-10	4.03214e-08	-1.76786	-3.18773e-10
121246750	chr12:121246750:C:A	5.98569e-12	-1.86443	-3.18773e-10	4.24626e-08	-1.71612	-3.18773e-10
121246782	chr12:121246782:C:T	3.4165e-11	-2.56711e-10	-0.122602	1.60944e-07	-2.56711e-10	-0.383689
121247110	chr12:121247110:ACCCAGTGTGTTAGCC:A	1.30673e-11	-2.56711e-10	-1.08369	7.80817e-08	-2.56711e-10	-1.10699
121247130	chr12:121247130:C:T	6.86952e-12	-1.72671	-3.18773e-10	5.29868e-08	-1.4947	-3.18773e-10
121247385	chr12:121247385:T:A	1.7074e-12	-1.80989	-1.30894	2.15739e-08	-1.09639	-1.29687
121247519	chr12:121247519:C:T	1.04497e-11	-2.56711e-10	-1.30723	6.38357e-08	-2.56711e-10	-1.30843
121247591	chr12:121247591:G:A	3.8807e-12	-1.85423	-0.443562	2.8587e-08	-1.83659	-0.275202
121247611	chr12:121247611:C:A	7.94324e-11	-2.56711e-10	0.721102	3.7065e-07	-2.56711e-10	0.450515
121247981	chr12:121247981:T:C	4.20334e-12	-1.84257	-0.375355	3.0384e-08	-1.84771	-0.20312
121248275	chr12:121248275:C:T	4.53673e-12	-1.61429	-0.527307	2.52844e-07	0.603012	-0.534982
121248305	chr12:121248305:G:A	3.93039e-12	-1.83541	-0.449652	4.78928e-08	-1.16297	-0.432807
121248782	chr12:121248782:G:A	1.11224e-11	-2.56711e-10	-1.24484	6.92394e-08	-2.56711e-10	-1.22717
121248802	chr12:121248802:G:A	1.05799e-11	-2.56711e-10	-1.29485	6.37737e-08	-2.56711e-10	-1.3094
121249126	chr12:121249126:G:A	1.01208e-11	-1.15021	-0.188998	2.06694e-06	2.3084	-0.139314
121249212	chr12:121249212:T:C	1.92383e-11	-1.66473	0.967832	8.58424e-08	-1.97269	0.960456
121249371	chr12:121249371:A:G	2.68327e-11	-2.56711e-10	-0.364182	1.29795e-07	-2.56711e-10	-0.598784
121249466	chr12:121249466:G:A	1.82952e-12	-1.74989	-1.29986	1.01262e-08	-1.90463	-1.24499
121249512	chr12:121249512:C:T	1.82103e-11	-1.7126	0.960781	8.54035e-08	-1.97019	0.952836
121249609	chr12:121249609:T:C	1.75276e-11	-1.70435	0.914324	8.1401e-08	-1.971	0.905648
121249671	chr12:121249671:G:A	5.93621e-12	-1.87273	-3.18773e-10	4.20651e-08	-1.72552	-3.18773e-10
121249761	chr12:121249761:C:T	1.10844e-11	-2.56711e-10	-1.24826	6.7028e-08	-2.56711e-10	-1.25963
121249958	chr12:121249958:C:T	3.11076e-11	-2.56711e-10	-0.216351	1.47704e-07	-2.56711e-10	-0.469534
121250223	chr12:121250223:G:A	1.90483e-12	-1.70283	-1.30658	1.53817e-08	-1.43491	-1.29666
121250264	chr12:121250264:CT:C	5.38519e-12	-1.97015	-3.18773e-10	3.78942e-08	-1.82994	-3.18773e-10
121250441	chr12:121250441:T:A	6.93451e-12	-1.52953	-0.18776	7.50769e-07	1.2933	-0.136941
121250444	chr12:121250444:C:T	2.2648e-11	-2.56711e-10	-0.533734	1.56008e-07	-2.56711e-10	-0.414835
121250620	chr12:121250620:G:A	9.13884e-12	-1.50432	0.0630449	1.02755e-06	1.35179	0.118396
121250637	chr12:121250637:T:TC	1.04261e-11	-2.56711e-10	-1.30949	6.49374e-08	-2.56711e-10	-1.29132
121251169	chr12:121251169:C:G	4.28635e-12	-1.43456	-0.763808	1.50167e-07	-0.234096	-0.218899
121251227	chr12:121251227:C:G	2.39984e-11	-2.56711e-10	-0.475816	1.66417e-07	-2.56711e-10	-0.350249
121251298	chr12:121251298:T:C	3.74019e-12	-1.79753	-0.537133	2.48257e-08	-1.8796	-0.373266
121251306	chr12:121251306:T:C	1.31432e-11	-1.69797	0.62007	6.41186e-08	-1.97148	0.667474
121251397	chr12:121251397:G:C	9.33631e-12	-1.41989	-3.18773e-10	3.47968e-08	-1.91522	-3.18773e-10
121251533	chr12:121251533:C:T	3.10897e-11	-2.56711e-10	-0.216929	1.47661e-07	-2.56711e-10	-0.469827
121251995	chr12:121251995:C:T	1.53592e-11	-1.69517	0.773086	7.42517e-08	-1.97172	0.814436
121252109	chr12:121252109:TA:T	2.43081e-12	-1.48103	-1.28455	1.71736e-08	-1.32698	-1.29439
121252589	chr12:121252589:TC:T	3.58241e-11	-2.56711e-10	-0.0751818	1.67349e-07	-2.56711e-10	-0.344661
121252651	chr12:121252651:G:A	1.1087e-11	-2.56711e-10	-1.24803	6.55466e-08	-2.56711e-10	-1.28198
121252745	chr12:121252745:T:C	2.28741e-12	-1.86979	-0.956593	2.7936e-08	-1.16516	-0.969665
121252752	chr12:121252752:T:C	2.26265e-12	-1.88617	-0.951102	2.68182e-08	-1.21139	-0.964276
121252784	chr12:121252784:G:A	3.8404e-12	-1.7913	-0.516921	2.52369e-08	-1.8837	-0.352731
121252997	chr12:121252997:C:T	9.0509e-11	-2.56711e-10	0.851646	4.59236e-07	-2.56711e-10	0.664822
121253098	chr12:121253098:C:T	1.05057e-11	-2.56711e-10	-1.30188	6.47031e-08	-2.56711e-10	-1.29493
121253285	chr12:121253285:G:T	5.92556e-12	-1.87453	-3.18773e-10	4.19496e-08	-1.72827	-3.18773e-10
121253293	chr12:121253293:G:A	3.07381e-12	-1.87467	-0.65622	2.33919e-08	-1.80682	-0.505531
121253327	chr12:121253327:G:A	3.27829e-11	-2.56711e-10	-0.163897	1.54662e-07	-2.56711e-10	-0.4235
121253876	chr12:121253876:T:C	1.06957e-11	-2.56711e-10	-1.28396	6.37601e-08	-2.56711e-10	-1.30962
121254049	chr12:121254049:C:A	1.05222e-11	-2.56711e-10	-1.30031	6.49038e-08	-2.56711e-10	-1.29184
121254168	chr12:121254168:T:G	3.72336e-12	-1.79265	-0.546528	2.44892e-08	-1.88252	-0.383989
121254414	chr12:121254414:C:T	3.95043e-11	-2.56711e-10	0.0226064	1.82636e-07	-2.56711e-10	-0.25725
121254415	chr12:121254415:G:A	2.24531e-11	-2.56711e-10	-0.542377	1.54663e-07	-2.56711e-10	-0.423494
121254578	chr12:121254578:T:C	1.07417e-11	-2.56711e-10	-1.27967	6.78156e-08	-2.56711e-10	-1.24795
121255038	chr12:121255038:T:A	1.59747e-12	-1.87826	-1.30713	2.36026e-08	-1.02456	-1.27882
121255749	chr12:121255749:T:C	1.26922e-11	-2.56711e-10	-1.11282	8.70822e-08	-2.56711e-10	-0.99789
121255963	chr12:121255963:G:A	3.31807e-11	-2.56711e-10	-0.151834	1.56769e-07	-2.56711e-10	-0.409972
121256074	chr12:121256074:G:A	3.67992e-12	-1.78163	-0.569278	2.42145e-08	-1.88864	-0.389154
121256145	chr12:121256145:G:A	2.42581e-11	-2.56711e-10	-0.465054	1.69905e-07	-2.56711e-10	-0.329502
121256222	chr12:121256222:T:C	3.36566e-11	-2.56711e-10	-0.137596	1.58055e-07	-2.56711e-10	-0.401797
121256316	chr12:121256316:T:C	3.41234e-11	-2.56711e-10	-0.12382	1.59956e-07	-2.56711e-10	-0.389843
121256336	chr12:121256336:A:G	7.74075e-12	-1.6639	0.0565978	3.39268e-08	-1.9311	-0.00943264
121258094	chr12:121258094:G:A	2.16951e-12	-1.93236	-0.946939	2.32212e-08	-1.38022	-0.939456
121258347	chr12:121258347:T:C	1.07374e-11	-2.56711e-10	-1.28007	6.83085e-08	-2.56711e-10	-1.24071
121258883	chr12:121258883:C:T	1.69136e-12	-1.9533	-1.17498	1.60018e-08	-1.5079	-1.18415
121258904	chr12:121258904:G:A	1.53523e-11	-2.56711e-10	-0.922539	8.57174e-08	-2.56711e-10	-1.01369
121259307	chr12:121259307:G:A	1.0528e-11	-2.56711e-10	-1.29976	6.46894e-08	-2.56711e-10	-1.29515
121259441	chr12:121259441:G:A	1.11875e-11	-2.56711e-10	-1.239	7.51319e-08	-2.56711e-10	-1.1455
121259603	chr12:121259603:C:T	1.47744e-11	-2.56711e-10	-0.960907	8.301e-08	-2.56711e-10	-1.04578
121259616	chr12:121259616:C:A	1.14059e-11	-2.56711e-10	-1.21967	6.56964e-08	-2.56711e-10	-1.2797
121259666	chr12:121259666:AT:A	1.54815e-11	-2.56711e-10	-0.914159	1.13499e-07	-2.56711e-10	-0.732945
121259679	chr12:121259679:G:A	1.1289e-11	-2.56711e-10	-1.22997	7.6162e-08	-2.56711e-10	-1.13188
121260034	chr12:121260034:G:A	2.13314e-12	-1.85519	-1.04102	1.99565e-08	-1.96069	-0.510499
121260548	chr12:121260548:G:A	1.29893e-11	-2.56711e-10	-1.08968	8.79535e-08	-2.56711e-10	-0.987934
121260591	chr12:121260591:C:T	1.22196e-11	-2.56711e-10	-1.15076	8.79783e-08	-2.56711e-10	-0.987653
121260982	chr12:121260982:C:T	7.89999e-11	1.94465	-1.22901	3.43923e-07	1.65968	-1.28401
121261039	chr12:121261039:ACTCCACGAAGC:A	5.58959e-12	-1.9329	-3.18773e-10	3.69668e-08	-1.85472	-3.18773e-10
121261381	chr12:121261381:A:T	1.13833e-11	-2.56711e-10	-1.22166	6.58082e-08	-2.56711e-10	-1.278
121261382	chr12:121261382:G:C	1.13615e-11	-2.56711e-10	-1.22358	6.57326e-08	-2.56711e-10	-1.27915
121261418	chr12:121261418:G:A	1.08788e-11	-2.56711e-10	-1.26698	6.43613e-08	-2.56711e-10	-1.30023
121261426	chr12:121261426:T:C	2.34861e-12	-1.63986	-1.16012	1.31766e-08	-1.89705	-0.989246
121261875	chr12:121261875:T:G	2.83755e-11	-2.56711e-10	-0.308276	1.97021e-07	-2.56711e-10	-0.181434
121261971	chr12:121261971:A:C	4.38842e-12	-1.69888	-0.475958	1.84556e-08	-1.92018	-0.629193
121262196	chr12:121262196:T:C	1.13383e-11	-2.56711e-10	-1.22562	7.66665e-08	-2.56711e-10	-1.12528
121262302	chr12:121262302:G:C	1.51533e-12	-1.95443	-1.28375	9.92301e-09	-1.87632	-1.29356
121262316	chr12:121262316:T:G	1.14507e-11	-2.56711e-10	-1.21575	7.12023e-08	-2.56711e-10	-1.19922
121262415	chr12:121262415:C:T	3.06616e-11	-2.56711e-10	-0.230793	1.41214e-07	-2.56711e-10	-0.514468
121262703	chr12:121262703:C:T	3.64804e-11	-2.56711e-10	-0.0570283	2.08828e-07	-2.56711e-10	-0.123233
121262739	chr12:121262739:T:C	1.04716e-11	-2.56711e-10	-1.30513	6.47006e-08	-2.56711e-10	-1.29497
121263020	chr12:121263020:A:G	2.03472e-12	-1.63585	-1.3076	1.02343e-08	-1.89332	-1.24567
121263055	chr12:121263055:G:A	1.21917e-11	0.153707	-1.30676	1.2513e-08	-1.6709	-1.26708
121263234	chr12:121263234:G:C	1.73752e-11	-2.56711e-10	-0.79876	9.94438e-08	-2.56711e-10	-0.86515
121263630	chr12:121263630:G:A	6.96833e-12	-1.71243	-3.18773e-10	3.73556e-08	-1.84426	-3.18773e-10
121263634	chr12:121263634:A:G	1.04746e-11	-2.56711e-10	-1.30485	6.46352e-08	-2.56711e-10	-1.29598
121263790	chr12:121263790:G:A	1.05035e-11	-2.56711e-10	-1.30209	6.44987e-08	-2.56711e-10	-1.2981
121263797	chr12:121263797:C:G	1.55339e-11	-2.56711e-10	-0.91078	8.48432e-08	-2.56711e-10	-1.02394
121263878	chr12:121263878:G:A	1.52697e-12	-1.94905	-1.28147	1.01703e-08	-1.85341	-1.29186
121264322	chr12:121264322:C:T	1.48881e-12	-1.96909	-1.28674	9.47062e-09	-1.9149	-1.30165
121264480	chr12:121264480:C:T	4.78343e-11	1.25644	-1.0425	5.5032e-08	-0.515022	-0.941806
121264544	chr12:121264544:A:G	1.66398e-12	-1.86727	-1.27732	2.00058e-08	-1.56509	-0.903632
121264557	chr12:121264557:A:G	1.63824e-12	-1.8727	-1.28748	1.94338e-08	-1.55529	-0.942438
121264599	chr12:121264599:A:C	1.72531e-12	-1.83005	-1.27835	1.86914e-08	-1.62909	-0.907584
121264833	chr12:121264833:T:A	1.26441e-11	-2.56711e-10	-1.11662	7.0167e-08	-2.56711e-10	-1.21387
121265117	chr12:121265117:A:G	7.18329e-11	-2.56711e-10	0.620539	7.82005e-07	-2.56711e-10	1.19712
121265396	chr12:121265396:G:A	5.92054e-12	-1.87538	-3.18773e-10	3.50306e-08	-1.90852	-3.18773e-10
121265730	chr12:121265730:C:T	1.05251e-11	-2.56711e-10	-1.30004	6.39482e-08	-2.56711e-10	-1.30667
121265798	chr12:121265798:CA:C	3.82092e-12	-1.78112	-0.532191	1.68125e-08	-1.94525	-0.697365
121265815	chr12:121265815:A:G	2.37134e-12	-1.96591	-0.824442	3.04011e-08	-0.97741	-1.07286
121265832	chr12:121265832:T:C	1.05361e-11	-2.56711e-10	-1.299	6.39858e-08	-2.56711e-10	-1.30608
121265842	chr12:121265842:G:A	3.29271e-12	-1.81473	-0.64736	1.48789e-08	-1.96075	-0.804044
121266169	chr12:121266169:G:A	1.27884e-11	-2.56711e-10	-1.10526	7.29287e-08	-2.56711e-10	-1.17526
121266347	chr12:121266347:G:A	5.86127e-12	-1.50034	-0.385094	2.07183e-08	-1.86358	-0.570141
121266348	chr12:121266348:TAAG:T	7.32186e-11	-2.56711e-10	0.639646	7.98157e-07	-2.56711e-10	1.21756
121266410	chr12:121266410:G:A	1.22261e-11	-2.56711e-10	-1.15023	7.05118e-08	-2.56711e-10	-1.20896
121266432	chr12:121266432:G:A	1.25588e-11	-2.56711e-10	-1.12338	7.20631e-08	-2.56711e-10	-1.1872
121266636	chr12:121266636:C:T	1.05028e-11	-2.56711e-10	-1.30216	6.38757e-08	-2.56711e-10	-1.3078
121266711	chr12:121266711:C:T	1.05244e-11	-2.56711e-10	-1.30011	6.39453e-08	-2.56711e-10	-1.30672
121266857	chr12:121266857:A:G	1.0767e-11	-2.56711e-10	-1.27731	6.62562e-08	-2.56711e-10	-1.27121
121266881	chr12:121266881:T:C	3.38881e-12	-1.78599	-0.647337	1.50098e-08	-1.95219	-0.803848
121266882	chr12:121266882:A:G	1.5058e-12	-1.94888	-1.2956	1.41347e-08	-1.51668	-1.29943
121267202	chr12:121267202:T:C	2.55419e-12	-1.44114	-1.27493	1.35397e-08	-1.94609	-0.913034
121267219	chr12:121267219:C:G	1.25916e-11	-2.56711e-10	-1.12077	6.98511e-08	-2.56711e-10	-1.21838
121267677	chr12:121267677:A:G	1.67556e-12	-1.87374	-1.26392	2.14635e-08	-1.53689	-0.861497
121267721	chr12:121267721:T:C	1.09636e-11	-2.56711e-10	-1.25922	6.63048e-08	-2.56711e-10	-1.27048
121268439	chr12:121268439:G:C	6.10186e-12	-1.84521	-3.18773e-10	3.30716e-08	-1.96607	-3.18773e-10
121268730	chr12:121268730:T:G	1.6049e-12	-1.91558	-1.26516	2.39231e-08	-1.42519	-0.864705
121268929	chr12:121268929:C:A	1.11868e-11	-2.56711e-10	-1.23907	6.44496e-08	-2.56711e-10	-1.29886
121268930	chr12:121268930:G:A	2.18e-12	-1.97009	-0.904395	1.19279e-08	-1.90327	-1.08259
121268989	chr12:121268989:C:T	9.24148e-12	-1.4301	-3.18773e-10	1.79449e-07	-0.274854	-3.18773e-10
121269233	chr12:121269233:C:T	2.11766e-12	-1.94134	-0.962155	3.33383e-08	-0.790661	-1.16737
121269665	chr12:121269665:G:A	1.11021e-11	-2.56711e-10	-1.24667	6.42648e-08	-2.56711e-10	-1.30173
121269685	chr12:121269685:T:A	5.94564e-12	-1.87115	-3.18773e-10	3.49742e-08	-1.91013	-3.18773e-10
121270359	chr12:121270359:C:G	4.23205e-11	-2.56711e-10	0.0914672	4.03653e-07	-2.56711e-10	0.535813
121270402	chr12:121270402:A:C	5.70562e-11	-2.56711e-10	0.390232	5.62128e-07	-2.56711e-10	0.866987
121270468	chr12:121270468:T:C	4.48886e-12	-1.91491	-0.237295	1.06737e-07	-1.42781	0.63343
121270617	chr12:121270617:C:T	5.60331e-11	-2.56711e-10	0.372138	5.49923e-07	-2.56711e-10	0.845035
121270685	chr12:121270685:G:A	5.79377e-12	-1.89702	-3.18773e-10	3.43762e-08	-1.92738	-3.18773e-10
121271018	chr12:121271018:A:G	5.47192e-11	-2.56711e-10	0.348411	5.35221e-07	-2.56711e-10	0.817937
121271104	chr12:121271104:A:G	5.82722e-11	-2.56711e-10	0.411321	5.74949e-07	-2.56711e-10	0.889538
121271328	chr12:121271328:T:C	5.53013e-11	-2.56711e-10	0.358992	5.46552e-07	-2.56711e-10	0.838887
121271446	chr12:121271446:T:C	2.53919e-11	-2.56711e-10	-0.419374	2.48427e-07	-2.56711e-10	0.0504053
121271497	chr12:121271497:A:AT	1.51556e-12	-1.96637	-1.27165	1.46265e-08	-1.50625	-1.27566
121271552	chr12:121271552:T:C	5.62641e-11	-2.56711e-10	0.376253	5.52637e-07	-2.56711e-10	0.849959
121271627	chr12:121271627:C:T	5.80492e-12	-1.8951	-3.18773e-10	3.43115e-08	-1.92926	-3.18773e-10
121271967	chr12:121271967:C:T	1.55911e-12	-1.97017	-1.23952	9.88445e-09	-1.91895	-1.25483
121271969	chr12:121271969:C:T	1.18582e-11	-2.56711e-10	-1.18078	7.43213e-08	-2.56711e-10	-1.15635
121272088	chr12:121272088:G:A	1.18903e-11	-2.56711e-10	-1.17808	7.86536e-08	-2.56711e-10	-1.09969
121272121	chr12:121272121:A:G	5.7896e-11	-2.56711e-10	0.404845	5.7057e-07	-2.56711e-10	0.881892
121272181	chr12:121272181:C:T	5.99154e-11	-2.56711e-10	0.43913	5.93108e-07	-2.56711e-10	0.920633
121272575	chr12:121272575:C:T	1.66998e-11	-2.56711e-10	-0.838406	1.24494e-07	-2.56711e-10	-0.640488
121272887	chr12:121272887:A:C	5.79414e-11	-2.56711e-10	0.405628	5.69968e-07	-2.56711e-10	0.880837
121273065	chr12:121273065:G:C	2.69234e-11	-2.56711e-10	-0.360806	2.25341e-07	-2.56711e-10	-0.0471301
121273118	chr12:121273118:T:G	6.00375e-11	-2.56711e-10	0.441166	5.94473e-07	-2.56711e-10	0.922932
121273123	chr12:121273123:T:C	1.27005e-11	-2.56711e-10	-1.11216	6.78285e-08	-2.56711e-10	-1.24776
121273178	chr12:121273178:G:A	7.48555e-12	-1.64083	-3.18773e-10	1.20074e-07	-0.676634	-3.18773e-10
121273264	chr12:121273264:A:G	5.94291e-11	-2.56711e-10	0.430981	5.87939e-07	-2.56711e-10	0.91188
121273712	chr12:121273712:T:C	2.12115e-12	-1.83672	-1.06512	1.53692e-08	-1.96668	-0.765696
121273855	chr12:121273855:T:C	2.19734e-11	-2.56711e-10	-0.563972	1.24923e-07	-2.56711e-10	-0.637042
121274128	chr12:121274128:G:A	1.20873e-11	-2.56711e-10	-1.16165	6.82208e-08	-2.56711e-10	-1.24199
121274173	chr12:121274173:G:A	1.46422e-11	-2.56711e-10	-0.969898	8.47237e-08	-2.56711e-10	-1.02535
121274274	chr12:121274274:T:A	1.6347e-12	-1.96962	-1.19273	1.71824e-08	-1.3822	-1.23865
121274461	chr12:121274461:G:A	1.38685e-11	-2.56711e-10	-1.02419	7.523e-08	-2.56711e-10	-1.14419
121274498	chr12:121274498:C:T	5.46789e-12	-1.95491	-3.18773e-10	6.86975e-08	-1.23503	-3.18773e-10
121274589	chr12:121274589:C:A	1.04301e-11	-2.56711e-10	-1.30911	6.40389e-08	-2.56711e-10	-1.30525
121274647	chr12:121274647:C:T	3.29219e-12	-1.85329	-0.608959	1.53002e-08	-1.97019	-0.766685
121274656	chr12:121274656:T:C	1.12708e-11	-2.56711e-10	-1.23159	6.46453e-08	-2.56711e-10	-1.29583
121274932	chr12:121274932:C:T	1.13451e-11	-2.56711e-10	-1.22502	7.67605e-08	-2.56711e-10	-1.12405
121275156	chr12:121275156:CCTGA:C	1.0434e-11	-2.56711e-10	-1.30873	6.4083e-08	-2.56711e-10	-1.30456
121275270	chr12:121275270:A:G	1.60627e-12	-1.89622	-1.28367	2.09417e-08	-1.49602	-0.926987
121275301	chr12:121275301:T:C	5.37657e-12	-1.97175	-3.18773e-10	3.36298e-08	-1.94933	-3.18773e-10
121275933	chr12:121275933:G:A	1.81552e-10	-2.56711e-10	1.54774	9.23936e-07	-2.56711e-10	1.3639
121276091	chr12:121276091:C:T	1.78199e-12	-1.97039	-1.10568	1.87129e-08	-1.3683	-1.16723
121276240	chr12:121276240:G:C	1.08991e-11	-2.56711e-10	-1.26512	6.7057e-08	-2.56711e-10	-1.2592
121276355	chr12:121276355:C:G	2.61891e-10	-2.56711e-10	1.91412	1.31879e-06	-2.56711e-10	1.71973
121276763	chr12:121276763:A:G	1.32379e-11	-2.56711e-10	-1.07072	7.51784e-08	-2.56711e-10	-1.14488
121277078	chr12:121277078:G:A	2.91821e-10	-2.56711e-10	2.02234	1.45935e-06	-2.56711e-10	1.821
121277592	chr12:121277592:G:A	1.65984e-12	-1.91121	-1.23588	1.29859e-08	-1.63328	-1.2676
121277726	chr12:121277726:G:C	6.41833e-11	-2.56711e-10	0.507939	6.47657e-07	-2.56711e-10	1.00862
121277769	chr12:121277769:T:C	1.76005e-12	-1.80962	-1.27884	1.89168e-08	-1.61568	-0.90901
121277953	chr12:121277953:C:A	1.07323e-11	-2.56711e-10	-1.28054	6.68152e-08	-2.56711e-10	-1.26281
121278188	chr12:121278188:A:G	2.02236e-12	-1.66141	-1.28813	1.45941e-08	-1.53328	-1.25084
121278551	chr12:121278551:G:A	6.44815e-11	-2.56711e-10	0.512574	6.51555e-07	-2.56711e-10	1.01462
121278554	chr12:121278554:G:A	5.45609e-12	-1.95707	-3.18773e-10	3.47356e-08	-1.91698	-3.18773e-10
121279183	chr12:121279183:T:A	1.60504e-12	-1.87351	-1.30714	1.09902e-08	-1.75988	-1.30787
121279762	chr12:121279762:A:G	1.56847e-11	-2.56711e-10	-0.90112	1.15611e-07	-2.56711e-10	-0.714509
121280021	chr12:121280021:CACA:C	1.2531e-11	-2.56711e-10	-1.1256	8.80421e-08	-2.56711e-10	-0.986928
121280153	chr12:121280153:C:T	1.62238e-12	-1.89944	-1.27047	1.2036e-08	-1.70686	-1.26998
121280308	chr12:121280308:G:A	3.72753e-12	-1.92535	-0.41271	3.84911e-08	-1.96852	0.154209
121280572	chr12:121280572:A:T	4.23994e-11	-2.56711e-10	0.0933293	4.28152e-07	-2.56711e-10	0.594736
121280808	chr12:121280808:C:T	4.1688e-11	-2.56711e-10	0.0764095	4.20155e-07	-2.56711e-10	0.57588
121280875	chr12:121280875:A:T	1.9775e-10	-2.56711e-10	1.6332	1.02672e-06	-2.56711e-10	1.46938
121280994	chr12:121280994:A:G	5.38464e-12	-1.97025	-3.18773e-10	3.29016e-08	-1.97122	-3.18773e-10
121281091	chr12:121281091:C:T	1.14783e-11	-2.56711e-10	-1.21334	6.59917e-08	-2.56711e-10	-1.27521
121281102	chr12:121281102:A:C	1.04259e-11	-2.56711e-10	-1.30951	6.44761e-08	-2.56711e-10	-1.29845
121281274	chr12:121281274:G:A	1.04248e-11	-2.56711e-10	-1.30962	6.42087e-08	-2.56711e-10	-1.3026
121281819	chr12:121281819:G:A	1.36893e-11	-2.56711e-10	-1.03719	7.38452e-08	-2.56711e-10	-1.16277
121281863	chr12:121281863:T:C	1.04242e-11	-2.56711e-10	-1.30967	6.42711e-08	-2.56711e-10	-1.30163
121281882	chr12:121281882:G:A	1.04336e-11	-2.56711e-10	-1.30878	6.54091e-08	-2.56711e-10	-1.28408
121282057	chr12:121282057:G:A	1.1124e-11	-2.56711e-10	-1.2447	6.60738e-08	-2.56711e-10	-1.27397
121282117	chr12:121282117:T:C	1.27373e-11	-2.56711e-10	-1.10927	7.35009e-08	-2.56711e-10	-1.16745
121282192	chr12:121282192:G:A	1.14574e-11	-2.56711e-10	-1.21517	7.15024e-08	-2.56711e-10	-1.19501
121282237	chr12:121282237:G:A	2.81483e-12	-1.93824	-0.680665	1.43808e-08	-1.96489	-0.833964
121282304	chr12:121282304:T:C	1.11563e-11	-2.56711e-10	-1.2418	6.49321e-08	-2.56711e-10	-1.2914
121282340	chr12:121282340:T:G	3.48028e-11	-2.56711e-10	-0.104106	1.672e-07	-2.56711e-10	-0.345552
121282424	chr12:121282424:C:T	1.24466e-11	-2.56711e-10	-1.13235	8.722e-08	-2.56711e-10	-0.996309
121282738	chr12:121282738:C:G	1.26318e-11	-2.56711e-10	-1.11759	6.92525e-08	-2.56711e-10	-1.22698
121282978	chr12:121282978:C:G	3.79276e-11	-2.56711e-10	-0.0181239	3.76353e-07	-2.56711e-10	0.465785
121283082	chr12:121283082:G:T	3.49333e-11	-2.56711e-10	-0.100362	3.38475e-07	-2.56711e-10	0.359708
121283152	chr12:121283152:A:G	1.87602e-11	-2.56711e-10	-0.722068	1.37176e-07	-2.56711e-10	-0.543477
121283657	chr12:121283657:A:T	1.70812e-11	-2.56711e-10	-0.815826	1.28523e-07	-2.56711e-10	-0.608632
121284028	chr12:121284028:G:A	4.5721e-12	-1.4949	-0.638931	1.65245e-08	-1.8653	-0.794598
121284069	chr12:121284069:G:A	1.34106e-11	-2.56711e-10	-1.05776	8.80567e-08	-2.56711e-10	-0.986762
121284260	chr12:121284260:C:T	4.03619e-10	-2.56711e-10	2.34667	1.94597e-06	-2.56711e-10	2.10877
121285101	chr12:121285101:T:C	6.09093e-12	-1.847	-3.18773e-10	3.2888e-08	-1.97164	-3.18773e-10
121285229	chr12:121285229:G:A	1.50358e-12	-1.9371	-1.30886	9.44121e-09	-1.96638	-1.25328
121285465	chr12:121285465:T:C	1.35207e-11	-2.56711e-10	-1.04958	7.19236e-08	-2.56711e-10	-1.18914
121285626	chr12:121285626:T:C	1.69486e-12	-1.89571	-1.2305	1.18682e-08	-1.97265	-1.01824
121286168	chr12:121286168:C:G	1.06873e-11	-2.56711e-10	-1.28475	6.38309e-08	-2.56711e-10	-1.30851
121286184	chr12:121286184:C:T	2.85019e-12	-1.90967	-0.696752	1.40701e-08	-1.97216	-0.848532
121286690	chr12:121286690:C:T	5.69275e-12	-1.91461	-3.18773e-10	3.41805e-08	-1.93309	-3.18773e-10
121287246	chr12:121287246:A:T	1.04415e-11	-2.56711e-10	-1.30801	6.37708e-08	-2.56711e-10	-1.30945
121287430	chr12:121287430:A:C	1.16062e-11	-2.56711e-10	-1.20227	7.83782e-08	-2.56711e-10	-1.1032
121288247	chr12:121288247:T:C	1.31427e-11	0.200594	-1.27853	9.88067e-08	0.410793	-1.28237
121288392	chr12:121288392:CAAG:C	1.15574e-11	-2.56711e-10	-1.20648	7.53239e-08	-2.56711e-10	-1.14295
121288603	chr12:121288603:T:C	5.41345e-11	-0.95714	1.29481	4.22386e-07	-0.582398	1.16357
121288662	chr12:121288662:C:T	1.07944e-11	-0.0757796	-1.199	8.91431e-08	0.166468	-1.14097
121289754	chr12:121289754:G:A	2.09328e-11	-2.56711e-10	-0.612485	1.15934e-07	-2.56711e-10	-0.711726
121289812	chr12:121289812:G:A	2.1287e-12	-1.59817	-1.30012	1.01137e-08	-1.968	-1.18285
121289815	chr12:121289815:C:T	1.07181e-11	-2.56711e-10	-1.28187	6.38896e-08	-2.56711e-10	-1.30759
121290120	chr12:121290120:C:T	1.60322e-11	-2.56711e-10	-0.879208	1.0958e-07	-2.56711e-10	-0.768092
121290121	chr12:121290121:G:A	6.23469e-12	-1.72082	-0.102855	3.44612e-08	-1.94562	0.0207058
121290571	chr12:121290571:G:T	1.04679e-11	-2.56711e-10	-1.30549	6.40309e-08	-2.56711e-10	-1.30538
121290671	chr12:121290671:G:C	3.81017e-12	-1.96038	-0.35575	1.50452e-08	-1.92426	-0.829421
121290739	chr12:121290739:C:T	1.04688e-11	-2.56711e-10	-1.3054	6.41806e-08	-2.56711e-10	-1.30304
121290871	chr12:121290871:T:G	2.04441e-12	-1.64248	-1.29622	1.01903e-08	-1.97161	-1.1717
121291021	chr12:121291021:C:T	2.16909e-12	-1.60836	-1.27114	1.12843e-08	-1.73165	-1.30968
121291063	chr12:121291063:AC:A	2.5921e-12	-1.59495	-1.10638	1.44911e-08	-1.96538	-0.825831
121291188	chr12:121291188:G:A	1.85422e-11	-2.56711e-10	-0.733756	1.28443e-07	-2.56711e-10	-0.60926
121291310	chr12:121291310:G:A	2.59808e-12	-1.58987	-1.10916	1.44364e-08	-1.96468	-0.830304
121291322	chr12:121291322:C:T	5.77859e-12	-1.89964	-3.18773e-10	3.31749e-08	-1.96295	-3.18773e-10
121291440	chr12:121291440:G:A	1.10244e-11	-2.56711e-10	-1.25369	6.45731e-08	-2.56711e-10	-1.29695
121291706	chr12:121291706:G:A	9.72498e-12	-1.37911	-3.18773e-10	5.10296e-08	-1.53234	-3.18773e-10
121291839	chr12:121291839:T:C	3.13754e-12	-1.23604	-1.27433	1.24061e-08	-1.73557	-1.21098
121292164	chr12:121292164:C:T	3.64735e-11	-2.56711e-10	-0.0572165	2.00299e-07	-2.56711e-10	-0.164933
121292253	chr12:121292253:G:A	1.07826e-11	-2.56711e-10	-1.27587	6.39883e-08	-2.56711e-10	-1.30604
121292443	chr12:121292443:T:A	2.01038e-11	-2.56711e-10	-0.652895	1.26855e-07	-2.56711e-10	-0.621698
121292444	chr12:121292444:A:G	2.38209e-12	-1.6995	-1.08633	1.48665e-08	-1.97266	-0.792973
121292686	chr12:121292686:T:C	1.05921e-11	-2.56711e-10	-1.2937	6.38272e-08	-2.56711e-10	-1.30856
121292754	chr12:121292754:G:C	1.48384e-11	-2.56711e-10	-0.956583	8.33148e-08	-2.56711e-10	-1.04212
121292802	chr12:121292802:T:C	1.16482e-11	-2.56711e-10	-1.19865	6.82576e-08	-2.56711e-10	-1.24145
121292803	chr12:121292803:A:G	1.18738e-11	-2.56711e-10	-1.17947	6.73533e-08	-2.56711e-10	-1.25479
121293042	chr12:121293042:G:A	1.04322e-11	-2.56711e-10	-1.30891	6.38778e-08	-2.56711e-10	-1.30777
121293416	chr12:121293416:G:A	1.07493e-11	-2.56711e-10	-1.27897	6.41692e-08	-2.56711e-10	-1.30322
121293425	chr12:121293425:GGAA:G	1.98355e-11	-0.666328	-3.18773e-10	3.88973e-08	-1.80382	-3.18773e-10
121293488	chr12:121293488:G:GC	7.24374e-12	-1.01016	-0.66351	1.73283e-08	-1.56508	-1.04732
121293489	chr12:121293489:G:C	7.23575e-12	-1.00306	-0.671709	1.73184e-08	-1.56044	-1.05254
121293846	chr12:121293846:G:A	1.79749e-11	-0.764825	-3.18773e-10	4.15817e-08	-1.73708	-3.18773e-10
121294284	chr12:121294284:T:C	3.86875e-11	-2.56711e-10	0.00171174	2.11919e-07	-2.56711e-10	-0.108541
121294823	chr12:121294823:G:T	1.04906e-11	-2.56711e-10	-1.30332	6.38354e-08	-2.56711e-10	-1.30843
121294868	chr12:121294868:C:T	1.77443e-11	-2.56711e-10	-0.777739	1.22599e-07	-2.56711e-10	-0.655826
121295013	chr12:121295013:T:C	1.69489e-12	-1.83587	-1.29031	9.93045e-09	-1.91212	-1.25702
121295017	chr12:121295017:G:A	4.10386e-11	-2.56711e-10	0.0607083	2.87615e-07	-2.56711e-10	0.19688
121295060	chr12:121295060:C:T	8.07993e-12	-1.56442	-3.18773e-10	3.8897e-08	-1.80383	-3.18773e-10
121295452	chr12:121295452:T:C	1.94567e-10	1.61698	-3.18773e-10	7.79546e-06	3.49655	-3.18773e-10
121295935	chr12:121295935:AATGCTGAGAGGGGCT:A	1.65247e-12	-1.87515	-1.27638	9.68818e-09	-1.93883	-1.255
121296496	chr12:121296496:C:G	1.60849e-11	-2.56711e-10	-0.875925	1.06672e-07	-2.56711e-10	-0.794981
121296804	chr12:121296804:C:T	1.71101e-12	-1.81536	-1.30136	9.90836e-09	-1.8943	-1.27706
121296856	chr12:121296856:C:G	3.79232e-11	-2.56711e-10	-0.018242	2.07944e-07	-2.56711e-10	-0.127475
121297397	chr12:121297397:G:A	1.04282e-11	-2.56711e-10	-1.30929	6.39481e-08	-2.56711e-10	-1.30667
121297604	chr12:121297604:A:G	1.63452e-12	-1.85288	-1.30957	9.31457e-09	-1.92585	-1.30732
121297794	chr12:121297794:T:G	6.88775e-12	-1.16836	-0.555699	1.75784e-08	-1.63009	-0.967979
121298111	chr12:121298111:G:T	1.07644e-11	-2.56711e-10	-1.27756	6.45525e-08	-2.56711e-10	-1.29726
121298538	chr12:121298538:G:A	1.05699e-11	-1.52114	0.225345	3.02982e-08	-1.7192	-0.334456
121299178	chr12:121299178:C:A	1.69328e-12	-1.83579	-1.29135	9.90392e-09	-1.91117	-1.26064
121299312	chr12:121299312:A:G	7.01735e-12	-1.70542	-3.18773e-10	6.93737e-08	-1.22523	-3.18773e-10
121299624	chr12:121299624:T:C	1.16312e-11	-2.56711e-10	-1.20011	6.69555e-08	-2.56711e-10	-1.26071
121300438	chr12:121300438:A:G	2.3966e-12	-1.84138	-0.938371	1.89233e-08	-1.94169	-0.582663
121301716	chr12:121301716:C:T	6.21863e-12	-1.82625	-3.18773e-10	6.24042e-08	-1.33111	-3.18773e-10
121301843	chr12:121301843:T:C	1.7206e-12	-1.96018	-1.15095	2.17533e-08	-1.54734	-0.837638
121301955	chr12:121301955:T:C	1.12595e-11	-2.56711e-10	-1.2326	7.1788e-08	-2.56711e-10	-1.19103
121302185	chr12:121302185:A:G	4.02939e-11	-2.56711e-10	0.0423951	2.09132e-07	-2.56711e-10	-0.121776
121302718	chr12:121302718:A:G	1.18814e-11	-2.56711e-10	-1.17883	6.8434e-08	-2.56711e-10	-1.23887
121302761	chr12:121302761:G:A	9.0871e-12	-1.44695	-3.18773e-10	4.27911e-08	-1.70841	-3.18773e-10
121302903	chr12:121302903:AAAAAAAAAAAAAT:A	1.40168e-11	-2.56711e-10	-1.01355	9.52893e-08	-2.56711e-10	-0.907825
121302998	chr12:121302998:A:G	1.84466e-12	-1.86685	-1.17466	1.37524e-08	-1.92199	-0.921539
121303212	chr12:121303212:G:A	1.05313e-11	-2.56711e-10	-1.29945	6.37583e-08	-2.56711e-10	-1.30964
121303610	chr12:121303610:G:A	1.06654e-11	-2.56711e-10	-1.2868	6.38149e-08	-2.56711e-10	-1.30876
121303621	chr12:121303621:A:C	1.75518e-11	-2.56711e-10	-0.788646	1.2552e-07	-2.56711e-10	-0.632274
121304050	chr12:121304050:C:A	1.21039e-11	-2.56711e-10	-1.16028	6.91949e-08	-2.56711e-10	-1.22782
121304138	chr12:121304138:T:C	3.94778e-12	-1.67249	-0.60816	1.86948e-08	-1.52631	-1.01018
121304916	chr12:121304916:G:A	1.1889e-11	-2.56711e-10	-1.17819	6.82924e-08	-2.56711e-10	-1.24094
121305024	chr12:121305024:G:A	3.92986e-11	-2.56711e-10	0.0173846	2.35272e-07	-2.56711e-10	-0.00400084
121305182	chr12:121305182:T:C	3.16356e-11	-2.56711e-10	-0.19952	2.12071e-07	-2.56711e-10	-0.107821
121305210	chr12:121305210:G:A	1.18606e-11	-2.56711e-10	-1.18058	6.81759e-08	-2.56711e-10	-1.24265
121305314	chr12:121305314:A:T	1.92302e-12	-1.9451	-1.05481	1.16482e-08	-1.95065	-1.05895
121305339	chr12:121305339:C:A	1.25754e-11	-2.56711e-10	-1.12206	8.62054e-08	-2.56711e-10	-1.00801
121305527	chr12:121305527:TCTG:T	1.16866e-11	-0.532797	-0.662562	4.41471e-08	-1.22731	-0.449908
121305755	chr12:121305755:T:C	3.49127e-12	-1.69164	-0.7119	1.71854e-08	-1.54388	-1.07681
121305807	chr12:121305807:G:A	4.90085e-12	-1.05548	-1.00892	1.48721e-08	-1.55559	-1.20967
121305850	chr12:121305850:C:A	3.91705e-12	-1.69705	-0.591421	2.0658e-08	-1.93888	-0.497765
121305879	chr12:121305879:C:T	4.21656e-12	-1.50404	-0.710747	1.75469e-08	-1.57237	-1.0275
121306217	chr12:121306217:T:C	1.74863e-11	-2.56711e-10	-0.792385	1.24999e-07	-2.56711e-10	-0.636441
121306413	chr12:121306413:G:A	6.11188e-12	-1.84357	-3.18773e-10	4.49605e-08	-1.65896	-3.18773e-10
121306599	chr12:121306599:T:C	4.17623e-12	-1.20636	-1.01803	1.27627e-08	-1.64847	-1.26975
121306811	chr12:121306811:A:G	7.00447e-12	-1.30134	-0.405911	3.79274e-08	-1.69101	-0.138062
121306984	chr12:121306984:C:T	1.87184e-11	-2.56711e-10	-0.724296	1.35297e-07	-2.56711e-10	-0.557272
121307129	chr12:121307129:T:C	1.22938e-11	-2.56711e-10	-1.14471	8.38332e-08	-2.56711e-10	-1.03591
121307362	chr12:121307362:A:C	1.10757e-11	-2.56711e-10	-1.24905	6.47939e-08	-2.56711e-10	-1.29353
121307493	chr12:121307493:C:T	4.38678e-12	-1.81431	-0.360901	1.8881e-08	-1.68612	-0.840462
121307516	chr12:121307516:G:A	2.59176e-11	-2.56711e-10	-0.398883	1.27298e-07	-2.56711e-10	-0.618212
121307687	chr12:121307687:G:A	1.04998e-11	-2.56711e-10	-1.30245	6.37874e-08	-2.56711e-10	-1.30919
121307748	chr12:121307748:G:A	1.88591e-11	-2.56711e-10	-0.716808	1.36204e-07	-2.56711e-10	-0.550593
121308612	chr12:121308612:G:A	1.13518e-11	-2.56711e-10	-1.22443	7.21992e-08	-2.56711e-10	-1.18531
121308739	chr12:121308739:G:A	6.91361e-12	-1.72031	-3.18773e-10	3.46197e-08	-1.92032	-3.18773e-10
121310070	chr12:121310070:G:A	5.07286e-11	-2.56711e-10	0.272685	2.92147e-07	-2.56711e-10	0.212516
121310548	chr12:121310548:G:A	1.95995e-11	-2.56711e-10	-0.678299	1.06046e-07	-2.56711e-10	-0.800873
121310602	chr12:121310602:G:A	1.05379e-11	-2.56711e-10	-1.29882	6.54632e-08	-2.56711e-10	-1.28325
121310900	chr12:121310900:C:T	1.05619e-11	-2.56711e-10	-1.29655	6.40217e-08	-2.56711e-10	-1.30552
121311496	chr12:121311496:T:C	7.05184e-12	-1.15284	-0.547676	1.75408e-08	-1.62178	-0.97843
121311758	chr12:121311758:A:G	4.31445e-12	-1.70902	-0.482819	1.96025e-08	-1.57319	-0.915896
121312263	chr12:121312263:T:C	1.09029e-11	-2.56711e-10	-1.26477	6.48091e-08	-2.56711e-10	-1.2933
121312285	chr12:121312285:T:C	5.42314e-12	-1.96313	-3.18773e-10	3.84062e-08	-1.81652	-3.18773e-10
121313186	chr12:121313186:C:T	4.31424e-12	-1.79176	-0.400119	2.15671e-08	-1.77311	-0.620467
121314620	chr12:121314620:T:C	1.0601e-11	-2.56711e-10	-1.29285	6.38492e-08	-2.56711e-10	-1.30822
121315274	chr12:121315274:T:G	2.71621e-12	-1.83716	-0.817411	2.24646e-08	-1.94324	-0.409561
121315910	chr12:121315910:T:C	3.61908e-12	-1.74156	-0.626027	1.68435e-08	-1.61233	-1.02845
121316088	chr12:121316088:T:G	1.40544e-11	-2.56711e-10	-1.01087	8.62689e-08	-2.56711e-10	-1.00727
121316140	chr12:121316140:T:C	1.1809e-11	-2.56711e-10	-1.18494	7.59424e-08	-2.56711e-10	-1.13477
121316452	chr12:121316452:C:G	8.59998e-12	-0.981638	-0.520406	2.01658e-08	-1.50014	-0.960616
121316608	chr12:121316608:C:T	1.14878e-11	-2.56711e-10	-1.21252	6.54655e-08	-2.56711e-10	-1.28322
121316686	chr12:121316686:T:C	1.25148e-11	-2.56711e-10	-1.12689	8.32018e-08	-2.56711e-10	-1.04347
121316914	chr12:121316914:C:G	2.11533e-12	-1.59863	-1.30596	6.20482e-08	-0.0409026	-1.29593
121317323	chr12:121317323:G:A	1.09402e-11	-2.56711e-10	-1.26136	6.49282e-08	-2.56711e-10	-1.29146
121317473	chr12:121317473:T:C	6.70537e-12	-1.7509	-3.18773e-10	8.018e-08	-1.08047	-3.18773e-10
121317549	chr12:121317549:G:A	2.85856e-11	-2.56711e-10	-0.3009	1.50945e-07	-2.56711e-10	-0.44783
121317718	chr12:121317718:T:C	2.15267e-11	-2.56711e-10	-0.58451	1.15618e-07	-2.56711e-10	-0.714448
121317758	chr12:121317758:A:G	4.53191e-12	-1.69378	-0.44888	2.0483e-08	-1.55316	-0.891994
121318164	chr12:121318164:C:T	1.35446e-11	-2.56711e-10	-1.04781	9.45743e-08	-2.56711e-10	-0.915357
121318255	chr12:121318255:A:G	5.71437e-12	-1.91082	-3.18773e-10	3.36061e-08	-1.95004	-3.18773e-10
121318747	chr12:121318747:G:A	3.77085e-11	0.465447	-0.489366	9.52246e-08	-0.585649	-0.322855
121318839	chr12:121318839:G:T	4.27386e-12	-1.70563	-0.495658	1.95324e-08	-1.56758	-0.925091
121318881	chr12:121318881:G:A	2.55801e-12	-1.85518	-0.859391	2.1312e-08	-1.93553	-0.46994
121319297	chr12:121319297:A:C	1.32318e-11	-2.56711e-10	-1.07118	9.19495e-08	-2.56711e-10	-0.943503
121319857	chr12:121319857:G:A	4.42889e-12	-1.73775	-0.42791	1.96461e-08	-1.60893	-0.877934
121319954	chr12:121319954:T:A	4.1872e-12	-1.70517	-0.5166	1.93338e-08	-1.56814	-0.934746
121320403	chr12:121320403:A:T	1.19924e-11	-2.56711e-10	-1.16953	7.84938e-08	-2.56711e-10	-1.10172
121320479	chr12:121320479:T:C	1.01081e-10	-2.56711e-10	0.962121	4.76427e-07	-2.56711e-10	0.701573
121320559	chr12:121320559:G:C	1.1691e-11	-2.56711e-10	-1.19499	6.60759e-08	-2.56711e-10	-1.27394
121320662	chr12:121320662:G:T	2.6165e-11	-0.389381	-3.18773e-10	1.20699e-07	-0.671442	-3.18773e-10
121320710	chr12:121320710:C:T	1.10055e-11	-2.56711e-10	-1.25541	6.51648e-08	-2.56711e-10	-1.28782
121320752	chr12:121320752:G:A	1.10299e-11	-2.56711e-10	-1.25319	6.5259e-08	-2.56711e-10	-1.28638
121320810	chr12:121320810:A:C	1.05402e-11	-2.56711e-10	-1.29861	6.56237e-08	-2.56711e-10	-1.28081
121321047	chr12:121321047:C:T	2.35957e-12	-1.96515	-0.830174	1.20599e-08	-1.9723	-1.00255
121321261	chr12:121321261:T:A	1.04935e-11	-2.56711e-10	-1.30304	6.41449e-08	-2.56711e-10	-1.3036
121321269	chr12:121321269:T:A	5.57574e-12	-1.93538	-3.18773e-10	3.39006e-08	-1.94131	-3.18773e-10
121321853	chr12:121321853:G:A	7.59888e-12	-0.76949	-0.856313	2.8923e-08	-1.37286	-0.727248
121322048	chr12:121322048:G:T	7.90054e-12	-1.07782	-0.509051	1.90146e-08	-1.56582	-0.953717
121322647	chr12:121322647:ATT:A	2.6575e-12	-1.8234	-0.853017	2.11635e-08	-1.94999	-0.462473
121322671	chr12:121322671:A:G	8.18286e-12	-0.71484	-0.836923	3.09676e-08	-1.333	-0.6988
121322848	chr12:121322848:C:A	4.17389e-12	-1.63231	-0.592649	2.13101e-08	-1.90874	-0.496827
121323054	chr12:121323054:A:G	1.05283e-11	-2.56711e-10	-1.29973	6.38062e-08	-2.56711e-10	-1.30889
121323973	chr12:121323973:G:A	2.34999e-12	-1.96733	-0.832063	1.23321e-08	-1.94829	-1.00425
121324124	chr12:121324124:C:T	1.08662e-11	-2.56711e-10	-1.26815	6.60638e-08	-2.56711e-10	-1.27412
121324327	chr12:121324327:G:T	9.23243e-11	-2.56711e-10	0.871504	4.38625e-07	-2.56711e-10	0.618903
121324811	chr12:121324811:G:GTT	1.09492e-11	-2.56711e-10	-1.26054	6.44158e-08	-2.56711e-10	-1.29938
121325190	chr12:121325190:C:T	1.21916e-11	-2.56711e-10	-1.15305	7.02047e-08	-2.56711e-10	-1.21333
121325441	chr12:121325441:TGACA:T	2.34489e-11	-2.56711e-10	-0.498979	1.22661e-07	-2.56711e-10	-0.65532
121325810	chr12:121325810:T:G	1.03261e-11	-0.6143	-0.704834	3.89568e-08	-1.25653	-0.54576
121325978	chr12:121325978:C:T	1.06015e-11	-2.56711e-10	-1.29281	6.38685e-08	-2.56711e-10	-1.30792
121326361	chr12:121326361:T:C	2.25356e-12	-1.73661	-1.10468	1.08267e-08	-1.85347	-1.22926
121327472	chr12:121327472:G:A	1.24601e-11	-2.56711e-10	-1.13127	8.40761e-08	-2.56711e-10	-1.03302
121327952	chr12:121327952:C:A	1.1971e-11	-2.56711e-10	-1.17132	7.80314e-08	-2.56711e-10	-1.10763
121329465	chr12:121329465:A:C	9.47447e-12	-1.59419	0.188985	4.16832e-08	-1.90056	0.165919
121329685	chr12:121329685:G:A	6.34739e-12	-1.80576	-3.18773e-10	7.38743e-08	-1.16238	-3.18773e-10
121329687	chr12:121329687:C:T	1.25064e-11	-2.56711e-10	-1.12756	8.44686e-08	-2.56711e-10	-1.02836
121330445	chr12:121330445:C:T	2.87798e-12	-1.48153	-1.11518	1.76308e-08	-1.31206	-1.28304
121331462	chr12:121331462:T:C	5.37328e-12	-1.97237	-3.18773e-10	5.43937e-08	-1.46849	-3.18773e-10
121331945	chr12:121331945:G:A	1.29498e-11	-2.56711e-10	-1.09272	8.68904e-08	-2.56711e-10	-1.0001
121332201	chr12:121332201:G:A	2.7566e-12	-1.87068	-0.769125	2.42855e-08	-1.92515	-0.349714
121332621	chr12:121332621:T:C	2.03913e-12	-1.71855	-1.22273	1.58675e-08	-1.43869	-1.26178
121332724	chr12:121332724:C:T	1.20146e-11	-2.56711e-10	-1.16768	6.71649e-08	-2.56711e-10	-1.25759
121332967	chr12:121332967:G:C	5.46742e-12	-1.955	-3.18773e-10	3.31433e-08	-1.9639	-3.18773e-10
121332996	chr12:121332996:T:C	1.26079e-11	-2.56711e-10	-1.11948	8.50904e-08	-2.56711e-10	-1.02103
121333129	chr12:121333129:G:A	2.61358e-12	-1.81903	-0.874052	2.05593e-08	-1.95157	-0.489858
121333411	chr12:121333411:C:G	2.03894e-11	-2.56711e-10	-0.638789	1.10176e-07	-2.56711e-10	-0.76266
121333544	chr12:121333544:T:C	1.86375e-11	-2.56711e-10	-0.728626	1.0416e-07	-2.56711e-10	-0.818811
121333829	chr12:121333829:T:C	2.23466e-12	-1.61463	-1.23509	1.06075e-08	-1.90899	-1.19419
121334219	chr12:121334219:C:T	1.05574e-11	-1.29698	-3.18773e-10	4.16759e-08	-1.73482	-3.18773e-10
121334507	chr12:121334507:A:G	5.63129e-11	-2.56711e-10	0.37712	3.41405e-07	-2.56711e-10	0.368327
121334568	chr12:121334568:T:C	1.21959e-11	-2.56711e-10	-1.1527	7.9377e-08	-2.56711e-10	-1.09053
121334986	chr12:121334986:TC:T	5.16359e-12	-1.2299	-0.782269	2.22659e-08	-1.69293	-0.668754
121335078	chr12:121335078:T:A	2.20766e-12	-1.87976	-0.982115	1.82086e-08	-1.9195	-0.643352
121335413	chr12:121335413:G:A	1.6475e-11	-2.56711e-10	-0.851961	1.16264e-07	-2.56711e-10	-0.708876
121335685	chr12:121335685:A:G	1.11308e-11	-2.56711e-10	-1.24409	7.07475e-08	-2.56711e-10	-1.20563
121335749	chr12:121335749:T:C	4.07085e-12	-1.75909	-0.490862	1.88345e-08	-1.60778	-0.921277
121336015	chr12:121336015:T:G	1.6515e-12	-1.84469	-1.30743	9.25456e-09	-1.94043	-1.29919
121336709	chr12:121336709:G:C	1.60504e-12	-1.87163	-1.30903	9.38484e-09	-1.92325	-1.3024
121337208	chr12:121337208:C:T	1.09768e-11	-2.56711e-10	-1.25802	6.95743e-08	-2.56711e-10	-1.22235
121337209	chr12:121337209:T:G	1.82569e-10	-2.56711e-10	1.55333	8.48492e-07	-2.56711e-10	1.27872
121337218	chr12:121337218:A:C	5.73509e-12	-1.9072	-3.18773e-10	4.13854e-08	-1.74182	-3.18773e-10
121337581	chr12:121337581:C:A	1.2609e-11	-2.56711e-10	-1.11939	8.51016e-08	-2.56711e-10	-1.0209
121337693	chr12:121337693:T:C	1.15982e-11	-2.56711e-10	-1.20295	6.58091e-08	-2.56711e-10	-1.27798
121338017	chr12:121338017:C:T	1.22582e-11	-2.56711e-10	-1.14761	7.39693e-08	-2.56711e-10	-1.16109
121338130	chr12:121338130:T:C	1.94335e-11	0.151633	-0.838439	5.1108e-08	-0.826367	-0.704435
121338160	chr12:121338160:G:A	1.23218e-11	-2.56711e-10	-1.14244	8.2707e-08	-2.56711e-10	-1.04944
121338512	chr12:121338512:T:C	1.63321e-12	-1.85459	-1.30866	9.29748e-09	-1.93368	-1.30132
121338654	chr12:121338654:T:C	1.62385e-12	-1.85934	-1.30966	9.2791e-09	-1.93146	-1.30552
121338739	chr12:121338739:G:GTATATTATAAAGTA	2.25964e-11	-2.56711e-10	-0.536012	1.50742e-07	-2.56711e-10	-0.449174
121338945	chr12:121338945:A:G	5.3716e-12	-1.97268	-3.18773e-10	3.32462e-08	-1.9608	-3.18773e-10
121339312	chr12:121339312:A:C	1.36482e-11	-2.56711e-10	-1.04019	9.04338e-08	-2.56711e-10	-0.960125
121339513	chr12:121339513:CA:C	5.13569e-11	0.626215	-0.341219	1.2671e-07	-0.453979	-0.168864
121339560	chr12:121339560:T:C	1.6306e-12	-1.85553	-1.30932	9.27773e-09	-1.93364	-1.30349
121339619	chr12:121339619:T:C	1.64001e-12	-1.8498	-1.3093	9.24953e-09	-1.93679	-1.30338
121339657	chr12:121339657:C:T	2.43929e-12	-1.85877	-0.903322	2.0114e-08	-1.93288	-0.530442
121339749	chr12:121339749:A:G	1.0035e-11	-1.9723	0.624572	4.02683e-08	-1.96257	0.19339
121340445	chr12:121340445:G:A	1.82972e-10	-2.56711e-10	1.55553	8.50401e-07	-2.56711e-10	1.28097
121340637	chr12:121340637:C:T	2.66449e-12	-1.849	-0.824792	2.22537e-08	-1.93832	-0.423914
121340997	chr12:121340997:T:G	2.50213e-12	-1.85426	-0.882401	2.0661e-08	-1.93606	-0.500438
121341102	chr12:121341102:T:G	1.93898e-12	-1.68204	-1.30961	1.08685e-08	-1.77354	-1.30533
121341198	chr12:121341198:G:A	4.27795e-12	-1.39105	-0.809278	1.89682e-08	-1.79487	-0.72711
121341625	chr12:121341625:A:C	1.86822e-11	-2.56711e-10	-0.726232	1.09162e-07	-2.56711e-10	-0.771912
121341857	chr12:121341857:G:A	1.15759e-11	-2.56711e-10	-1.20488	6.57609e-08	-2.56711e-10	-1.27872
121342157	chr12:121342157:G:A	1.15647e-11	-2.56711e-10	-1.20584	6.57267e-08	-2.56711e-10	-1.27924
121342196	chr12:121342196:G:T	1.86618e-11	-2.56711e-10	-0.727326	1.04169e-07	-2.56711e-10	-0.818728
121342790	chr12:121342790:T:C	1.57923e-12	-1.88724	-1.30963	9.43641e-09	-1.91311	-1.30706
121342808	chr12:121342808:A:G	1.60567e-12	-1.87094	-1.30933	9.32193e-09	-1.9243	-1.30808
121342816	chr12:121342816:G:A	1.04548e-11	-2.56711e-10	-1.30674	6.38138e-08	-2.56711e-10	-1.30877
121342979	chr12:121342979:A:G	1.04448e-11	-2.56711e-10	-1.3077	6.37569e-08	-2.56711e-10	-1.30966
121343210	chr12:121343210:A:T	3.57999e-12	-1.54411	-0.83433	4.94899e-08	-0.724221	-0.838754
121343267	chr12:121343267:A:G	1.1109e-11	-2.56711e-10	-1.24605	6.55739e-08	-2.56711e-10	-1.28156
121343389	chr12:121343389:T:C	1.19474e-11	-2.56711e-10	-1.17329	7.29795e-08	-2.56711e-10	-1.17456
121343722	chr12:121343722:T:C	1.08989e-11	-2.56711e-10	-1.26514	7.00128e-08	-2.56711e-10	-1.21606
121343998	chr12:121343998:G:A	1.16398e-11	-2.56711e-10	-1.19938	6.59474e-08	-2.56711e-10	-1.27589
121344184	chr12:121344184:A:G	1.05057e-11	-2.56711e-10	-1.30188	6.63363e-08	-2.56711e-10	-1.27001
121344626	chr12:121344626:C:T	2.07731e-11	-2.56711e-10	-0.620147	1.38836e-07	-2.56711e-10	-0.531446
121344905	chr12:121344905:G:C	1.08494e-11	-2.56711e-10	-1.26969	6.40064e-08	-2.56711e-10	-1.30576
121344980	chr12:121344980:T:C	1.25765e-11	-2.56711e-10	-1.12197	8.34125e-08	-2.56711e-10	-1.04094
121345150	chr12:121345150:G:A	1.11499e-11	-2.56711e-10	-1.24237	6.6516e-08	-2.56711e-10	-1.2673
121345418	chr12:121345418:A:C	3.31961e-12	-1.89955	-0.55441	3.33329e-08	-1.89929	-0.0589096
121346171	chr12:121346171:C:T	1.04567e-11	-2.56711e-10	-1.30656	6.54699e-08	-2.56711e-10	-1.28315
121347094	chr12:121347094:A:T	1.09179e-10	-2.56711e-10	1.03919	5.09138e-07	-2.56711e-10	0.767976
121347170	chr12:121347170:G:A	1.11001e-11	-2.56711e-10	-1.24685	7.00456e-08	-2.56711e-10	-1.2156
121347373	chr12:121347373:T:C	2.13987e-10	-2.56711e-10	1.71211	9.87444e-07	-2.56711e-10	1.43038
121348370	chr12:121348370:G:A	3.12752e-12	-1.83058	-0.682984	2.70039e-08	-1.94558	-0.22318
121348669	chr12:121348669:A:T	5.67232e-12	-1.20813	-0.710074	1.9019e-08	-1.35541	-1.1639
121348684	chr12:121348684:C:T	1.8853e-11	-2.56711e-10	-0.717131	1.35674e-07	-2.56711e-10	-0.554487
121348936	chr12:121348936:C:T	5.4306e-12	-1.96175	-3.18773e-10	3.5952e-08	-1.88256	-3.18773e-10
121348980	chr12:121348980:T:C	2.92217e-12	-1.28125	-1.30022	1.07557e-08	-1.78497	-1.30434
121349039	chr12:121349039:C:T	8.03921e-12	-1.05064	-0.518828	2.41399e-08	-1.2148	-1.06608
121349040	chr12:121349040:A:G	1.11737e-11	-1.95108	0.710836	3.51253e-08	-1.94043	0.0346132
121349165	chr12:121349165:A:C	1.69454e-12	-1.82054	-1.30586	8.96311e-09	-1.96259	-1.30904
121349273	chr12:121349273:G:A	1.52145e-11	-2.56711e-10	-0.931552	8.23522e-08	-2.56711e-10	-1.05374
121349565	chr12:121349565:C:G	2.78058e-11	-2.56711e-10	-0.328559	1.6783e-07	-2.56711e-10	-0.341791
121349576	chr12:121349576:A:T	1.08094e-11	-2.56711e-10	-1.27339	6.92628e-08	-2.56711e-10	-1.22683
121349768	chr12:121349768:T:A	1.85448e-11	-2.56711e-10	-0.733612	1.28885e-07	-2.56711e-10	-0.605826
121349852	chr12:121349852:G:A	1.45873e-11	-2.56711e-10	-0.973654	8.51435e-08	-2.56711e-10	-1.0204
121349988	chr12:121349988:G:A	2.73742e-11	-2.56711e-10	-0.344202	1.65247e-07	-2.56711e-10	-0.3573
121349993	chr12:121349993:G:A	4.4519e-11	-2.56711e-10	0.142113	2.25858e-07	-2.56711e-10	-0.0448374
121350005	chr12:121350005:C:A	3.02865e-12	-1.8666	-0.679088	2.77002e-08	-1.92518	-0.218124
121350210	chr12:121350210:A:T	1.19355e-11	-2.56711e-10	-1.17429	7.60888e-08	-2.56711e-10	-1.13284
121350299	chr12:121350299:A:G	3.09078e-12	-1.23259	-1.29279	1.09846e-08	-1.76026	-1.308
121350310	chr12:121350310:G:A	2.18618e-12	-1.7119	-1.15975	9.92885e-09	-1.91864	-1.25066
121350405	chr12:121350405:G:C	1.04587e-11	-2.56711e-10	-1.30637	6.37971e-08	-2.56711e-10	-1.30903
121350419	chr12:121350419:T:C	1.16567e-11	0.10599	-1.30392	2.63773e-08	-1.02778	-1.16446
121350488	chr12:121350488:C:T	9.56613e-12	-0.0858937	-1.30968	2.17264e-08	-1.16291	-1.22331
121350663	chr12:121350663:G:A	1.36968e-11	0.227524	-1.26417	3.22533e-08	-0.951255	-1.03987
121351757	chr12:121351757:C:A	6.14589e-12	-1.07549	-0.762535	2.10371e-08	-1.23587	-1.18259
121352084	chr12:121352084:T:A	6.01724e-12	-1.09766	-0.761521	2.04859e-08	-1.26294	-1.18206
121352124	chr12:121352124:C:A	3.79032e-12	-1.13016	-1.19119	6.80527e-08	0.0651247	-1.30958
121352455	chr12:121352455:A:T	1.47708e-11	-2.56711e-10	-0.961153	8.46005e-08	-2.56711e-10	-1.0268
121354101	chr12:121354101:G:A	3.52763e-12	-1.6099	-0.783278	1.89883e-08	-1.75015	-0.770769
121354262	chr12:121354262:T:G	6.66434e-12	-1.75703	-3.18773e-10	5.42688e-08	-1.47079	-3.18773e-10
121355666	chr12:121355666:C:T	1.06572e-11	-2.56711e-10	-1.28757	6.43974e-08	-2.56711e-10	-1.29967
121355680	chr12:121355680:T:C	1.50249e-11	-2.56711e-10	-0.944095	8.59574e-08	-2.56711e-10	-1.01089
121355688	chr12:121355688:T:C	5.99183e-12	-1.74411	-0.119298	1.87181e-08	-1.96363	-0.571623
121355884	chr12:121355884:T:C	3.28005e-12	-1.57987	-0.886078	1.75345e-08	-1.72525	-0.875322
121356311	chr12:121356311:G:A	2.95171e-12	-1.89683	-0.674587	2.84321e-08	-1.9016	-0.215626
121356932	chr12:121356932:C:T	2.77652e-12	-1.90838	-0.724229	2.7103e-08	-1.8868	-0.278296
121356945	chr12:121356945:A:G	1.75824e-12	-1.8342	-1.25529	9.0782e-09	-1.96446	-1.2944
121356951	chr12:121356951:G:T	2.18037e-10	-2.56711e-10	1.73086	1.00523e-06	-2.56711e-10	1.44823
121356974	chr12:121356974:T:C	9.92965e-12	-0.271915	-1.08636	1.83325e-08	-1.26495	-1.29112
121357023	chr12:121357023:G:C	1.64701e-11	-2.56711e-10	-0.852255	9.30271e-08	-2.56711e-10	-0.931852
121357264	chr12:121357264:G:A	2.40994e-11	-2.56711e-10	-0.471617	1.28221e-07	-2.56711e-10	-0.610986
121357542	chr12:121357542:GAGAA:G	1.05726e-11	-2.56711e-10	-1.29554	6.37557e-08	-2.56711e-10	-1.30968
121358560	chr12:121358560:G:A	1.06551e-11	-2.56711e-10	-1.28777	6.66027e-08	-2.56711e-10	-1.266
121358725	chr12:121358725:G:A	8.54778e-12	-1.07209	-0.436041	2.48437e-08	-1.2369	-1.01524
121359173	chr12:121359173:T:G	1.10914e-11	-2.56711e-10	-1.24763	6.98663e-08	-2.56711e-10	-1.21816
121359375	chr12:121359375:G:A	2.19354e-10	-2.56711e-10	1.73688	1.01096e-06	-2.56711e-10	1.45391
121360102	chr12:121360102:G:A	3.71188e-11	0.318239	-0.357918	1.49688e-07	-0.360348	-0.0958442
121360180	chr12:121360180:G:A	3.37511e-12	-1.82805	-0.609328	2.97939e-08	-1.9441	-0.126339
121360251	chr12:121360251:AC:A	1.07572e-11	-2.56711e-10	-1.27823	6.75567e-08	-2.56711e-10	-1.25178
121360651	chr12:121360651:G:A	1.63055e-11	-2.56711e-10	-0.862301	1.08744e-07	-2.56711e-10	-0.775746
121361241	chr12:121361241:A:G	1.04249e-11	-2.56711e-10	-1.30961	6.45012e-08	-2.56711e-10	-1.29806
121361922	chr12:121361922:G:C	1.04733e-11	-2.56711e-10	-1.30498	6.4823e-08	-2.56711e-10	-1.29308
121362385	chr12:121362385:A:G	1.13986e-11	-0.342283	-0.878027	3.81781e-08	-1.33851	-0.483973
121362456	chr12:121362456:G:A	4.47636e-12	-0.960853	-1.19414	3.90351e-08	-0.615832	-1.18445
121362732	chr12:121362732:C:T	1.68573e-11	-2.56711e-10	-0.82902	1.12684e-07	-2.56711e-10	-0.74016
121362828	chr12:121362828:A:T	2.71373e-12	-1.89693	-0.75855	2.56255e-08	-1.89811	-0.32304
121363114	chr12:121363114:G:C	2.77247e-12	-1.78515	-0.848917	1.27965e-08	-1.94912	-0.966445
121363124	chr12:121363124:A:C	1.20394e-10	0.538599	0.59837	5.15356e-07	-0.190789	0.970903
121363158	chr12:121363158:T:C	1.09539e-11	-2.56711e-10	-1.26011	7.14366e-08	-2.56711e-10	-1.19593
121363253	chr12:121363253:T:C	1.20208e-11	-2.56711e-10	-1.16717	7.04303e-08	-2.56711e-10	-1.21012
121363295	chr12:121363295:T:C	1.15841e-11	-0.147097	-1.05707	3.39206e-08	-1.2025	-0.738223
121363507	chr12:121363507:C:T	1.04822e-11	-2.56711e-10	-1.30413	6.49811e-08	-2.56711e-10	-1.29065
121363574	chr12:121363574:G:A	1.0809e-11	-2.56711e-10	-1.27342	6.38752e-08	-2.56711e-10	-1.30781
121363587	chr12:121363587:G:A	2.74826e-11	-2.56711e-10	-0.340249	1.4594e-07	-2.56711e-10	-0.481547
121363623	chr12:121363623:A:G	1.04732e-11	-2.56711e-10	-1.30498	6.53559e-08	-2.56711e-10	-1.2849
121363702	chr12:121363702:T:C	1.08864e-11	-2.56711e-10	-1.26629	6.39888e-08	-2.56711e-10	-1.30603
121363709	chr12:121363709:A:G	2.7874e-11	-2.56711e-10	-0.32611	1.6826e-07	-2.56711e-10	-0.339232
121363785	chr12:121363785:C:T	5.37153e-12	-1.97269	-3.18773e-10	5.63799e-08	-1.43263	-3.18773e-10
121364177	chr12:121364177:G:A	1.28457e-11	-2.56711e-10	-1.10079	8.35408e-08	-2.56711e-10	-1.03941
121364241	chr12:121364241:T:C	1.56612e-11	0.0981476	-1.00077	4.56951e-08	-1.04053	-0.602218
121364759	chr12:121364759:C:T	2.53576e-11	-2.56711e-10	-0.420726	1.52883e-07	-2.56711e-10	-0.435071
121364852	chr12:121364852:G:A	2.31515e-11	-2.56711e-10	-0.511745	1.24956e-07	-2.56711e-10	-0.636783
121365190	chr12:121365190:CT:C	1.43087e-11	-2.56711e-10	-0.992935	8.25577e-08	-2.56711e-10	-1.05125
121366747	chr12:121366747:A:G	1.4805e-11	-2.56711e-10	-0.958837	9.50989e-08	-2.56711e-10	-0.909825
121366869	chr12:121366869:G:A	2.68863e-12	-1.9077	-0.757071	2.60053e-08	-1.88538	-0.321066
121367227	chr12:121367227:G:A	3.59081e-12	-1.20912	-1.1663	1.46056e-08	-1.65797	-1.12537
121367263	chr12:121367263:A:G	1.3925e-11	-2.56711e-10	-1.02012	7.8491e-08	-2.56711e-10	-1.10176
121368161	chr12:121368161:T:C	3.10351e-12	-1.36603	-1.15524	1.36389e-08	-1.54522	-1.3066
121368381	chr12:121368381:C:T	1.328e-11	-2.56711e-10	-1.06755	7.7543e-08	-2.56711e-10	-1.11391
121368448	chr12:121368448:C:T	1.53994e-11	-2.56711e-10	-0.919477	8.78575e-08	-2.56711e-10	-0.989026
121368681	chr12:121368681:C:T	2.7245e-12	-1.89524	-0.756283	2.56905e-08	-1.8986	-0.320028
121369241	chr12:121369241:A:T	3.81024e-12	-1.04111	-1.275	1.95023e-08	-1.20914	-1.28507
121369622	chr12:121369622:C:T	2.18037e-10	-2.56711e-10	1.73086	1.00523e-06	-2.56711e-10	1.44823
121369627	chr12:121369627:G:T	3.74919e-12	-1.06037	-1.27189	1.89607e-08	-1.23474	-1.28763
121370042	chr12:121370042:A:G	1.05097e-11	-2.56711e-10	-1.3015	6.37665e-08	-2.56711e-10	-1.30952
121370751	chr12:121370751:G:A	1.67156e-11	-2.56711e-10	-0.837461	1.1164e-07	-2.56711e-10	-0.749461
121370842	chr12:121370842:A:C	1.61776e-11	0.0811344	-0.951308	5.01552e-08	-0.851905	-0.697716
121371009	chr12:121371009:G:A	2.10179e-11	-2.56711e-10	-0.608428	1.2715e-07	-2.56711e-10	-0.619377
121371095	chr12:121371095:C:T	1.05157e-11	-2.56711e-10	-1.30094	6.38845e-08	-2.56711e-10	-1.30767
121371264	chr12:121371264:C:T	1.13999e-11	-2.56711e-10	-1.2202	6.74044e-08	-2.56711e-10	-1.25403
121371275	chr12:121371275:C:T	5.67814e-12	-1.91718	-3.18773e-10	3.64069e-08	-1.86999	-3.18773e-10
121371316	chr12:121371316:T:C	1.92857e-11	0.215639	-0.91008	5.85648e-08	-0.749134	-0.645475
121371351	chr12:121371351:A:G	4.2466e-11	-1.79652	1.89142	3.08978e-07	-1.93889	2.20742
121372189	chr12:121372189:G:A	2.04705e-11	-2.56711e-10	-0.634821	1.09917e-07	-2.56711e-10	-0.765022
121372391	chr12:121372391:C:T	2.87404e-12	-1.88657	-0.711514	2.86055e-08	-1.85867	-0.252479
121372429	chr12:121372429:A:C	2.59203e-12	-1.88944	-0.811924	2.50852e-08	-1.85498	-0.387481
121372686	chr12:121372686:T:C	1.33375e-11	-2.56711e-10	-1.06322	8.93358e-08	-2.56711e-10	-0.97234
121372704	chr12:121372704:A:T	1.97609e-12	-1.68074	-1.29195	1.00605e-08	-1.90966	-1.24647
121373068	chr12:121373068:G:A	4.42866e-11	-2.56711e-10	0.136878	2.22805e-07	-2.56711e-10	-0.0584457
121373433	chr12:121373433:C:T	2.95379e-12	-1.86221	-0.708502	2.80361e-08	-1.88279	-0.248461
121373641	chr12:121373641:C:T	1.7906e-12	-1.77249	-1.29876	9.39806e-09	-1.93348	-1.29076
121373898	chr12:121373898:TGTGACCCATCAAGTGTCTCCAGCCTGCTTTAACAGTTGTCGGCATGG:CGTGACCCATCAAGTGTCTCCAGCCTGCTTTAACAGTTGTCGGCATGG	4.9354e-12	-1.16312	-0.894253	1.99942e-08	-1.64317	-0.826127
121373983	chr12:121373983:G:A	5.28011e-11	-2.56711e-10	0.312728	2.6108e-07	-2.56711e-10	0.100083
121374050	chr12:121374050:T:C	1.3645e-11	-0.276049	-0.764378	4.81083e-08	-1.12433	-0.466958
121374320	chr12:121374320:A:G	1.88527e-12	-1.73042	-1.28931	1.00127e-08	-1.92819	-1.23269
121374330	chr12:121374330:G:A	2.66482e-12	-1.3654	-1.30826	1.24171e-08	-1.63917	-1.3065
121374332	chr12:121374332:C:T	1.16789e-11	-2.56711e-10	-1.19602	6.88942e-08	-2.56711e-10	-1.23217
121374350	chr12:121374350:A:G	1.87839e-12	-1.7535	-1.26989	1.02595e-08	-1.9393	-1.19724
121374389	chr12:121374389:G:A	1.0518e-11	-2.56711e-10	-1.30071	6.37605e-08	-2.56711e-10	-1.30961
121374427	chr12:121374427:C:T	2.52111e-10	-2.56711e-10	1.87606	1.15644e-06	-2.56711e-10	1.58836
121374434	chr12:121374434:G:A	1.04286e-11	-2.56711e-10	-1.30925	6.42088e-08	-2.56711e-10	-1.3026
121374471	chr12:121374471:C:T	1.48076e-11	0.116736	-1.0754	4.50829e-08	-0.817477	-0.838762
121374483	chr12:121374483:A:C	1.91952e-12	-1.73974	-1.26198	1.02658e-08	-1.95097	-1.18495
121374513	chr12:121374513:T:C	1.47825e-11	0.177737	-1.1381	4.28892e-08	-0.776048	-0.930074
121374574	chr12:121374574:G:A	3.68159e-12	-1.30719	-1.04327	1.72946e-08	-1.59256	-1.02179
121374581	chr12:121374581:T:C	1.93566e-12	-1.74076	-1.2526	1.0417e-08	-1.95114	-1.17016
121374821	chr12:121374821:C:T	1.52281e-11	-2.56711e-10	-0.930663	8.7019e-08	-2.56711e-10	-0.998616
121375001	chr12:121375001:G:A	1.27445e-11	-2.56711e-10	-1.10871	8.47398e-08	-2.56711e-10	-1.02516
121375409	chr12:121375409:C:T	4.86274e-12	-1.03044	-1.04177	2.14779e-08	-1.43393	-0.963785
121375446	chr12:121375446:G:A	2.67107e-12	-1.79821	-0.873115	1.0386e-08	-1.92848	-1.1958
121375514	chr12:121375514:G:A	1.75641e-11	-2.56711e-10	-0.787944	1.00937e-07	-2.56711e-10	-0.850245
121375864	chr12:121375864:C:T	1.55409e-12	-1.9705	-1.24242	3.45682e-08	-0.798261	-1.12355
121375899	chr12:121375899:G:A	1.05643e-11	-2.56711e-10	-1.29632	6.40819e-08	-2.56711e-10	-1.30458
121376008	chr12:121376008:G:C	1.50953e-12	-1.9689	-1.27311	1.27113e-08	-1.62441	-1.29785
121376030	chr12:121376030:T:G	1.51026e-12	-1.96334	-1.27818	1.27452e-08	-1.61133	-1.30826
121376109	chr12:121376109:C:T	2.40322e-11	-2.56711e-10	-0.47441	1.31183e-07	-2.56711e-10	-0.588149
121377463	chr12:121377463:T:G	1.56463e-11	0.373812	-1.27738	3.83154e-08	-0.565113	-1.25378
121378246	chr12:121378246:A:G	1.33342e-11	-2.56711e-10	-1.06347	7.66905e-08	-2.56711e-10	-1.12497
121378459	chr12:121378459:A:G	6.04692e-12	-1.85425	-3.18773e-10	3.31617e-08	-1.96335	-3.18773e-10
121378891	chr12:121378891:A:T	1.67687e-11	0.391732	-1.22602	3.94396e-08	-0.59997	-1.19
121379383	chr12:121379383:G:T	1.07312e-11	-2.56711e-10	-1.28065	6.41693e-08	-2.56711e-10	-1.30322
121379696	chr12:121379696:A:G	1.86982e-11	0.534225	-1.2596	4.29804e-08	-0.481934	-1.22207
121379722	chr12:121379722:T:C	3.76259e-12	-1.1608	-1.16789	1.3624e-08	-1.72157	-1.13134
121379836	chr12:121379836:A:T	7.67651e-12	-1.61564	-3.18773e-10	7.20515e-08	-1.18736	-3.18773e-10
121379875	chr12:121379875:T:G	4.45824e-11	1.45069	-1.30715	6.21387e-08	-0.0264384	-1.30894
121380039	chr12:121380039:C:CTG	3.59668e-11	1.23761	-1.30882	5.31707e-08	-0.183924	-1.30731
121380042	chr12:121380042:G:T	3.81437e-11	1.29713	-1.30957	5.56967e-08	-0.139706	-1.30512
121380043	chr12:121380043:A:ATC	3.76791e-11	1.28391	-1.30861	5.50154e-08	-0.149494	-1.30763
121380224	chr12:121380224:A:G	3.86872e-11	1.30968	-1.30798	5.60629e-08	-0.12994	-1.30833
121380372	chr12:121380372:G:A	1.1312e-11	-2.56711e-10	-1.22794	6.79591e-08	-2.56711e-10	-1.24584
121380470	chr12:121380470:C:T	3.67191e-11	1.25879	-1.30929	5.43214e-08	-0.169784	-1.30004
121380475	chr12:121380475:G:A	1.15354e-11	-2.56711e-10	-1.20838	6.87828e-08	-2.56711e-10	-1.23379
121380903	chr12:121380903:G:A	4.00831e-11	1.34549	-1.30834	5.75903e-08	-0.103419	-1.30797
121381033	chr12:121381033:G:A	1.07725e-11	-2.56711e-10	-1.2768	6.44165e-08	-2.56711e-10	-1.29937
121381034	chr12:121381034:G:C	1.43138e-11	-2.56711e-10	-0.992577	8.25115e-08	-2.56711e-10	-1.05181
121381365	chr12:121381365:G:A	1.46615e-11	-2.56711e-10	-0.968579	7.89326e-08	-2.56711e-10	-1.09615
121381465	chr12:121381465:C:T	5.95608e-12	-1.86939	-3.18773e-10	3.38457e-08	-1.94293	-3.18773e-10
121381510	chr12:121381510:C:T	8.47305e-12	-1.65058	0.13367	3.58682e-08	-1.5095	-0.375394
121381647	chr12:121381647:T:A	2.07547e-11	0.516025	-1.13706	4.37089e-08	-0.543855	-1.14334
121381796	chr12:121381796:A:G	1.94985e-12	-1.68015	-1.3059	1.43586e-08	-1.49299	-1.3074
121381801	chr12:121381801:T:C	2.03862e-12	-1.63686	-1.30467	1.52228e-08	-1.43551	-1.30645
121382048	chr12:121382048:T:C	4.08875e-11	1.3667	-1.30968	5.87111e-08	-0.0890548	-1.30306
121382071	chr12:121382071:T:C	3.7201e-11	1.27215	-1.30962	5.47968e-08	-0.158912	-1.3022
121382265	chr12:121382265:T:C	3.7361e-11	1.25469	-1.28787	5.39565e-08	-0.17226	-1.30431
121382307	chr12:121382307:C:T	3.74951e-11	1.26051	-1.2901	5.41428e-08	-0.167737	-1.30538
121382517	chr12:121382517:G:A	2.42439e-11	-2.56711e-10	-0.465638	1.27717e-07	-2.56711e-10	-0.614922
121382520	chr12:121382520:C:T	1.65384e-11	-2.56711e-10	-0.848116	1.09639e-07	-2.56711e-10	-0.767551
121382568	chr12:121382568:A:G	3.8514e-12	-1.86062	-0.444747	2.42641e-08	-1.7716	-0.504144
121382616	chr12:121382616:C:T	1.20268e-11	-2.56711e-10	-1.16667	6.98101e-08	-2.56711e-10	-1.21896
121382977	chr12:121382977:A:G	9.73914e-12	-0.602726	-0.774925	4.10771e-08	-0.804684	-0.944608
121383000	chr12:121383000:C:T	1.43875e-11	-2.56711e-10	-0.987443	7.97896e-08	-2.56711e-10	-1.08535
121383173	chr12:121383173:C:T	3.66884e-11	1.25724	-1.30858	5.61206e-08	-0.139649	-1.29759
121383506	chr12:121383506:A:G	1.59846e-11	-2.56711e-10	-0.882179	9.07198e-08	-2.56711e-10	-0.956967
121383758	chr12:121383758:T:C	1.1968e-11	-2.56711e-10	-1.17157	6.85848e-08	-2.56711e-10	-1.23667
121383851	chr12:121383851:G:A	3.8047e-11	1.29115	-1.30613	5.68521e-08	-0.114878	-1.30941
121384064	chr12:121384064:A:G	1.49635e-12	-1.96086	-1.28991	3.01306e-08	-0.775821	-1.28338
121384113	chr12:121384113:G:T	1.64298e-12	-1.90487	-1.25243	1.38293e-08	-1.57409	-1.26386
121384292	chr12:121384292:G:A	3.93223e-11	1.32765	-1.30966	5.82876e-08	-0.0950145	-1.30434
121384621	chr12:121384621:A:G	5.93904e-12	-1.87226	-3.18773e-10	3.33884e-08	-1.95653	-3.18773e-10
121384878	chr12:121384878:A:G	1.27056e-11	-2.56711e-10	-1.11176	7.39278e-08	-2.56711e-10	-1.16165
121384889	chr12:121384889:G:C	4.94911e-11	1.55155	-1.30356	6.90124e-08	0.0792219	-1.30968
121385166	chr12:121385166:C:T	1.18002e-11	-2.56711e-10	-1.18569	6.91678e-08	-2.56711e-10	-1.22821
121385167	chr12:121385167:G:A	1.82494e-12	-1.74582	-1.30643	1.25486e-08	-1.65189	-1.28324
121385711	chr12:121385711:C:A	5.39626e-12	-1.9681	-3.18773e-10	3.73424e-08	-1.84461	-3.18773e-10
121385891	chr12:121385891:A:AT	2.5775e-12	-1.6409	-1.06608	1.46549e-08	-1.60246	-1.17751
121386206	chr12:121386206:T:C	1.75233e-12	-1.94479	-1.14806	9.70902e-09	-1.96793	-1.22376
121386663	chr12:121386663:T:C	2.52787e-11	-2.56711e-10	-0.423841	1.40908e-07	-2.56711e-10	-0.516636
121386712	chr12:121386712:C:T	2.22209e-11	-2.56711e-10	-0.552769	1.48945e-07	-2.56711e-10	-0.461163
121386808	chr12:121386808:A:G	4.17893e-12	-1.18155	-1.0422	2.83746e-08	-1.33599	-0.783263
121386999	chr12:121386999:T:C	1.20547e-11	-2.56711e-10	-1.16435	7.02801e-08	-2.56711e-10	-1.21225
121387033	chr12:121387033:G:A	1.4871e-11	-2.56711e-10	-0.95439	7.83366e-08	-2.56711e-10	-1.10373
121387222	chr12:121387222:A:C	4.89513e-12	-0.797567	-1.268	2.72104e-08	-0.997927	-1.16322
121387644	chr12:121387644:G:A	2.98287e-12	-1.93835	-0.622571	1.53934e-08	-1.9085	-0.822305
121388145	chr12:121388145:C:T	1.38673e-11	-2.56711e-10	-1.02427	8.73782e-08	-2.56711e-10	-0.994497
121388212	chr12:121388212:A:G	4.80835e-12	-0.806119	-1.27733	2.6426e-08	-1.00771	-1.18268
121388259	chr12:121388259:T:C	4.86241e-12	-0.790713	-1.28156	2.66323e-08	-0.991699	-1.19092
121389171	chr12:121389171:G:A	1.82498e-11	-0.749651	-3.18773e-10	9.54093e-08	-0.906567	-3.18773e-10
121389516	chr12:121389516:A:G	3.00502e-12	-1.97122	-0.5823	1.83183e-08	-1.76164	-0.795195
121389518	chr12:121389518:C:T	3.08247e-12	-1.25791	-1.27016	1.93939e-08	-1.33208	-1.1677
121389626	chr12:121389626:G:A	3.19493e-12	-1.21347	-1.27877	1.99655e-08	-1.28623	-1.18451
121389671	chr12:121389671:T:A	7.06375e-12	-1.76491	0.0660771	1.33119e-07	-1.23678	0.663282
121389998	chr12:121389998:A:T	1.73864e-11	-0.798114	-3.18773e-10	9.1157e-08	-0.952159	-3.18773e-10
121390390	chr12:121390390:C:G	1.25983e-11	-1.12024	-3.18773e-10	5.92721e-08	-1.3826	-3.18773e-10
121390845	chr12:121390845:C:G	3.21112e-12	-1.23259	-1.2546	2.04186e-08	-1.30893	-1.13937
121390935	chr12:121390935:C:T	7.77529e-11	0.699732	-3.18773e-10	5.49744e-08	-1.45788	-3.18773e-10
121390967	chr12:121390967:G:A	7.35843e-12	-1.70208	0.0441205	1.45536e-07	-1.12736	0.643046
121391330	chr12:121391330:A:G	3.01465e-12	-1.28622	-1.2641	1.90718e-08	-1.3597	-1.15683
121391338	chr12:121391338:A:G	3.12133e-12	-1.23934	-1.27621	1.9473e-08	-1.31585	-1.17987
121391347	chr12:121391347:G:A	3.17562e-12	-1.22695	-1.27135	1.9919e-08	-1.30309	-1.16998
121391398	chr12:121391398:C:G	3.46223e-11	-0.109307	-3.18773e-10	4.46068e-08	-1.66686	-3.18773e-10
121391404	chr12:121391404:C:T	7.34362e-12	-1.73995	0.0799788	1.41636e-07	-1.19239	0.680905
121391586	chr12:121391586:A:G	3.49823e-12	-1.15056	-1.25098	2.22035e-08	-1.23108	-1.13342
121391749	chr12:121391749:G:A	1.51871e-11	-2.56711e-10	-0.933355	8.06912e-08	-2.56711e-10	-1.07411
121392140	chr12:121392140:C:T	2.95234e-12	-1.96654	-0.604667	1.86311e-08	-1.72684	-0.813068
121392169	chr12:121392169:T:C	3.12116e-12	-1.94651	-0.569088	1.63303e-08	-1.89686	-0.774858
121392726	chr12:121392726:T:G	3.11766e-12	-1.25557	-1.26115	1.97484e-08	-1.33054	-1.15113
121392956	chr12:121392956:A:G	3.19745e-12	-1.97262	-0.518831	1.87962e-08	-1.78899	-0.742097
121393173	chr12:121393173:C:T	1.92648e-12	-1.9093	-1.08881	1.39686e-08	-1.96533	-0.8626
121393208	chr12:121393208:C:T	1.08984e-11	-2.56711e-10	-1.26519	7.0975e-08	-2.56711e-10	-1.20242
121393281	chr12:121393281:C:T	1.93611e-11	-2.56711e-10	-0.69054	1.02168e-07	-2.56711e-10	-0.838124
121393342	chr12:121393342:GA:G	1.57334e-11	-2.56711e-10	-0.898017	8.95676e-08	-2.56711e-10	-0.96975
121393622	chr12:121393622:C:T	1.07991e-11	-2.56711e-10	-1.27434	6.40553e-08	-2.56711e-10	-1.305
121393720	chr12:121393720:A:T	3.28946e-12	-1.19414	-1.26894	2.06103e-08	-1.27304	-1.16591
121393873	chr12:121393873:G:A	3.82087e-12	-1.52578	-0.78755	1.93795e-08	-1.50786	-0.992672
121394124	chr12:121394124:C:T	1.29946e-11	-2.56711e-10	-1.08927	7.75431e-08	-2.56711e-10	-1.11391
121394725	chr12:121394725:G:T	3.08047e-12	-1.26359	-1.26514	1.94508e-08	-1.33807	-1.15879
121394865	chr12:121394865:G:A	3.18012e-12	-1.23559	-1.26129	2.01048e-08	-1.31231	-1.15147
121394877	chr12:121394877:C:T	4.85918e-11	-2.56711e-10	0.229651	3.29709e-07	-2.56711e-10	0.333469
121395099	chr12:121395099:G:T	1.5147e-11	-2.56711e-10	-0.935999	7.94013e-08	-2.56711e-10	-1.09023
121395254	chr12:121395254:G:A	1.56932e-11	-2.56711e-10	-0.900576	8.163e-08	-2.56711e-10	-1.06255
121395330	chr12:121395330:G:A	1.11224e-11	-2.56711e-10	-1.24484	6.60575e-08	-2.56711e-10	-1.27422
121395414	chr12:121395414:A:G	3.14491e-12	-1.25	-1.25802	1.99657e-08	-1.33183	-1.1389
121395714	chr12:121395714:T:A	3.30413e-12	-1.18773	-1.2709	2.06592e-08	-1.267	-1.16958
121396172	chr12:121396172:A:G	2.83146e-12	-1.97258	-0.640432	1.6955e-08	-1.7897	-0.844479
121396217	chr12:121396217:T:A	1.33359e-11	-2.56711e-10	-1.06334	7.95126e-08	-2.56711e-10	-1.08883
121396274	chr12:121396274:C:T	2.46454e-12	-1.48361	-1.26819	1.62151e-08	-1.4691	-1.20969
121396771	chr12:121396771:C:T	5.85437e-12	-1.23616	-0.650451	4.21026e-08	-1.31114	-0.413494
121397075	chr12:121397075:C:A	3.56552e-11	-2.56711e-10	-0.0799091	1.86292e-07	-2.56711e-10	-0.237429
121397104	chr12:121397104:G:A	3.4051e-12	-1.20625	-1.22228	2.20538e-08	-1.28527	-1.08599
121397123	chr12:121397123:C:T	1.1317e-11	-2.56711e-10	-1.2275	6.68346e-08	-2.56711e-10	-1.26252
121397969	chr12:121397969:T:C	4.08076e-11	-2.56711e-10	0.0550635	1.96737e-07	-2.56711e-10	-0.182875
121398176	chr12:121398176:A:G	7.10138e-12	-1.72676	0.0332486	1.3803e-07	-1.16772	0.630448
121398223	chr12:121398223:C:T	2.82169e-12	-1.96965	-0.646819	1.75947e-08	-1.74791	-0.849239
121398302	chr12:121398302:A:G	2.96455e-12	-1.93678	-0.630295	1.52896e-08	-1.91128	-0.826285
121398377	chr12:121398377:AAAAAAAATT:A	1.14418e-11	-2.56711e-10	-1.21653	6.73737e-08	-2.56711e-10	-1.25449
121398486	chr12:121398486:T:C	3.50799e-12	-1.17159	-1.22717	2.26043e-08	-1.25277	-1.09383
121398658	chr12:121398658:C:T	1.73143e-11	-2.56711e-10	-0.802271	9.77542e-08	-2.56711e-10	-0.882286
121398838	chr12:121398838:T:C	1.05867e-11	-2.56711e-10	-1.29421	6.58327e-08	-2.56711e-10	-1.27763
121399306	chr12:121399306:A:T	4.09805e-11	-2.56711e-10	0.0592919	1.975e-07	-2.56711e-10	-0.179002
121399338	chr12:121399338:G:A	3.65363e-12	-1.12453	-1.23355	2.33697e-08	-1.20897	-1.10433
121399643	chr12:121399643:AC:A	2.01268e-11	-2.56711e-10	-0.651751	1.58149e-07	-2.56711e-10	-0.401202
121399908	chr12:121399908:G:T	1.68651e-11	-2.56711e-10	-0.828558	8.78953e-08	-2.56711e-10	-0.988597
121400120	chr12:121400120:TCAC:T	1.33002e-11	-1.06603	-3.18773e-10	6.09274e-08	-1.35506	-3.18773e-10
121400725	chr12:121400725:G:A	1.25143e-11	-1.12693	-3.18773e-10	1.01442e-07	-0.845259	-3.18773e-10
121400757	chr12:121400757:A:C	3.49893e-12	-1.17835	-1.22299	2.25796e-08	-1.26107	-1.08663
121400818	chr12:121400818:C:T	2.02928e-11	-2.56711e-10	-0.643538	1.06511e-07	-2.56711e-10	-0.796491
121400932	chr12:121400932:C:G	8.21039e-11	0.754181	-3.18773e-10	5.64599e-08	-1.43121	-3.18773e-10
121401153	chr12:121401153:A:G	3.31101e-12	-1.26511	-1.19144	2.18718e-08	-1.34228	-1.03726
121401157	chr12:121401157:G:A	4.12347e-11	-2.56711e-10	0.0654753	1.98594e-07	-2.56711e-10	-0.17348
121402001	chr12:121402001:T:C	3.46147e-12	-1.21751	-1.1946	2.27691e-08	-1.29733	-1.04201
121402254	chr12:121402254:A:G	1.04283e-11	-2.56711e-10	-1.30928	6.41159e-08	-2.56711e-10	-1.30405
121402831	chr12:121402831:T:C	3.47774e-12	-1.21687	-1.19055	2.29089e-08	-1.29747	-1.03575
121402927	chr12:121402927:A:G	1.96036e-11	-2.56711e-10	-0.678088	1.13752e-07	-2.56711e-10	-0.730718
121402983	chr12:121402983:C:T	1.35244e-11	-1.04931	-3.18773e-10	1.07348e-07	-0.788665	-3.18773e-10
121403123	chr12:121403123:G:A	1.35058e-11	-2.56711e-10	-1.05069	7.90567e-08	-2.56711e-10	-1.09458
121403128	chr12:121403128:G:A	1.04356e-11	-2.56711e-10	-1.30858	6.4146e-08	-2.56711e-10	-1.30358
121403297	chr12:121403297:G:A	1.75711e-11	-2.56711e-10	-0.787549	9.08741e-08	-2.56711e-10	-0.955268
121403321	chr12:121403321:G:A	1.92178e-11	-2.56711e-10	-0.697969	1.09726e-07	-2.56711e-10	-0.766761
121403345	chr12:121403345:A:G	2.31497e-12	-1.52133	-1.29308	1.33055e-08	-1.58475	-1.29182
121403600	chr12:121403600:C:T	3.43763e-12	-1.24363	-1.1754	2.28554e-08	-1.32232	-1.01324
121403614	chr12:121403614:G:C	3.22001e-11	-2.56711e-10	-0.181834	1.69157e-07	-2.56711e-10	-0.333918
121404249	chr12:121404249:C:T	3.7242e-11	-2.56711e-10	-0.0363661	1.8126e-07	-2.56711e-10	-0.26481
121404590	chr12:121404590:C:T	7.05911e-11	-2.56711e-10	0.6031	4.89048e-07	-2.56711e-10	0.727717
121404784	chr12:121404784:T:G	3.53321e-12	-1.19437	-1.19723	2.31898e-08	-1.27504	-1.04599
121405109	chr12:121405109:T:G	1.62477e-11	-2.56711e-10	-0.865851	8.52311e-08	-2.56711e-10	-1.01938
121405405	chr12:121405405:C:CTTG	3.54633e-12	-1.20458	-1.18331	2.34575e-08	-1.28476	-1.02479
121405506	chr12:121405506:C:A	7.95517e-11	-2.56711e-10	0.722604	6.08284e-07	-2.56711e-10	0.9459
121405588	chr12:121405588:G:A	3.8019e-12	-1.18059	-1.13771	2.56372e-08	-1.26342	-0.957284
121405956	chr12:121405956:G:A	1.6024e-11	-2.56711e-10	-0.879714	9.11983e-08	-2.56711e-10	-0.951706
121405973	chr12:121405973:T:C	2.08938e-11	-2.56711e-10	-0.614351	1.18568e-07	-2.56711e-10	-0.689254
121406348	chr12:121406348:C:T	1.58612e-11	-2.56711e-10	-0.889925	9.00393e-08	-2.56711e-10	-0.964497
121406453	chr12:121406453:A:AT	8.01725e-11	-2.56711e-10	0.730377	6.13515e-07	-2.56711e-10	0.954462
121406489	chr12:121406489:G:A	1.87871e-11	-1.82389	1.10326	3.95031e-07	-1.35436	1.86858
121407031	chr12:121407031:T:G	3.7119e-11	-0.0396748	-3.18773e-10	1.81767e-07	-0.262018	-3.18773e-10
121407309	chr12:121407309:A:G	1.19154e-11	-2.56711e-10	-1.17597	6.86187e-08	-2.56711e-10	-1.23618
121408127	chr12:121408127:A:G	3.45162e-12	-1.22614	-1.18882	2.27864e-08	-1.30467	-1.03391
121408206	chr12:121408206:T:C	3.48561e-12	-1.23439	-1.17077	2.32354e-08	-1.31282	-1.00624
121408814	chr12:121408814:G:A	3.37901e-11	-2.56711e-10	-0.133635	1.66079e-07	-2.56711e-10	-0.35228
121409219	chr12:121409219:A:G	5.37323e-12	-1.97238	-3.18773e-10	3.61001e-08	-1.87845	-3.18773e-10
121409332	chr12:121409332:A:G	3.01115e-12	-1.90993	-0.64155	1.47133e-08	-1.93908	-0.836917
121409477	chr12:121409477:C:T	2.42336e-12	-1.47688	-1.29177	1.38613e-08	-1.54239	-1.29325
121409567	chr12:121409567:C:A	3.45685e-12	-1.2226	-1.19084	2.28206e-08	-1.30086	-1.03622
121409776	chr12:121409776:A:G	6.84335e-12	-1.79754	0.0670146	1.25223e-07	-1.30245	0.667803
121409918	chr12:121409918:A:G	3.72974e-12	-1.13122	-1.20625	2.42363e-08	-1.21655	-1.06034
121410253	chr12:121410253:C:G	3.6306e-12	-1.1904	-1.174	2.40801e-08	-1.27207	-1.01129
121410445	chr12:121410445:G:A	3.66486e-11	-2.56711e-10	-0.0524296	1.78788e-07	-2.56711e-10	-0.278541
121410687	chr12:121410687:G:A	3.62251e-12	-1.1866	-1.18004	2.4003e-08	-1.26676	-1.0198
121411512	chr12:121411512:A:T	6.86206e-12	-1.77954	0.0517421	1.27057e-07	-1.26963	0.649524
121411756	chr12:121411756:A:G	3.58753e-12	-1.19522	-1.18112	2.37741e-08	-1.27463	-1.02152
121412270	chr12:121412270:C:T	1.68221e-11	-2.56711e-10	-0.831109	8.629e-08	-2.56711e-10	-1.00703
121412388	chr12:121412388:C:T	3.41951e-12	-1.23623	-1.18808	2.24873e-08	-1.31976	-1.03203
121412645	chr12:121412645:A:C	3.4869e-12	-1.2353	-1.16949	2.32175e-08	-1.31601	-1.00383
121412850	chr12:121412850:A:G	3.44645e-12	-1.27503	-1.14143	2.33466e-08	-1.35263	-0.961666
121413112	chr12:121413112:G:A	3.57265e-12	-1.18963	-1.19087	2.35328e-08	-1.26997	-1.03637
121413136	chr12:121413136:CT:C	3.5151e-12	-1.215	-1.18173	2.33027e-08	-1.29377	-1.0224
121413224	chr12:121413224:G:A	1.48414e-11	-2.56711e-10	-0.956384	7.82783e-08	-2.56711e-10	-1.10447
121413466	chr12:121413466:C:T	5.7407e-12	-1.90622	-3.18773e-10	5.26794e-08	-1.50052	-3.18773e-10
121413702	chr12:121413702:C:T	2.96512e-11	-2.56711e-10	-0.264303	1.47433e-07	-2.56711e-10	-0.471371
121414102	chr12:121414102:G:T	5.94478e-12	-1.87129	-3.18773e-10	3.31664e-08	-1.96321	-3.18773e-10
121414167	chr12:121414167:A:T	8.05671e-12	-1.5673	-3.18773e-10	6.69735e-08	-1.26045	-3.18773e-10
121414168	chr12:121414168:T:A	7.70698e-12	-1.61168	-3.18773e-10	6.31186e-08	-1.31973	-3.18773e-10
121414270	chr12:121414270:A:C	9.19858e-12	-1.43476	-3.18773e-10	5.10995e-08	-1.53097	-3.18773e-10
121414327	chr12:121414327:G:A	3.40858e-12	-1.25619	-1.17132	2.27715e-08	-1.33249	-1.00674
121414821	chr12:121414821:C:T	1.09313e-11	-2.56711e-10	-1.26217	7.10359e-08	-2.56711e-10	-1.20156
121415083	chr12:121415083:T:A	9.18378e-12	-1.80539	0.36902	1.76731e-07	-1.31872	1.0286
121415089	chr12:121415089:T:TC	1.91353e-11	-1.66099	0.958717	2.53291e-07	-1.05875	1.12855
121415361	chr12:121415361:T:C	1.64256e-11	-1.66669	0.811729	2.15313e-07	-1.0666	0.973946
121415367	chr12:121415367:T:C	1.14347e-11	-2.56711e-10	-1.21715	6.74159e-08	-2.56711e-10	-1.25386
121415412	chr12:121415412:C:T	1.28773e-11	-2.56711e-10	-1.09834	7.57992e-08	-2.56711e-10	-1.13665
121415570	chr12:121415570:T:C	2.87894e-12	-1.91008	-0.686297	1.4295e-08	-1.93207	-0.872768
121416797	chr12:121416797:C:A	3.57919e-12	-1.22029	-1.15837	2.44187e-08	-1.28032	-0.989074
121418115	chr12:121418115:G:A	1.70855e-11	-0.815571	-3.18773e-10	3.3556e-08	-1.95153	-3.18773e-10
121418456	chr12:121418456:T:C	1.9693e-11	-2.56711e-10	-0.673542	1.14244e-07	-2.56711e-10	-0.726404
121418897	chr12:121418897:G:T	3.48853e-11	-2.56711e-10	-0.101738	1.82262e-07	-2.56711e-10	-0.259299
121418926	chr12:121418926:C:T	1.1003e-11	-2.56711e-10	-1.25564	6.61727e-08	-2.56711e-10	-1.27248
121419018	chr12:121419018:A:G	3.55698e-12	-1.22165	-1.16324	2.38527e-08	-1.29801	-0.99484
121419085	chr12:121419085:CTAA:C	1.16899e-11	-2.56711e-10	-1.19508	7.38758e-08	-2.56711e-10	-1.16236
121419336	chr12:121419336:G:A	1.04428e-11	-2.56711e-10	-1.30789	6.43924e-08	-2.56711e-10	-1.29975
121419610	chr12:121419610:G:C	2.30026e-12	-1.52569	-1.29509	1.48918e-08	-1.50974	-1.2542
121420405	chr12:121420405:A:T	3.5542e-12	-1.24702	-1.13865	2.40973e-08	-1.32265	-0.959989
121421197	chr12:121421197:A:G	2.42062e-12	-1.50615	-1.26364	1.59895e-08	-1.49039	-1.20242
121421488	chr12:121421488:G:A	3.264e-11	-0.168264	-3.18773e-10	1.40529e-07	-0.519332	-3.18773e-10
121422041	chr12:121422041:A:C	7.30446e-12	-1.76476	0.0994427	1.38128e-07	-1.24435	0.70779
121422074	chr12:121422074:T:C	3.21509e-11	-2.56711e-10	-0.183364	1.5897e-07	-2.56711e-10	-0.396026
121422116	chr12:121422116:C:T	3.75082e-12	-1.2144	-1.11743	2.56302e-08	-1.29088	-0.930085
121422454	chr12:121422454:C:T	5.39308e-12	-1.96869	-3.18773e-10	3.4967e-08	-1.91034	-3.18773e-10
121422518	chr12:121422518:G:A	1.69628e-11	-2.56711e-10	-0.822784	8.67144e-08	-2.56711e-10	-1.00212
121422544	chr12:121422544:C:T	1.04879e-11	-2.56711e-10	-1.30358	6.38581e-08	-2.56711e-10	-1.30808
121423621	chr12:121423621:C:A	3.64164e-12	-1.25856	-1.10281	2.50831e-08	-1.33286	-0.909687
121423650	chr12:121423650:A:G	1.06676e-11	-2.56711e-10	-1.28659	6.42056e-08	-2.56711e-10	-1.30265
121424268	chr12:121424268:T:C	3.71646e-12	-1.2245	-1.11653	2.53998e-08	-1.30122	-0.928786
121424434	chr12:121424434:A:G	1.83902e-11	-2.56711e-10	-0.741987	1.17125e-07	-2.56711e-10	-0.701498
121424452	chr12:121424452:C:T	1.83189e-11	-2.56711e-10	-0.745869	1.16656e-07	-2.56711e-10	-0.705516
121425490	chr12:121425490:G:A	3.81087e-12	-1.20391	-1.11204	2.60534e-08	-1.28215	-0.922447
121425583	chr12:121425583:GTT:G	7.34767e-12	-1.70487	0.0454475	1.43341e-07	-1.13489	0.635376
121425809	chr12:121425809:C:T	7.35399e-11	-2.56711e-10	0.644024	4.47582e-07	-2.56711e-10	0.639117
121425889	chr12:121425889:C:T	1.64428e-11	-2.56711e-10	-0.853914	8.46012e-08	-2.56711e-10	-1.02679
121425979	chr12:121425979:G:A	6.36729e-12	-1.25129	-0.551339	4.66355e-08	-1.3268	-0.295577
121426120	chr12:121426120:C:G	1.21379e-11	-2.56711e-10	-1.15747	7.05116e-08	-2.56711e-10	-1.20897
121426765	chr12:121426765:A:C	2.03921e-11	-2.56711e-10	-0.638655	1.00848e-07	-2.56711e-10	-0.851126
121427057	chr12:121427057:T:C	1.05752e-11	-2.56711e-10	-1.29529	6.37607e-08	-2.56711e-10	-1.30961
121427374	chr12:121427374:T:C	1.63666e-11	-2.56711e-10	-0.85856	8.42729e-08	-2.56711e-10	-1.03068
121427440	chr12:121427440:G:C	2.35891e-12	-1.52242	-1.27318	1.55809e-08	-1.50842	-1.21027
121427498	chr12:121427498:T:C	2.55709e-12	-1.97081	-0.744126	1.59747e-08	-1.76264	-0.931094
121427671	chr12:121427671:C:G	3.4823e-12	-1.21151	-1.1946	2.29878e-08	-1.28789	-1.04189
121427720	chr12:121427720:TC:T	7.0927e-12	-1.74757	0.0528315	1.34919e-07	-1.21163	0.651561
121428062	chr12:121428062:C:T	1.94534e-11	-1.63767	0.951886	2.60907e-07	-1.01723	1.11665
121428279	chr12:121428279:G:A	1.07759e-11	-2.56711e-10	-1.27649	6.83673e-08	-2.56711e-10	-1.23985
121428454	chr12:121428454:T:C	4.31362e-11	0.11056	-3.18773e-10	7.91939e-08	-1.09284	-3.18773e-10
121428481	chr12:121428481:TAATTA:T	2.71823e-12	-1.39734	-1.25648	1.69825e-08	-1.38097	-1.25159
121429043	chr12:121429043:G:A	1.14803e-11	-2.56711e-10	-1.21317	6.85962e-08	-2.56711e-10	-1.23651
121429058	chr12:121429058:C:T	1.18109e-11	-2.56711e-10	-1.18478	7.15212e-08	-2.56711e-10	-1.19475
121429454	chr12:121429454:A:C	3.19106e-12	-1.30116	-1.19229	2.09401e-08	-1.38533	-1.03774
121429689	chr12:121429689:G:A	2.60844e-12	-1.44388	-1.25117	1.62347e-08	-1.43212	-1.24547
121429890	chr12:121429890:T:C	1.30281e-11	-2.56711e-10	-1.0867	7.55081e-08	-2.56711e-10	-1.1405
121430129	chr12:121430129:A:G	1.1355e-11	-2.56711e-10	-1.22414	6.66779e-08	-2.56711e-10	-1.26487
121430537	chr12:121430537:C:T	4.71512e-12	-1.82162	-0.281407	3.93991e-08	-1.80653	0.0155325
121431162	chr12:121431162:G:A	6.4833e-11	-2.56711e-10	0.518011	4.4543e-07	-2.56711e-10	0.634296
121431734	chr12:121431734:T:G	2.32459e-12	-1.77533	-1.03494	1.63438e-08	-1.88843	-0.78246
121431741	chr12:121431741:C:A	1.97495e-11	-2.56711e-10	-0.670674	1.27943e-07	-2.56711e-10	-0.613155
121431753	chr12:121431753:G:A	1.12609e-11	-2.56711e-10	-1.23247	6.64923e-08	-2.56711e-10	-1.26766
121431953	chr12:121431953:G:A	2.00337e-11	-2.56711e-10	-0.656389	9.91945e-08	-2.56711e-10	-0.86766
121432101	chr12:121432101:T:A	1.55263e-11	-1.62918	0.717911	2.08678e-07	-1.00038	0.876428
121432122	chr12:121432122:T:TC	8.28939e-12	-1.53883	-3.18773e-10	4.64188e-08	-1.62704	-3.18773e-10
121432263	chr12:121432263:C:T	5.37237e-12	-1.97254	-3.18773e-10	4.22501e-08	-1.72114	-3.18773e-10
121432268	chr12:121432268:T:A	8.08244e-12	-1.56411	-3.18773e-10	4.53963e-08	-1.64931	-3.18773e-10
121432736	chr12:121432736:C:T	7.93286e-12	-1.74956	0.16677	1.54314e-07	-1.21709	0.791334
121433311	chr12:121433311:G:A	1.39507e-11	-1.01827	-3.18773e-10	6.33688e-08	-1.31577	-3.18773e-10
121433901	chr12:121433901:C:T	2.03291e-11	-1.64086	0.999103	2.73169e-07	-1.02346	1.1688
121433905	chr12:121433905:C:T	1.54641e-11	-2.56711e-10	-0.915283	8.12518e-08	-2.56711e-10	-1.06719
121433917	chr12:121433917:T:G	2.01185e-11	-2.56711e-10	-0.652166	1.14391e-07	-2.56711e-10	-0.72512
121433989	chr12:121433989:A:T	8.04432e-11	-2.56711e-10	0.733747	5.58582e-07	-2.56711e-10	0.860658
121434096	chr12:121434096:T:C	2.19469e-12	-1.90335	-0.964413	9.87208e-09	-1.90533	-1.2697
121434100	chr12:121434100:T:C	1.69983e-11	-1.69	0.869308	2.19234e-07	-1.10904	1.03444
121434161	chr12:121434161:CAG:C	1.47303e-11	-2.56711e-10	-0.963898	7.77536e-08	-2.56711e-10	-1.1112
121434262	chr12:121434262:G:A	1.35157e-11	-2.56711e-10	-1.04995	8.18109e-08	-2.56711e-10	-1.06033
121434684	chr12:121434684:G:A	5.45896e-12	-1.76013	-0.196411	9.58358e-08	-1.23977	0.337659
121434758	chr12:121434758:C:T	1.58166e-11	-2.56711e-10	-0.892746	8.2673e-08	-2.56711e-10	-1.04985
121434889	chr12:121434889:G:A	2.98526e-11	-2.56711e-10	-0.257533	1.48402e-07	-2.56711e-10	-0.46482
121434954	chr12:121434954:G:C	5.46059e-12	-1.95625	-3.18773e-10	4.38797e-08	-1.68329	-3.18773e-10
121435813	chr12:121435813:G:C	1.39835e-11	-1.74016	0.724232	1.74104e-07	-1.19212	0.887026
121435983	chr12:121435983:A:G	1.3931e-11	-1.75769	0.738	1.7088e-07	-1.22357	0.899789
121436216	chr12:121436216:C:T	1.28109e-11	-1.72995	0.626434	1.60275e-07	-1.17216	0.78431
121436377	chr12:121436377:T:C	9.18952e-12	-1.6526	0.216864	9.70235e-08	-1.02657	0.136777
121436381	chr12:121436381:C:T	1.05698e-11	-2.56711e-10	-1.2958	6.37584e-08	-2.56711e-10	-1.30964
121436427	chr12:121436427:G:A	1.10664e-11	-2.56711e-10	-1.24989	7.09426e-08	-2.56711e-10	-1.20287
121436587	chr12:121436587:T:C	1.04846e-11	-2.56711e-10	-1.3039	6.41333e-08	-2.56711e-10	-1.30378
121436823	chr12:121436823:A:G	1.05863e-11	-2.56711e-10	-1.29424	6.58293e-08	-2.56711e-10	-1.27768
121436860	chr12:121436860:G:A	1.42628e-11	-2.56711e-10	-0.996151	7.58394e-08	-2.56711e-10	-1.13612
121437200	chr12:121437200:A:C	1.20035e-11	-2.56711e-10	-1.1686	7.60354e-08	-2.56711e-10	-1.13354
121437216	chr12:121437216:G:A	1.94451e-11	-2.56711e-10	-0.686209	1.12629e-07	-2.56711e-10	-0.740645
121437260	chr12:121437260:A:G	1.88645e-10	-2.56711e-10	1.58606	1.34218e-06	-2.56711e-10	1.73731
121437325	chr12:121437325:C:T	1.12577e-11	-2.56711e-10	-1.23275	7.25466e-08	-2.56711e-10	-1.18051
121437979	chr12:121437979:C:T	2.98082e-11	-2.56711e-10	-0.259022	1.47977e-07	-2.56711e-10	-0.467685
121437998	chr12:121437998:A:G	1.30296e-11	-2.56711e-10	-1.08658	7.49783e-08	-2.56711e-10	-1.14754
121438122	chr12:121438122:C:G	1.38037e-11	-1.75855	0.729677	1.69394e-07	-1.22475	0.892228
121438755	chr12:121438755:T:C	2.56046e-11	-1.93315	1.52212	2.28496e-07	-1.57802	1.5448
121439063	chr12:121439063:G:A	1.43369e-11	-1.80098	0.81001	1.69021e-07	-1.30736	0.972643
121439160	chr12:121439160:G:A	1.84424e-11	-2.56711e-10	-0.739154	1.07035e-07	-2.56711e-10	-0.791586
121439270	chr12:121439270:G:A	5.37156e-12	-1.97269	-3.18773e-10	3.5518e-08	-1.8947	-3.18773e-10
121439306	chr12:121439306:C:T	1.26922e-11	-2.56711e-10	-1.11282	8.04065e-08	-2.56711e-10	-1.07765
121439470	chr12:121439470:G:T	1.46403e-11	-1.72871	0.758685	1.83684e-07	-1.1725	0.920968
121439643	chr12:121439643:G:A	1.94884e-11	-2.56711e-10	-0.683986	1.02581e-07	-2.56711e-10	-0.834094
121439684	chr12:121439684:G:A	7.38182e-12	-1.69768	0.0428995	9.55665e-08	-1.11694	0.212021
121439759	chr12:121439759:C:T	1.97305e-12	-1.97155	-1.00267	1.45559e-08	-1.9349	-0.851843
121439936	chr12:121439936:G:A	1.09059e-11	-2.56711e-10	-1.2645	6.9501e-08	-2.56711e-10	-1.2234
121440369	chr12:121440369:T:C	1.06391e-11	-2.56711e-10	-1.28927	6.41191e-08	-2.56711e-10	-1.304
121440856	chr12:121440856:C:T	1.52047e-11	-1.74014	0.80794	1.89332e-07	-1.19236	0.971121
121440904	chr12:121440904:C:A	1.57141e-11	-2.56711e-10	-0.899244	8.21919e-08	-2.56711e-10	-1.05569
121441008	chr12:121441008:G:A	1.10964e-11	-2.56711e-10	-1.24718	7.11928e-08	-2.56711e-10	-1.19935
121441347	chr12:121441347:C:T	7.52301e-11	-2.56711e-10	0.666748	5.16925e-07	-2.56711e-10	0.783154
121441703	chr12:121441703:G:A	1.16038e-11	-2.56711e-10	-1.20247	7.0893e-08	-2.56711e-10	-1.20357
121441899	chr12:121441899:C:A	1.37732e-11	-1.74173	0.710647	1.70148e-07	-1.19813	0.870056
121442267	chr12:121442267:G:A	2.9519e-11	-2.56711e-10	-0.26877	2.0787e-07	-2.56711e-10	-0.127831
121442717	chr12:121442717:G:A	1.44414e-11	-1.70658	0.722873	1.84539e-07	-1.1325	0.885619
121443082	chr12:121443082:T:TG	2.91225e-12	-1.28733	-1.29755	1.74325e-08	-1.3738	-1.23261
121443097	chr12:121443097:C:T	6.79271e-12	-1.73795	-3.18773e-10	5.01591e-08	-1.54954	-3.18773e-10
121443420	chr12:121443420:A:G	1.52295e-12	-1.97197	-1.26118	1.04692e-08	-1.93018	-1.18612
121443988	chr12:121443988:C:T	3.31014e-11	-2.56711e-10	-0.154229	1.62509e-07	-2.56711e-10	-0.374008
121444045	chr12:121444045:G:A	2.09995e-11	-1.55299	0.943684	3.14636e-07	-0.847453	1.13413
121444295	chr12:121444295:T:G	1.35306e-11	-1.73468	0.685824	1.68571e-07	-1.1825	0.845117
121444510	chr12:121444510:G:A	1.09006e-11	-2.56711e-10	-1.26499	6.94847e-08	-2.56711e-10	-1.22364
121444569	chr12:121444569:G:A	9.24429e-12	-1.4298	-3.18773e-10	5.13055e-08	-1.52695	-3.18773e-10
121444607	chr12:121444607:C:T	2.46245e-11	-2.56711e-10	-0.450062	1.67983e-07	-2.56711e-10	-0.340882
121444858	chr12:121444858:G:C	1.41631e-11	-1.73551	0.732344	1.76542e-07	-1.18449	0.893306
121444920	chr12:121444920:G:A	1.4382e-11	-1.73697	0.74914	1.78984e-07	-1.18732	0.909876
121444929	chr12:121444929:G:A	1.59004e-11	-2.56711e-10	-0.887462	1.01079e-07	-2.56711e-10	-0.848839
121444974	chr12:121444974:T:C	1.4698e-11	-1.71978	0.753692	1.85331e-07	-1.15773	0.91513
121445466	chr12:121445466:G:A	1.71044e-11	-2.56711e-10	-0.81447	8.88303e-08	-2.56711e-10	-0.978015
121445515	chr12:121445515:C:A	7.16949e-12	-1.82197	0.138001	1.30341e-07	-1.34863	0.754046
121445727	chr12:121445727:A:G	7.33299e-11	-2.56711e-10	0.641165	4.46089e-07	-2.56711e-10	0.635776
121445839	chr12:121445839:C:T	1.90573e-11	-1.63307	0.926715	2.35304e-07	-1.05951	1.05565
121446011	chr12:121446011:G:A	1.10645e-11	-2.56711e-10	-1.25006	6.55814e-08	-2.56711e-10	-1.28145
121446093	chr12:121446093:C:T	1.07004e-11	-2.56711e-10	-1.28353	6.38935e-08	-2.56711e-10	-1.30753
121446330	chr12:121446330:A:G	2.64326e-12	-1.95934	-0.722454	1.38031e-08	-1.88109	-0.958764
121446544	chr12:121446544:G:A	6.02861e-12	-1.94034	0.0830556	4.448e-08	-1.95524	0.285538
121446546	chr12:121446546:G:A	1.61797e-11	-0.870049	-3.18773e-10	1.04743e-07	-0.813235	-3.18773e-10
121446690	chr12:121446690:T:C	1.09351e-10	-2.56711e-10	1.04076	8.62645e-07	-2.56711e-10	1.29526
121446911	chr12:121446911:A:G	1.97839e-10	-2.56711e-10	1.63365	1.40812e-06	-2.56711e-10	1.78527
121447109	chr12:121447109:A:G	1.13303e-11	-2.56711e-10	-1.22633	6.52127e-08	-2.56711e-10	-1.28709
121447193	chr12:121447193:A:T	1.79971e-11	-2.56711e-10	-0.763592	9.57537e-08	-2.56711e-10	-0.902963
121447574	chr12:121447574:A:C	1.58523e-11	-2.56711e-10	-0.890488	8.23278e-08	-2.56711e-10	-1.05403
121447625	chr12:121447625:G:A	1.27878e-11	-2.56711e-10	-1.10531	7.01687e-08	-2.56711e-10	-1.21384
121447672	chr12:121447672:A:G	1.1254e-11	-2.56711e-10	-1.23308	7.25878e-08	-2.56711e-10	-1.17995
121447949	chr12:121447949:G:A	1.06119e-11	-2.56711e-10	-1.29183	6.37713e-08	-2.56711e-10	-1.30944
121448123	chr12:121448123:A:G	7.73313e-12	-1.52814	-0.0801533	3.38421e-08	-1.50827	-0.434773
121448459	chr12:121448459:G:A	5.99637e-12	-1.82007	-0.0425848	1.05538e-07	-1.32934	0.523664
121449821	chr12:121449821:G:A	1.27489e-11	-2.56711e-10	-1.10836	7.0382e-08	-2.56711e-10	-1.21081
121449944	chr12:121449944:C:T	1.2648e-11	-2.56711e-10	-1.11631	6.99457e-08	-2.56711e-10	-1.21702
121450000	chr12:121450000:C:G	1.06876e-11	-2.56711e-10	-1.28472	6.53316e-08	-2.56711e-10	-1.28527
121450082	chr12:121450082:G:A	3.50062e-11	-2.56711e-10	-0.09828	1.71836e-07	-2.56711e-10	-0.318204
121450213	chr12:121450213:C:T	1.31789e-11	-2.56711e-10	-1.07518	7.20319e-08	-2.56711e-10	-1.18763
121450352	chr12:121450352:T:A	1.22953e-11	-2.56711e-10	-1.14458	6.86009e-08	-2.56711e-10	-1.23644
121450459	chr12:121450459:A:T	1.15364e-11	-2.56711e-10	-1.2083	7.68226e-08	-2.56711e-10	-1.12324
121450498	chr12:121450498:A:C	1.25774e-11	-2.56711e-10	-1.1219	6.96843e-08	-2.56711e-10	-1.22077
121450686	chr12:121450686:C:T	1.32689e-11	-2.56711e-10	-1.06838	7.23233e-08	-2.56711e-10	-1.1836
121451076	chr12:121451076:A:G	1.46252e-11	-2.56711e-10	-0.971059	9.26316e-08	-2.56711e-10	-0.936112
121451491	chr12:121451491:T:C	6.66957e-12	-1.74264	-0.0136129	1.22634e-07	-1.17257	0.517027
121451544	chr12:121451544:A:G	1.59055e-11	-2.56711e-10	-0.887139	1.01091e-07	-2.56711e-10	-0.848722
121451905	chr12:121451905:C:A	8.79609e-12	-1.4795	-3.18773e-10	7.45076e-08	-1.15384	-3.18773e-10
121452342	chr12:121452342:C:A	2.36545e-11	-2.56711e-10	-0.49025	1.28748e-07	-2.56711e-10	-0.606882
121452636	chr12:121452636:C:G	1.0997e-11	-2.56711e-10	-1.25618	6.87054e-08	-2.56711e-10	-1.23491
121453616	chr12:121453616:G:A	6.37001e-12	-1.75573	-0.0464696	1.13138e-07	-1.22141	0.485282
121453961	chr12:121453961:C:A	1.1904e-11	-2.56711e-10	-1.17693	7.55634e-08	-2.56711e-10	-1.13977
121454063	chr12:121454063:G:A	1.06208e-11	-2.56711e-10	-1.29098	6.52443e-08	-2.56711e-10	-1.2866
121454191	chr12:121454191:C:T	6.3555e-12	-1.86081	0.0563304	1.04207e-07	-1.41784	0.599476
121454422	chr12:121454422:GC:G	5.5838e-12	-1.93393	-3.18773e-10	3.84711e-08	-1.81483	-3.18773e-10
121454983	chr12:121454983:A:G	2.85684e-12	-1.85027	-0.753821	3.29171e-08	-1.41413	-0.556616
121455053	chr12:121455053:G:A	1.07063e-11	-2.56711e-10	-1.28297	6.45977e-08	-2.56711e-10	-1.29656
121455181	chr12:121455181:C:G	6.82107e-12	-1.63083	-0.102954	2.95966e-08	-1.6228	-0.454281
121455217	chr12:121455217:G:A	5.41488e-12	-1.9059	-0.0587486	8.37438e-08	-1.50744	0.470455
121455242	chr12:121455242:C:T	1.06521e-10	-2.56711e-10	1.01454	7.36908e-07	-2.56711e-10	1.13772
121455745	chr12:121455745:C:T	1.14468e-11	-2.56711e-10	-1.21609	7.65002e-08	-2.56711e-10	-1.12745
121455788	chr12:121455788:C:A	1.33071e-11	-2.56711e-10	-1.06551	7.44437e-08	-2.56711e-10	-1.1547
121455837	chr12:121455837:C:T	2.30334e-11	-2.56711e-10	-0.516859	1.29812e-07	-2.56711e-10	-0.598655
121455967	chr12:121455967:G:A	5.80838e-12	-1.87829	-0.0162114	9.4352e-08	-1.43968	0.52197
121456462	chr12:121456462:T:C	1.26318e-11	-2.56711e-10	-1.11759	8.43531e-08	-2.56711e-10	-1.02973
121456682	chr12:121456682:G:A	1.06796e-11	-2.56711e-10	-1.28547	6.52922e-08	-2.56711e-10	-1.28587
121456753	chr12:121456753:C:G	1.5082e-11	-2.56711e-10	-0.940299	9.88665e-08	-2.56711e-10	-0.870972
121457055	chr12:121457055:C:T	1.20694e-11	-1.16313	-3.18773e-10	6.93814e-08	-1.22512	-3.18773e-10
121457309	chr12:121457309:C:T	1.10076e-11	-2.56711e-10	-1.25522	6.44896e-08	-2.56711e-10	-1.29824
121457323	chr12:121457323:G:A	1.05837e-11	-1.58485	0.29036	4.33031e-08	-1.56816	-0.128359
121457495	chr12:121457495:C:T	1.48099e-11	-2.56711e-10	-0.958509	8.48012e-08	-2.56711e-10	-1.02443
121457627	chr12:121457627:CCAGA:C	1.44449e-10	-2.56711e-10	1.31912	9.98236e-07	-2.56711e-10	1.44125
121458602	chr12:121458602:G:C	6.40343e-12	-1.59862	-0.198345	2.81517e-08	-1.59206	-0.535078
121458835	chr12:121458835:C:A	1.45834e-11	-2.56711e-10	-0.973918	1.00051e-07	-2.56711e-10	-0.859067
121458849	chr12:121458849:A:G	1.92146e-11	-2.56711e-10	-0.698132	1.29791e-07	-2.56711e-10	-0.598821
121458853	chr12:121458853:C:T	4.03911e-11	-2.56711e-10	0.0448049	2.13295e-07	-2.56711e-10	-0.102065
121458854	chr12:121458854:A:G	2.33205e-12	-1.77474	-1.03232	9.1726e-09	-1.95733	-1.2912
121459295	chr12:121459295:C:T	4.9189e-12	-1.84088	-0.219841	7.91942e-08	-1.37011	0.277271
121459454	chr12:121459454:T:TG	3.87839e-11	0.775118	-0.770916	9.18537e-08	-0.535145	-0.409401
121459489	chr12:121459489:C:T	1.32029e-11	-2.56711e-10	-1.07337	7.24097e-08	-2.56711e-10	-1.1824
121460169	chr12:121460169:T:C	2.05439e-11	-2.56711e-10	-0.63124	1.18552e-07	-2.56711e-10	-0.689389
121460410	chr12:121460410:T:G	2.28302e-11	-2.56711e-10	-0.52572	1.23769e-07	-2.56711e-10	-0.646326
121460430	chr12:121460430:G:A	1.47901e-11	-2.56711e-10	-0.959847	1.01342e-07	-2.56711e-10	-0.846243
121460596	chr12:121460596:C:T	5.37905e-12	-1.97129	-3.18773e-10	4.46479e-08	-1.66594	-3.18773e-10
121460970	chr12:121460970:G:A	1.48635e-11	-0.954897	-3.18773e-10	3.4424e-08	-1.92599	-3.18773e-10
121461233	chr12:121461233:G:A	1.12651e-11	-1.54789	0.315788	4.59928e-08	-1.52832	-0.107939
121461563	chr12:121461563:T:C	1.85423e-11	-2.56711e-10	-0.733751	9.77692e-08	-2.56711e-10	-0.882133
121461694	chr12:121461694:G:C	1.69706e-11	-2.56711e-10	-0.82232	1.09574e-07	-2.56711e-10	-0.76814
121461724	chr12:121461724:C:T	1.0936e-11	-2.56711e-10	-1.26175	6.44639e-08	-2.56711e-10	-1.29864
121461843	chr12:121461843:C:G	1.04689e-11	-2.56711e-10	-1.3054	6.49412e-08	-2.56711e-10	-1.29126
121462102	chr12:121462102:C:T	1.04551e-11	-2.56711e-10	-1.30671	6.38759e-08	-2.56711e-10	-1.3078
121462197	chr12:121462197:T:C	5.92172e-12	-1.71855	-0.156626	7.45905e-08	-1.12982	-0.0229049
121462269	chr12:121462269:AAC:A	1.13937e-11	-2.56711e-10	-1.22074	6.64699e-08	-2.56711e-10	-1.26799
121463025	chr12:121463025:A:G	8.90083e-12	-1.46766	-3.18773e-10	4.35082e-08	-1.69179	-3.18773e-10
121463436	chr12:121463436:G:A	1.22699e-11	-2.56711e-10	-1.14666	8.14758e-08	-2.56711e-10	-1.06444
121463452	chr12:121463452:C:T	6.0485e-12	-1.83107	-0.0229276	1.03929e-07	-1.33364	0.512613
121463455	chr12:121463455:G:C	1.48833e-10	-2.56711e-10	1.34902	1.0403e-06	-2.56711e-10	1.48252
121464067	chr12:121464067:A:AT	1.04254e-11	-2.56711e-10	-1.30956	6.46538e-08	-2.56711e-10	-1.2957
121464159	chr12:121464159:G:C	1.59528e-10	-2.56711e-10	1.41842	1.10308e-06	-2.56711e-10	1.54112
121464229	chr12:121464229:A:T	2.18651e-11	-2.56711e-10	-0.568913	1.18903e-07	-2.56711e-10	-0.686433
121464511	chr12:121464511:G:A	1.98332e-11	-2.56711e-10	-0.666444	1.03619e-07	-2.56711e-10	-0.824019
121464605	chr12:121464605:C:T	1.86591e-11	-2.56711e-10	-0.727472	1.21641e-07	-2.56711e-10	-0.663669
121464828	chr12:121464828:G:A	6.23526e-12	-1.82225	-0.00133485	1.07423e-07	-1.32355	0.535585
121464922	chr12:121464922:T:C	2.11625e-12	-1.91123	-0.992923	1.12961e-08	-1.92289	-1.11739
121465435	chr12:121465435:T:C	1.24857e-11	-2.56711e-10	-1.12922	7.46516e-08	-2.56711e-10	-1.15191
121465812	chr12:121465812:T:G	2.39214e-11	-2.56711e-10	-0.479032	1.55592e-07	-2.56711e-10	-0.417504
121465903	chr12:121465903:G:T	2.3718e-11	-2.56711e-10	-0.487569	1.54164e-07	-2.56711e-10	-0.426728
121465965	chr12:121465965:C:T	1.59607e-11	-2.56711e-10	-0.883674	1.03416e-07	-2.56711e-10	-0.825982
121466567	chr12:121466567:G:A	2.13295e-11	-2.56711e-10	-0.593715	1.22824e-07	-2.56711e-10	-0.65399
121466693	chr12:121466693:C:T	1.04251e-11	-2.56711e-10	-1.30959	6.44851e-08	-2.56711e-10	-1.29831
121466722	chr12:121466722:C:G	1.07502e-11	-2.56711e-10	-1.27888	6.40044e-08	-2.56711e-10	-1.30579
121468183	chr12:121468183:T:A	1.15309e-11	-1.20878	-3.18773e-10	6.60548e-08	-1.27426	-3.18773e-10
121468361	chr12:121468361:G:C	1.12532e-11	-1.23315	-3.18773e-10	6.4532e-08	-1.29758	-3.18773e-10
121468544	chr12:121468544:T:C	2.09609e-11	-2.56711e-10	-0.611144	1.14503e-07	-2.56711e-10	-0.724141
121468717	chr12:121468717:G:A	2.13514e-11	-2.56711e-10	-0.592685	1.16343e-07	-2.56711e-10	-0.708202
121468908	chr12:121468908:C:CCT	2.25502e-12	-1.96891	-0.871733	1.37655e-08	-1.81525	-1.02733
121469083	chr12:121469083:G:C	1.61664e-12	-1.94962	-1.22383	1.08823e-08	-1.93887	-1.13873
121469533	chr12:121469533:A:G	3.93835e-12	-1.84107	-0.441968	1.23975e-08	-1.92396	-1.02329
121470013	chr12:121470013:C:A	1.34057e-10	-2.56711e-10	1.24446	9.35376e-07	-2.56711e-10	1.37621
121470298	chr12:121470298:T:C	2.07154e-11	-2.56711e-10	-0.622926	1.14372e-07	-2.56711e-10	-0.725284
121470706	chr12:121470706:A:G	7.66337e-12	-1.70081	0.0834553	1.05835e-07	-1.06015	0.257282
121471090	chr12:121471090:G:C	3.49713e-11	-2.56711e-10	-0.0992747	1.84064e-07	-2.56711e-10	-0.249461
121471525	chr12:121471525:G:A	7.31443e-12	-1.66395	-3.18773e-10	4.50957e-08	-1.65596	-3.18773e-10
121471770	chr12:121471770:T:C	1.6383e-11	-1.67097	0.813414	2.04434e-07	-1.00458	0.860079
121472736	chr12:121472736:T:C	1.04278e-11	-2.56711e-10	-1.30933	6.43252e-08	-2.56711e-10	-1.30079
121472993	chr12:121472993:T:C	1.05163e-11	-2.56711e-10	-1.30087	6.57951e-08	-2.56711e-10	-1.2782
121473040	chr12:121473040:C:T	1.07873e-11	-2.56711e-10	-1.27544	6.85844e-08	-2.56711e-10	-1.23668
121473161	chr12:121473161:C:T	1.13032e-11	-1.22872	-3.18773e-10	6.47853e-08	-1.29366	-3.18773e-10
121473492	chr12:121473492:G:A	2.36451e-11	-2.56711e-10	-0.490646	1.27787e-07	-2.56711e-10	-0.614375
121473865	chr12:121473865:G:A	2.3376e-11	-2.56711e-10	-0.502092	1.19692e-07	-2.56711e-10	-0.679818
121474240	chr12:121474240:A:G	4.35232e-12	-1.74072	-0.442373	1.93914e-08	-1.7672	-0.732712
121474459	chr12:121474459:TG:T	7.19332e-10	-2.56711e-10	2.92452	5.77115e-06	-2.56711e-10	3.19588
121474768	chr12:121474768:A:G	1.36611e-11	-2.56711e-10	-1.03925	8.935e-08	-2.56711e-10	-0.972182
121474998	chr12:121474998:T:C	2.24999e-11	-2.56711e-10	-0.540291	1.22412e-07	-2.56711e-10	-0.65735
121475756	chr12:121475756:T:A	4.35972e-12	-1.78989	-0.391505	1.19385e-07	-0.833472	0.151086
121475891	chr12:121475891:C:T	2.39486e-11	-2.56711e-10	-0.477895	1.29607e-07	-2.56711e-10	-0.600235
121476487	chr12:121476487:A:T	1.83685e-10	-2.56711e-10	1.55942	1.15108e-06	-2.56711e-10	1.58372
121476680	chr12:121476680:G:A	1.47502e-11	-2.56711e-10	-0.96255	9.74743e-08	-2.56711e-10	-0.885154
121476954	chr12:121476954:G:A	8.24063e-12	-1.54473	-3.18773e-10	3.70715e-08	-1.85189	-3.18773e-10
121476973	chr12:121476973:C:A	1.46147e-11	-2.56711e-10	-0.971776	8.15387e-08	-2.56711e-10	-1.06367
121477005	chr12:121477005:T:A	4.25503e-12	-1.88661	-0.319091	9.80931e-08	-1.12285	0.244025
121477527	chr12:121477527:G:C	1.15783e-11	-2.56711e-10	-1.20467	6.74675e-08	-2.56711e-10	-1.2531
121477545	chr12:121477545:A:G	1.48974e-11	-2.56711e-10	-0.952615	8.56645e-08	-2.56711e-10	-1.0143
121477647	chr12:121477647:G:A	2.1045e-11	-2.56711e-10	-0.607141	1.17308e-07	-2.56711e-10	-0.699939
121477655	chr12:121477655:G:T	1.69355e-11	-2.56711e-10	-0.82439	1.08765e-07	-2.56711e-10	-0.775556
121477671	chr12:121477671:G:A	5.49993e-12	-1.80736	-0.141706	2.85181e-08	-1.63443	-0.479772
121479025	chr12:121479025:G:A	2.84842e-11	-2.56711e-10	-0.304455	1.45776e-07	-2.56711e-10	-0.482675
121479104	chr12:121479104:G:A	1.95937e-11	-2.56711e-10	-0.678597	1.12503e-07	-2.56711e-10	-0.741763
121479110	chr12:121479110:G:A	1.2702e-11	-2.56711e-10	-1.11204	7.30192e-08	-2.56711e-10	-1.17402
121479614	chr12:121479614:A:C	1.86818e-11	-2.56711e-10	-0.726252	1.04902e-07	-2.56711e-10	-0.811721
121479823	chr12:121479823:T:A	4.73607e-11	-2.56711e-10	0.203989	3.80312e-07	-2.56711e-10	0.476248
121480704	chr12:121480704:G:A	1.59199e-11	-2.56711e-10	-0.886235	9.05217e-08	-2.56711e-10	-0.959153
121480799	chr12:121480799:T:C	1.64577e-11	-2.56711e-10	-0.853012	1.11783e-07	-2.56711e-10	-0.748183
121480918	chr12:121480918:GTGTTTTTTTTGT:G	1.11068e-11	-1.24625	-3.18773e-10	7.09139e-08	-1.20328	-3.18773e-10
121481006	chr12:121481006:T:C	5.59883e-12	-1.88849	-0.0427528	1.35118e-07	-1.13679	0.578197
121481125	chr12:121481125:T:G	1.14024e-11	-1.21998	-3.18773e-10	7.05378e-08	-1.20859	-3.18773e-10
121481151	chr12:121481151:C:T	6.115e-12	-0.962103	-0.880956	3.79942e-08	-0.965229	-0.862079
121482590	chr12:121482590:G:A	2.04462e-12	-1.95913	-0.979466	1.44409e-08	-1.77083	-1.02385
121482672	chr12:121482672:C:T	6.19729e-12	-1.82969	-3.18773e-10	5.2965e-08	-1.49511	-3.18773e-10
121482831	chr12:121482831:T:C	1.79607e-11	-2.56711e-10	-0.765619	1.01161e-07	-2.56711e-10	-0.848029
121482832	chr12:121482832:G:A	2.77089e-11	-2.56711e-10	-0.33205	1.424e-07	-2.56711e-10	-0.506103
121483031	chr12:121483031:G:T	2.82302e-11	-2.56711e-10	-0.31341	1.448e-07	-2.56711e-10	-0.48939
121483077	chr12:121483077:C:T	1.53134e-11	-1.83605	0.910975	3.34076e-07	-0.970779	1.3174
121483105	chr12:121483105:G:A	1.08472e-11	-2.56711e-10	-1.2699	6.46151e-08	-2.56711e-10	-1.2963
121484569	chr12:121484569:G:C	1.33522e-11	-1.06212	-3.18773e-10	6.23533e-08	-1.33193	-3.18773e-10
121485709	chr12:121485709:T:C	1.07998e-11	-2.56711e-10	-1.27427	6.50292e-08	-2.56711e-10	-1.28991
121486045	chr12:121486045:G:A	3.15582e-11	-2.56711e-10	-0.201971	2.33421e-07	-2.56711e-10	-0.011899
121486529	chr12:121486529:G:T	9.85245e-12	-1.91151	0.545425	1.24764e-07	-1.21637	0.57805
121487005	chr12:121487005:C:T	1.15186e-11	-2.56711e-10	-1.20984	7.56929e-08	-2.56711e-10	-1.13806
121487425	chr12:121487425:G:A	3.44634e-11	-2.56711e-10	-0.113906	2.05902e-07	-2.56711e-10	-0.137345
121487665	chr12:121487665:A:G	4.57282e-12	-1.58699	-0.546687	4.78477e-08	-1.49044	-0.10628
121487868	chr12:121487868:G:A	2.24744e-11	-1.31293	0.7715	3.04473e-07	-1.16546	1.4193
121488162	chr12:121488162:A:G	5.96995e-11	0.43552	-3.18773e-10	8.80168e-08	-0.987215	-3.18773e-10
121488517	chr12:121488517:T:C	1.3012e-11	-1.08793	-3.18773e-10	5.98191e-08	-1.37342	-3.18773e-10
121488740	chr12:121488740:C:G	1.18907e-11	-1.83715	0.659104	1.28087e-07	-1.86424	1.25221
121489050	chr12:121489050:C:T	4.91716e-11	-2.56711e-10	0.241513	2.49437e-07	-2.56711e-10	0.0544643
121489144	chr12:121489144:C:T	1.94711e-11	-1.36093	0.676059	2.56986e-07	-1.22257	1.30684
121489585	chr12:121489585:G:A	4.31098e-11	-2.56711e-10	0.109947	3.43417e-07	-2.56711e-10	0.374204
121489669	chr12:121489669:G:T	1.78532e-11	-2.56711e-10	-0.771622	1.00022e-07	-2.56711e-10	-0.859349
121489800	chr12:121489800:G:A	2.11315e-11	-1.40395	0.800915	2.82319e-07	-1.26997	1.44827
121490569	chr12:121490569:C:T	8.96851e-12	-1.80913	0.349049	1.06016e-07	-0.634848	-0.166309
121490647	chr12:121490647:T:G	4.77823e-11	-2.56711e-10	0.212852	3.82295e-07	-2.56711e-10	0.481451
121490842	chr12:121490842:G:A	1.93675e-11	-2.56711e-10	-0.690207	1.0776e-07	-2.56711e-10	-0.784835
121491033	chr12:121491033:A:G	3.81142e-12	-1.53454	-0.781263	3.69385e-08	-1.44966	-0.405828
121491252	chr12:121491252:G:A	5.02233e-12	-1.83476	-0.205148	4.3402e-08	-1.79863	0.104395
121491304	chr12:121491304:G:C	1.87892e-11	-2.56711e-10	-0.720521	1.08217e-07	-2.56711e-10	-0.780601
121491552	chr12:121491552:G:A	1.67666e-11	-1.4579	0.623486	2.17449e-07	-1.32847	1.24569
121491582	chr12:121491582:C:A	1.13448e-11	-2.56711e-10	-1.22504	6.8229e-08	-2.56711e-10	-1.24187
121491651	chr12:121491651:G:A	1.86417e-11	-2.56711e-10	-0.728402	1.02989e-07	-2.56711e-10	-0.830121
121492209	chr12:121492209:T:A	6.44426e-12	-1.79061	-3.18773e-10	4.12047e-08	-1.74619	-3.18773e-10
121492368	chr12:121492368:C:T	1.4771e-11	-2.56711e-10	-0.961135	8.56505e-08	-2.56711e-10	-1.01447
121492686	chr12:121492686:G:A	1.92459e-11	-2.56711e-10	-0.696507	1.05714e-07	-2.56711e-10	-0.804009
121493237	chr12:121493237:C:A	2.76921e-10	-2.56711e-10	1.96993	1.73727e-06	-2.56711e-10	1.99533
121493309	chr12:121493309:T:C	1.23428e-11	-2.56711e-10	-1.14073	7.18595e-08	-2.56711e-10	-1.19003
121493408	chr12:121493408:T:A	7.1479e-12	-1.51391	-0.173075	7.68682e-08	-1.40885	0.286199
121493498	chr12:121493498:G:A	1.05592e-11	-2.56711e-10	-1.29681	6.38706e-08	-2.56711e-10	-1.30788
121493652	chr12:121493652:A:T	1.94378e-11	-2.56711e-10	-0.686586	1.23133e-07	-2.56711e-10	-0.65148
121494047	chr12:121494047:G:A	1.24063e-11	-2.56711e-10	-1.1356	7.1693e-08	-2.56711e-10	-1.19235
121494061	chr12:121494061:T:C	2.06092e-12	-1.77311	-1.15754	1.13316e-08	-1.95588	-1.08127
121494121	chr12:121494121:A:G	5.3734e-12	-1.97234	-3.18773e-10	4.30935e-08	-1.70137	-3.18773e-10
121494721	chr12:121494721:A:G	1.05193e-11	-2.56711e-10	-1.30059	6.54595e-08	-2.56711e-10	-1.28331
121495309	chr12:121495309:C:T	9.61469e-12	-1.5036	0.113088	1.09055e-07	-1.34221	0.569317
121495632	chr12:121495632:C:T	3.15368e-11	-2.56711e-10	-0.202649	1.7346e-07	-2.56711e-10	-0.308795
121495853	chr12:121495853:G:A	7.13409e-12	-1.68892	-3.18773e-10	4.91925e-08	-1.569	-3.18773e-10
121495860	chr12:121495860:C:T	6.60704e-12	-1.50384	-0.261832	7.71585e-08	-1.3494	0.230515
121496665	chr12:121496665:T:C	1.54761e-11	-2.56711e-10	-0.914507	1.02475e-07	-2.56711e-10	-0.835123
121496768	chr12:121496768:G:A	1.09922e-11	-2.56711e-10	-1.25662	6.54604e-08	-2.56711e-10	-1.2833
121498069	chr12:121498069:CTG:C	1.04364e-11	-2.56711e-10	-1.30851	6.43793e-08	-2.56711e-10	-1.29995
121498205	chr12:121498205:T:A	2.05989e-11	-2.56711e-10	-0.628566	1.14307e-07	-2.56711e-10	-0.725852
121498334	chr12:121498334:A:G	1.5952e-11	-2.56711e-10	-0.884218	9.01754e-08	-2.56711e-10	-0.962986
121498584	chr12:121498584:C:A	1.40306e-11	-2.56711e-10	-1.01256	8.14461e-08	-2.56711e-10	-1.0648
121498965	chr12:121498965:A:G	3.60452e-12	-1.77909	-0.592519	2.03347e-08	-1.60955	-0.84286
121499173	chr12:121499173:C:T	1.21981e-11	-2.56711e-10	-1.15252	7.1213e-08	-2.56711e-10	-1.19907
121499181	chr12:121499181:G:A	1.65184e-11	-2.56711e-10	-0.84933	9.4808e-08	-2.56711e-10	-0.912889
121499214	chr12:121499214:G:A	2.31335e-11	-2.56711e-10	-0.512523	1.49452e-07	-2.56711e-10	-0.457767
121499432	chr12:121499432:T:A	3.57903e-12	-1.11925	-1.25946	2.2379e-08	-1.1823	-1.17431
121499448	chr12:121499448:T:C	6.22105e-12	-1.95388	0.128013	4.9009e-08	-1.89134	0.318606
121499821	chr12:121499821:G:A	1.54734e-11	-2.56711e-10	-0.914682	8.63315e-08	-2.56711e-10	-1.00655
121499834	chr12:121499834:T:C	4.96738e-12	-1.54071	-0.510206	5.2499e-08	-1.41355	-0.0903946
121500386	chr12:121500386:G:A	1.04673e-11	-2.56711e-10	-1.30555	6.37604e-08	-2.56711e-10	-1.30961
121500439	chr12:121500439:G:A	2.09005e-11	-2.56711e-10	-0.614029	1.11497e-07	-2.56711e-10	-0.750749
121500803	chr12:121500803:A:C	1.89902e-10	-2.56711e-10	1.59271	1.16377e-06	-2.56711e-10	1.59468
121500967	chr12:121500967:G:A	5.80232e-12	-1.89555	-3.18773e-10	3.61333e-08	-1.87753	-3.18773e-10
121501096	chr12:121501096:A:G	4.90311e-12	-1.52742	-0.536513	5.25643e-08	-1.39665	-0.106052
121501194	chr12:121501194:CAG:C	1.18386e-11	-2.56711e-10	-1.18244	7.54483e-08	-2.56711e-10	-1.1413
121501695	chr12:121501695:A:G	7.08626e-12	-1.69565	-3.18773e-10	4.88964e-08	-1.57504	-3.18773e-10
121501697	chr12:121501697:TGCAACCTCC:T	2.05253e-11	-2.56711e-10	-0.632147	1.09631e-07	-2.56711e-10	-0.767624
121501957	chr12:121501957:T:G	7.08504e-12	-1.37249	-0.323325	4.94813e-08	-1.43969	-0.123461
121501958	chr12:121501958:G:A	1.81065e-12	-1.77442	-1.2857	1.31858e-08	-1.58431	-1.30129
121502040	chr12:121502040:C:T	1.17311e-11	-2.56711e-10	-1.19156	7.46595e-08	-2.56711e-10	-1.1518
121502567	chr12:121502567:G:A	3.97482e-12	-1.456	-0.817824	3.85554e-08	-1.29313	-0.519517
121503037	chr12:121503037:G:A	1.15522e-11	-2.56711e-10	-1.20693	7.68823e-08	-2.56711e-10	-1.12247
121503294	chr12:121503294:T:G	1.40225e-11	-2.56711e-10	-1.01314	7.82975e-08	-2.56711e-10	-1.10423
121503720	chr12:121503720:C:A	4.08542e-11	-2.56711e-10	0.0562069	3.26188e-07	-2.56711e-10	0.322731
121503962	chr12:121503962:G:A	6.93209e-12	-1.7631	0.0454627	3.5853e-08	-1.56871	-0.316608
121504290	chr12:121504290:G:A	1.74364e-11	-2.56711e-10	-0.795241	9.59186e-08	-2.56711e-10	-0.901243
121504443	chr12:121504443:G:A	1.0484e-11	-2.56711e-10	-1.30395	6.50385e-08	-2.56711e-10	-1.28976
121505066	chr12:121505066:G:A	1.44491e-11	-2.56711e-10	-0.983172	8.36463e-08	-2.56711e-10	-1.03815
121505093	chr12:121505093:G:A	5.78784e-12	-1.81891	-0.0791301	2.9935e-08	-1.64554	-0.420176
121506064	chr12:121506064:C:CA	1.36931e-11	-1.03691	-3.18773e-10	5.90871e-08	-1.38573	-3.18773e-10
121506069	chr12:121506069:GCGCACTCAT:G	1.344e-11	-1.05557	-3.18773e-10	5.82176e-08	-1.40056	-3.18773e-10
121506081	chr12:121506081:T:TGTC	1.32699e-11	-1.06831	-3.18773e-10	5.76373e-08	-1.41057	-3.18773e-10
121506085	chr12:121506085:CTGT:C	1.3526e-11	-1.04919	-3.18773e-10	5.85171e-08	-1.39542	-3.18773e-10
121506094	chr12:121506094:A:G	1.37535e-11	-1.03251	-3.18773e-10	5.9295e-08	-1.38222	-3.18773e-10
121506096	chr12:121506096:AACTCCTG:A	1.36475e-11	-1.04024	-3.18773e-10	5.89305e-08	-1.38838	-3.18773e-10
121506267	chr12:121506267:G:A	3.9914e-11	-2.56711e-10	0.0329221	3.18047e-07	-2.56711e-10	0.297458
121506275	chr12:121506275:G:A	1.76157e-12	-1.81092	-1.27668	1.26039e-08	-1.63507	-1.29567
121506356	chr12:121506356:G:C	3.49751e-11	-2.56711e-10	-0.099168	2.76283e-07	-2.56711e-10	0.156681
121506542	chr12:121506542:C:G	6.37455e-12	-1.79477	-0.00672572	3.29882e-08	-1.6102	-0.358392
121506665	chr12:121506665:C:T	1.07194e-11	-2.56711e-10	-1.28175	6.87594e-08	-2.56711e-10	-1.23413
121507027	chr12:121507027:G:A	1.28548e-11	-2.56711e-10	-1.10009	7.28378e-08	-2.56711e-10	-1.17651
121507179	chr12:121507179:ACATGGGAGACCC:A	1.04749e-11	-2.56711e-10	-1.30482	6.49343e-08	-2.56711e-10	-1.29137
121507511	chr12:121507511:C:G	1.04817e-11	-2.56711e-10	-1.30417	6.50117e-08	-2.56711e-10	-1.29018
121507512	chr12:121507512:T:C	1.70546e-12	-1.82294	-1.29703	1.22722e-08	-1.6504	-1.30701
121507812	chr12:121507812:ACCAG:A	1.29922e-11	-2.56711e-10	-1.08946	7.3455e-08	-2.56711e-10	-1.16807
121507909	chr12:121507909:G:A	6.27892e-12	-1.78276	-0.0338502	3.26136e-08	-1.59846	-0.381548
121507944	chr12:121507944:G:A	1.26213e-11	-2.56711e-10	-1.11842	7.23878e-08	-2.56711e-10	-1.18271
121508072	chr12:121508072:T:A	2.03696e-11	-2.56711e-10	-0.639758	1.15168e-07	-2.56711e-10	-0.71835
121508569	chr12:121508569:A:G	1.23518e-11	-2.56711e-10	-1.14	8.39326e-08	-2.56711e-10	-1.03473
121508613	chr12:121508613:A:G	1.55193e-11	-2.56711e-10	-0.911719	1.01174e-07	-2.56711e-10	-0.847901
121509062	chr12:121509062:C:T	1.14002e-11	-1.66043	0.44026	6.02677e-08	-1.39877	0.0328282
121509119	chr12:121509119:T:C	2.24765e-11	-2.56711e-10	-0.541334	1.26904e-07	-2.56711e-10	-0.621312
121510300	chr12:121510300:C:T	6.78178e-12	-1.73956	-3.18773e-10	3.45227e-08	-1.92313	-3.18773e-10
121510368	chr12:121510368:C:A	1.07495e-11	-2.56711e-10	-1.27894	6.92068e-08	-2.56711e-10	-1.22764
121510626	chr12:121510626:C:G	1.33584e-11	-2.56711e-10	-1.06165	7.90641e-08	-2.56711e-10	-1.09448
121510925	chr12:121510925:G:A	1.03604e-11	-1.94364	0.627828	4.55058e-08	-1.802	0.1551
121511347	chr12:121511347:C:T	5.41283e-12	-1.96503	-3.18773e-10	3.83235e-08	-1.81868	-3.18773e-10
121511474	chr12:121511474:C:T	1.61796e-12	-1.97204	-1.20059	1.42201e-08	-1.50264	-1.30745
121511761	chr12:121511761:G:C	1.85834e-11	-2.56711e-10	-0.731536	9.7697e-08	-2.56711e-10	-0.882872
121512101	chr12:121512101:C:CA	1.09215e-11	-2.56711e-10	-1.26307	6.58222e-08	-2.56711e-10	-1.27779
121512270	chr12:121512270:G:A	2.04635e-11	-2.56711e-10	-0.635163	1.17948e-07	-2.56711e-10	-0.694497
121512515	chr12:121512515:C:G	1.20331e-11	-2.56711e-10	-1.16615	6.80727e-08	-2.56711e-10	-1.24417
121512852	chr12:121512852:A:G	3.71296e-12	-1.83671	-0.505263	3.29791e-08	-1.86026	-0.10861
121513206	chr12:121513206:G:A	1.56807e-11	-2.56711e-10	-0.901372	8.46367e-08	-2.56711e-10	-1.02638
121514124	chr12:121514124:G:A	5.5157e-12	-1.94621	-3.18773e-10	3.32209e-08	-1.96156	-3.18773e-10
121514358	chr12:121514358:G:T	1.33527e-11	-2.56711e-10	-1.06208	7.75344e-08	-2.56711e-10	-1.11402
121515725	chr12:121515725:C:T	1.05221e-11	-2.56711e-10	-1.30033	6.46104e-08	-2.56711e-10	-1.29637
121515770	chr12:121515770:G:A	1.99616e-11	-2.56711e-10	-0.659993	1.1054e-07	-2.56711e-10	-0.759363
121515827	chr12:121515827:G:A	2.16208e-12	-1.75121	-1.13152	9.46109e-09	-1.96368	-1.25388
121516922	chr12:121516922:G:A	1.30799e-11	-2.56711e-10	-1.08273	7.62747e-08	-2.56711e-10	-1.1304
121517081	chr12:121517081:A:G	1.31865e-11	-2.56711e-10	-1.07461	7.66709e-08	-2.56711e-10	-1.12522
121517319	chr12:121517319:T:C	1.04271e-11	-2.56711e-10	-1.3094	6.37901e-08	-2.56711e-10	-1.30914
121517431	chr12:121517431:G:A	5.3959e-12	-1.96817	-3.18773e-10	3.73533e-08	-1.84432	-3.18773e-10
121517770	chr12:121517770:C:T	1.31605e-11	-2.56711e-10	-1.07659	7.65295e-08	-2.56711e-10	-1.12707
121517825	chr12:121517825:G:A	1.68854e-11	-2.56711e-10	-0.827352	9.5158e-08	-2.56711e-10	-0.909205
121517911	chr12:121517911:G:A	1.30955e-11	-2.56711e-10	-1.08154	8.22751e-08	-2.56711e-10	-1.05467
121517920	chr12:121517920:T:TTC	1.33687e-11	-2.56711e-10	-1.06089	7.75936e-08	-2.56711e-10	-1.11326
121517958	chr12:121517958:T:C	1.04245e-11	-2.56711e-10	-1.30964	6.46786e-08	-2.56711e-10	-1.29531
121518391	chr12:121518391:G:GAA	1.19948e-11	-2.56711e-10	-1.16933	7.03396e-08	-2.56711e-10	-1.21141
121518493	chr12:121518493:C:T	1.18791e-11	-2.56711e-10	-1.17902	6.97737e-08	-2.56711e-10	-1.21949
121518504	chr12:121518504:A:G	1.09069e-11	-2.56711e-10	-1.26441	6.48646e-08	-2.56711e-10	-1.29244
121518562	chr12:121518562:C:T	1.35573e-11	-2.56711e-10	-1.04688	7.86009e-08	-2.56711e-10	-1.10036
121518591	chr12:121518591:G:A	7.4684e-11	0.659462	-3.18773e-10	5.14783e-08	-1.52358	-3.18773e-10
121518630	chr12:121518630:C:G	5.8281e-12	-1.84774	-0.0433702	5.7643e-08	-1.82854	0.418063
121518944	chr12:121518944:T:C	1.31403e-11	-2.56711e-10	-1.07812	7.64321e-08	-2.56711e-10	-1.12834
121518997	chr12:121518997:G:A	1.61844e-11	-2.56711e-10	-0.869753	1.20679e-07	-2.56711e-10	-0.671609
121519596	chr12:121519596:G:A	1.23853e-11	-2.56711e-10	-1.13729	7.75333e-08	-2.56711e-10	-1.11404
121519686	chr12:121519686:A:C	1.11018e-11	-2.56711e-10	-1.24669	6.5636e-08	-2.56711e-10	-1.28062
121519832	chr12:121519832:A:G	5.3952e-12	-1.96829	-3.18773e-10	3.63013e-08	-1.87289	-3.18773e-10
121519974	chr12:121519974:C:A	2.1698e-11	-2.56711e-10	-0.576583	1.16841e-07	-2.56711e-10	-0.703927
121520049	chr12:121520049:C:T	1.33255e-11	-2.56711e-10	-1.06412	7.73991e-08	-2.56711e-10	-1.11577
121520807	chr12:121520807:A:G	5.44224e-12	-1.95961	-3.18773e-10	3.89025e-08	-1.80368	-3.18773e-10
121521170	chr12:121521170:AG:A	3.25668e-12	-1.46952	-1.00358	1.59353e-08	-1.85504	-0.841169
121521278	chr12:121521278:C:T	6.80845e-12	-1.73564	-3.18773e-10	3.32006e-08	-1.96217	-3.18773e-10
121521343	chr12:121521343:G:A	1.17544e-11	-2.56711e-10	-1.18957	7.11975e-08	-2.56711e-10	-1.19929
121521901	chr12:121521901:C:G	2.24279e-12	-1.65721	-1.18887	1.3157e-08	-1.90777	-0.980018
121521987	chr12:121521987:C:T	3.359e-12	-1.43773	-1.00443	1.6313e-08	-1.832	-0.84078
121522044	chr12:121522044:A:G	1.32084e-11	-2.56711e-10	-1.07295	7.67596e-08	-2.56711e-10	-1.12406
121522069	chr12:121522069:C:T	1.04241e-11	-2.56711e-10	-1.30968	6.46097e-08	-2.56711e-10	-1.29638
121522669	chr12:121522669:G:A	1.09969e-11	-2.56711e-10	-1.25619	6.55429e-08	-2.56711e-10	-1.28204
121522677	chr12:121522677:G:A	2.27265e-12	-1.95609	-0.876764	3.32506e-08	-1.45641	-0.50426
121522831	chr12:121522831:G:C	6.9597e-12	-1.71367	-3.18773e-10	3.46415e-08	-1.91969	-3.18773e-10
121523269	chr12:121523269:G:A	1.20196e-11	-2.56711e-10	-1.16727	7.04766e-08	-2.56711e-10	-1.20946
121523287	chr12:121523287:C:T	1.12244e-11	-2.56711e-10	-1.23572	6.61289e-08	-2.56711e-10	-1.27314
121523448	chr12:121523448:C:T	1.21284e-11	-2.56711e-10	-1.15826	7.57726e-08	-2.56711e-10	-1.13701
121523554	chr12:121523554:C:T	2.00531e-11	-2.56711e-10	-0.655421	1.15734e-07	-2.56711e-10	-0.713452
121524144	chr12:121524144:T:C	2.45212e-12	-1.97207	-0.784784	2.21648e-08	-1.66073	-0.705504
121524696	chr12:121524696:G:A	2.14058e-12	-1.80607	-1.08666	9.62224e-09	-1.97218	-1.22848
121524963	chr12:121524963:C:CT	1.26918e-11	-2.56711e-10	-1.11285	6.97418e-08	-2.56711e-10	-1.21994
121524966	chr12:121524966:G:A	1.09319e-11	-2.56711e-10	-1.26211	6.52615e-08	-2.56711e-10	-1.28634
121525041	chr12:121525041:T:A	7.47555e-11	0.660419	-3.18773e-10	5.11102e-08	-1.53076	-3.18773e-10
121525228	chr12:121525228:A:G	2.26833e-12	-1.64424	-1.19052	1.32121e-08	-1.90163	-0.981982
121525433	chr12:121525433:G:A	1.28376e-11	-2.56711e-10	-1.10143	7.4905e-08	-2.56711e-10	-1.14852
121526572	chr12:121526572:T:TA	5.44364e-12	-1.95936	-3.18773e-10	3.5498e-08	-1.89527	-3.18773e-10
121527023	chr12:121527023:G:A	1.13581e-11	-2.56711e-10	-1.22387	6.71955e-08	-2.56711e-10	-1.25714
121527132	chr12:121527132:C:G	1.2998e-11	-2.56711e-10	-1.08901	7.57022e-08	-2.56711e-10	-1.13794
121527196	chr12:121527196:C:CCCG	1.04683e-11	-2.56711e-10	-1.30545	6.41384e-08	-2.56711e-10	-1.3037
121528416	chr12:121528416:G:A	1.58245e-11	-2.56711e-10	-0.892247	8.96463e-08	-2.56711e-10	-0.968871
121528588	chr12:121528588:A:C	1.04356e-11	-2.56711e-10	-1.30858	6.51404e-08	-2.56711e-10	-1.2882
121528771	chr12:121528771:T:C	2.43194e-12	-1.92335	-0.841761	3.98949e-08	-1.31373	-0.464762
121528821	chr12:121528821:A:T	1.09975e-11	-2.56711e-10	-1.25614	6.55448e-08	-2.56711e-10	-1.28201
121528849	chr12:121528849:T:C	1.64429e-12	-1.85226	-1.30423	9.04235e-09	-1.97101	-1.29181
121528850	chr12:121528850:G:A	1.66316e-12	-1.85482	-1.29026	1.00795e-08	-1.97192	-1.18231
121529759	chr12:121529759:G:A	1.26699e-11	-2.56711e-10	-1.11458	7.40373e-08	-2.56711e-10	-1.16017
121530152	chr12:121530152:C:T	1.04755e-11	-2.56711e-10	-1.30476	6.5965e-08	-2.56711e-10	-1.27562
121530762	chr12:121530762:CCT:C	1.11243e-11	-2.56711e-10	-1.24467	6.60923e-08	-2.56711e-10	-1.27369
121530910	chr12:121530910:T:G	1.81384e-11	-2.56711e-10	-0.755774	1.01267e-07	-2.56711e-10	-0.846978
121530942	chr12:121530942:A:G	5.81824e-12	-1.94032	0.0475187	3.54407e-08	-1.16301	-0.733869
121531111	chr12:121531111:G:A	4.3599e-10	-2.56711e-10	2.42382	2.71668e-06	-2.56711e-10	2.44242
121531451	chr12:121531451:T:C	5.37666e-12	-1.97174	-3.18773e-10	3.65777e-08	-1.8653	-3.18773e-10
121532490	chr12:121532490:G:A	1.04285e-11	-2.56711e-10	-1.30926	6.4908e-08	-2.56711e-10	-1.29177
121533472	chr12:121533472:G:A	1.15651e-11	-2.56711e-10	-1.20581	6.82433e-08	-2.56711e-10	-1.24166
121534076	chr12:121534076:A:G	1.07596e-11	-1.278	-3.18773e-10	4.78852e-08	-1.59594	-3.18773e-10
121534092	chr12:121534092:C:G	6.49185e-12	-1.92334	0.140086	4.71553e-08	-1.9704	0.359101
121534210	chr12:121534210:G:A	1.04915e-11	-2.56711e-10	-1.30324	6.41698e-08	-2.56711e-10	-1.30321
121534303	chr12:121534303:T:C	5.52844e-12	-1.9439	-3.18773e-10	3.4014e-08	-1.93797	-3.18773e-10
121534412	chr12:121534412:G:A	1.07412e-11	-2.56711e-10	-1.27972	6.65847e-08	-2.56711e-10	-1.26627
121534644	chr12:121534644:C:T	1.07352e-11	-2.56711e-10	-1.28027	6.44924e-08	-2.56711e-10	-1.2982
121535872	chr12:121535872:C:A	1.04999e-11	-2.56711e-10	-1.30244	6.50626e-08	-2.56711e-10	-1.28939
121535884	chr12:121535884:G:A	1.08098e-11	-2.56711e-10	-1.27335	6.4808e-08	-2.56711e-10	-1.29331
121535966	chr12:121535966:C:T	5.80413e-12	-1.89523	-3.18773e-10	4.77632e-08	-1.59849	-3.18773e-10
121536104	chr12:121536104:GC:G	1.09849e-11	-2.56711e-10	-1.25728	6.54675e-08	-2.56711e-10	-1.28319
121536141	chr12:121536141:G:A	9.06449e-12	-0.248288	-1.20115	2.33408e-08	-1.31296	-1.00158
121536810	chr12:121536810:T:C	8.37556e-11	-2.56711e-10	0.774099	5.35015e-07	-2.56711e-10	0.817552
121536818	chr12:121536818:G:T	1.209e-11	-2.56711e-10	-1.16143	6.98786e-08	-2.56711e-10	-1.21798
121536968	chr12:121536968:A:C	1.15059e-11	-2.56711e-10	-1.21094	6.72484e-08	-2.56711e-10	-1.25635
121537004	chr12:121537004:C:T	1.0426e-11	-2.56711e-10	-1.3095	6.48622e-08	-2.56711e-10	-1.29248
121537251	chr12:121537251:C:T	2.32024e-12	-1.94476	-0.867371	3.9749e-08	-1.28477	-0.497385
121537624	chr12:121537624:G:A	1.29386e-11	-2.56711e-10	-1.09359	8.12407e-08	-2.56711e-10	-1.06733
121537707	chr12:121537707:A:AGGGCCGGGAGGG	1.06488e-11	-2.56711e-10	-1.28836	6.471e-08	-2.56711e-10	-1.29483
121538203	chr12:121538203:G:A	3.47844e-12	-1.73956	-0.667657	2.73009e-08	-1.83443	-0.323395
121538271	chr12:121538271:A:C	2.19878e-12	-1.60708	-1.25882	1.12084e-08	-1.91256	-1.13552
121538346	chr12:121538346:A:C	1.6816e-11	-2.56711e-10	-0.831475	9.456e-08	-2.56711e-10	-0.915509
121539487	chr12:121539487:C:T	1.21012e-11	-2.56711e-10	-1.1605	6.98846e-08	-2.56711e-10	-1.2179
121539670	chr12:121539670:T:C	1.09813e-11	-2.56711e-10	-1.25761	6.54521e-08	-2.56711e-10	-1.28342
121539842	chr12:121539842:A:C	2.04346e-12	-1.6514	-1.28776	1.04023e-08	-1.92947	-1.19325
121540622	chr12:121540622:G:C	1.19827e-11	-2.56711e-10	-1.17034	7.05684e-08	-2.56711e-10	-1.20816
121540647	chr12:121540647:G:A	1.10215e-11	-2.56711e-10	-1.25395	6.77951e-08	-2.56711e-10	-1.24825
121540679	chr12:121540679:G:A	2.28964e-12	-1.96064	-0.864774	1.15219e-08	-1.95009	-1.07041
121540810	chr12:121540810:T:C	1.29463e-11	-2.56711e-10	-1.09299	7.57547e-08	-2.56711e-10	-1.13724
121541050	chr12:121541050:T:C	1.04705e-11	-2.56711e-10	-1.30524	6.58911e-08	-2.56711e-10	-1.27674
121541178	chr12:121541178:G:A	1.18493e-11	-2.56711e-10	-1.18153	7.10077e-08	-2.56711e-10	-1.20195
121541991	chr12:121541991:C:T	1.28986e-11	-2.56711e-10	-1.09668	7.52851e-08	-2.56711e-10	-1.14346
121542837	chr12:121542837:CCTGT:C	1.42072e-11	-2.56711e-10	-1.00006	8.10788e-08	-2.56711e-10	-1.06932
121543117	chr12:121543117:G:A	1.04605e-11	-2.56711e-10	-1.30619	6.4328e-08	-2.56711e-10	-1.30075
121543190	chr12:121543190:T:C	2.73533e-11	-2.56711e-10	-0.344965	1.41149e-07	-2.56711e-10	-0.514924
121543248	chr12:121543248:T:G	1.18163e-11	-2.56711e-10	-1.18432	6.97308e-08	-2.56711e-10	-1.2201
121543958	chr12:121543958:A:T	9.31225e-12	-1.57228	0.149804	5.10464e-08	-1.89861	0.366602
121544257	chr12:121544257:A:G	2.89689e-12	-1.92044	-0.669724	2.57634e-08	-1.10219	-1.11359
121544931	chr12:121544931:A:C	1.23205e-11	-1.56883	0.42629	6.84863e-08	-1.89699	0.658878
121544987	chr12:121544987:C:T	2.25947e-12	-1.89746	-0.941213	4.45747e-08	-1.07132	-0.596257
121545560	chr12:121545560:G:A	1.64507e-12	-1.96438	-1.19164	1.5865e-08	-1.42204	-1.27858
121545567	chr12:121545567:C:T	3.8827e-11	-2.56711e-10	0.00531083	1.96249e-07	-2.56711e-10	-0.185357
121545755	chr12:121545755:G:T	1.16244e-11	-2.56711e-10	-1.20069	6.90183e-08	-2.56711e-10	-1.23037
121546213	chr12:121546213:A:T	3.26639e-12	-1.91555	-0.554568	4.01314e-08	-1.11962	-0.652962
121546645	chr12:121546645:T:C	1.51561e-12	-1.94989	-1.28809	2.34164e-08	-1.05708	-1.25422
121546826	chr12:121546826:C:A	1.1365e-11	-2.56711e-10	-1.22326	6.66161e-08	-2.56711e-10	-1.2658
121547612	chr12:121547612:C:T	1.16852e-11	-2.56711e-10	-1.19548	7.72219e-08	-2.56711e-10	-1.11806
121547624	chr12:121547624:G:A	1.21362e-11	-2.56711e-10	-1.15761	7.001e-08	-2.56711e-10	-1.2161
121547824	chr12:121547824:G:A	1.04262e-11	-2.56711e-10	-1.30949	6.39105e-08	-2.56711e-10	-1.30726
121548737	chr12:121548737:C:A	1.75322e-11	-2.56711e-10	-0.789763	9.8254e-08	-2.56711e-10	-0.877187
121549053	chr12:121549053:G:A	1.75761e-11	-2.56711e-10	-0.787261	9.85814e-08	-2.56711e-10	-0.87386
121549290	chr12:121549290:T:G	1.04245e-11	-2.56711e-10	-1.30964	6.46995e-08	-2.56711e-10	-1.29499
121549658	chr12:121549658:A:G	3.73515e-11	-2.56711e-10	-0.0334306	1.89914e-07	-2.56711e-10	-0.21817
121549764	chr12:121549764:T:A	1.05213e-11	-2.56711e-10	-1.3004	6.38361e-08	-2.56711e-10	-1.30842
121549855	chr12:121549855:T:TGGAGGC	1.34886e-11	-1.66097	0.609008	8.00228e-08	-1.93333	0.850895
121550139	chr12:121550139:G:A	1.17559e-11	-2.56711e-10	-1.18944	6.93077e-08	-2.56711e-10	-1.22619
121550235	chr12:121550235:G:A	1.08466e-11	-2.56711e-10	-1.26995	6.49923e-08	-2.56711e-10	-1.29047
121550751	chr12:121550751:C:T	1.9179e-11	-2.56711e-10	-0.699989	1.06524e-07	-2.56711e-10	-0.796369
121550769	chr12:121550769:C:T	1.04289e-11	-2.56711e-10	-1.30922	6.42992e-08	-2.56711e-10	-1.30119
121550997	chr12:121550997:CAATGGCAGAGCTA:C	2.63998e-11	-2.56711e-10	-0.380446	1.73849e-07	-2.56711e-10	-0.306556
121551019	chr12:121551019:CA:C	2.64495e-11	-2.56711e-10	-0.378567	1.74183e-07	-2.56711e-10	-0.304634
121551119	chr12:121551119:T:A	1.05973e-11	-2.56711e-10	-1.2932	6.40444e-08	-2.56711e-10	-1.30517
121551678	chr12:121551678:G:A	1.05547e-11	-2.56711e-10	-1.29724	6.38995e-08	-2.56711e-10	-1.30743
121551932	chr12:121551932:T:C	1.05945e-11	-2.56711e-10	-1.29347	6.40364e-08	-2.56711e-10	-1.30529
121552014	chr12:121552014:A:G	7.77136e-12	-1.60336	-3.18773e-10	4.33402e-08	-1.69566	-3.18773e-10
121552015	chr12:121552015:C:A	7.77136e-12	-1.60336	-3.18773e-10	4.33402e-08	-1.69566	-3.18773e-10
121552425	chr12:121552425:C:T	1.11925e-11	-2.56711e-10	-1.23856	7.2866e-08	-2.56711e-10	-1.17612
121552975	chr12:121552975:G:A	1.04254e-11	-2.56711e-10	-1.30956	6.38993e-08	-2.56711e-10	-1.30743
121553074	chr12:121553074:T:C	3.21196e-12	-1.91522	-0.5717	3.89333e-08	-1.12946	-0.673435
121553174	chr12:121553174:C:T	3.93629e-12	-1.97062	-0.312948	2.36738e-08	-1.34859	-0.951781
121553631	chr12:121553631:T:A	1.90722e-12	-1.95744	-1.05071	1.62813e-08	-1.46615	-1.20858
121553888	chr12:121553888:T:C	5.38697e-12	-1.96982	-3.18773e-10	3.42954e-08	-1.92973	-3.18773e-10
121554156	chr12:121554156:G:GA	1.11911e-11	-2.56711e-10	-1.23868	6.5919e-08	-2.56711e-10	-1.27632
121554718	chr12:121554718:T:C	1.17072e-11	-2.56711e-10	-1.1936	6.81054e-08	-2.56711e-10	-1.24369
121554857	chr12:121554857:C:G	4.04644e-12	-1.96392	-0.292048	2.20769e-08	-1.42924	-0.940969
121555072	chr12:121555072:G:A	3.4015e-12	-1.95778	-0.471806	2.44539e-08	-1.9454	-0.322558
121555403	chr12:121555403:C:T	2.03336e-10	1.66106	-3.18773e-10	5.29167e-08	-1.49602	-3.18773e-10
121555903	chr12:121555903:T:C	1.02158e-11	-1.49938	0.169516	4.6666e-08	-1.86529	0.24356
121555951	chr12:121555951:G:A	1.15545e-11	-2.56711e-10	-1.20673	7.1031e-08	-2.56711e-10	-1.20163
121555963	chr12:121555963:C:G	2.26756e-12	-1.92313	-0.911969	1.59738e-08	-1.52207	-1.17172
121556206	chr12:121556206:T:C	1.04451e-11	-2.56711e-10	-1.30767	6.37731e-08	-2.56711e-10	-1.30941
121556603	chr12:121556603:C:T	1.55951e-11	-2.56711e-10	-0.906845	8.83687e-08	-2.56711e-10	-0.983225
121558397	chr12:121558397:C:T	1.11597e-11	-2.56711e-10	-1.2415	6.7283e-08	-2.56711e-10	-1.25583
121559005	chr12:121559005:T:C	2.13435e-12	-1.74306	-1.15258	1.31302e-08	-1.83527	-1.05455
121559426	chr12:121559426:A:G	1.278e-11	-2.56711e-10	-1.10592	8.17877e-08	-2.56711e-10	-1.06062
121559573	chr12:121559573:A:G	2.04623e-12	-1.8814	-1.0564	3.91861e-08	-0.617473	-1.17895
121559629	chr12:121559629:A:G	1.76316e-11	-2.56711e-10	-0.784109	9.97936e-08	-2.56711e-10	-0.861638
121560101	chr12:121560101:C:T	1.87334e-12	-1.75461	-1.27147	1.26452e-08	-1.6206	-1.30687
121560161	chr12:121560161:A:G	5.4546e-12	-1.95734	-3.18773e-10	4.0798e-08	-1.75611	-3.18773e-10
121560759	chr12:121560759:G:A	1.13718e-11	-2.56711e-10	-1.22267	7.47966e-08	-2.56711e-10	-1.14997
121560776	chr12:121560776:C:G	3.06741e-12	-1.33838	-1.19459	1.3051e-08	-1.78884	-1.10704
121562698	chr12:121562698:GA:G	3.58544e-11	-2.56711e-10	-0.0743376	1.95443e-07	-2.56711e-10	-0.189476
121562979	chr12:121562979:A:T	1.20131e-11	-2.56711e-10	-1.1678	7.16987e-08	-2.56711e-10	-1.19227
121563354	chr12:121563354:C:T	5.83609e-11	-2.56711e-10	0.412842	2.92338e-07	-2.56711e-10	0.213169
121563487	chr12:121563487:A:C	4.80238e-12	-1.43891	-0.645781	2.61104e-08	-1.46202	-0.740385
121563909	chr12:121563909:A:T	1.15171e-11	-2.56711e-10	-1.20997	7.63336e-08	-2.56711e-10	-1.12963
121564415	chr12:121564415:G:A	4.43e-11	-2.56711e-10	0.137182	2.41491e-07	-2.56711e-10	0.0220884
121564690	chr12:121564690:C:A	1.18792e-11	-2.56711e-10	-1.17902	7.39569e-08	-2.56711e-10	-1.16126
121564713	chr12:121564713:A:G	1.0562e-11	-2.56711e-10	-1.29654	6.46199e-08	-2.56711e-10	-1.29622
121565049	chr12:121565049:T:C	1.21933e-11	-2.56711e-10	-1.15292	8.07792e-08	-2.56711e-10	-1.07302
121565139	chr12:121565139:G:C	7.39659e-11	-2.56711e-10	0.649801	3.56722e-07	-2.56711e-10	0.412213
121565182	chr12:121565182:T:C	1.81789e-11	-2.56711e-10	-0.753542	1.07551e-07	-2.56711e-10	-0.786775
121565593	chr12:121565593:A:C	6.45487e-11	-2.56711e-10	0.513616	3.22794e-07	-2.56711e-10	0.312271
121565598	chr12:121565598:G:A	1.92618e-11	-0.695679	-3.18773e-10	7.58518e-08	-1.13596	-3.18773e-10
121565623	chr12:121565623:G:A	1.3499e-11	-2.56711e-10	-1.05119	9.29421e-08	-2.56711e-10	-0.932766
121565711	chr12:121565711:G:A	6.43247e-11	-2.56711e-10	0.510141	3.21305e-07	-2.56711e-10	0.307648
121565787	chr12:121565787:G:A	1.11052e-11	-2.56711e-10	-1.24639	7.14343e-08	-2.56711e-10	-1.19597
121565905	chr12:121565905:A:G	5.61525e-11	-2.56711e-10	0.374268	1.75394e-07	-2.56711e-10	-0.29771
121566045	chr12:121566045:T:A	6.33458e-11	-2.56711e-10	0.494804	3.17042e-07	-2.56711e-10	0.294292
121566260	chr12:121566260:G:A	1.18846e-11	-2.56711e-10	-1.17856	6.94306e-08	-2.56711e-10	-1.22441
121566359	chr12:121566359:C:T	1.03306e-11	-1.31869	-3.18773e-10	1.54553e-07	-0.424205	-3.18773e-10
121566486	chr12:121566486:G:A	4.61803e-12	-1.82577	-0.298069	1.17124e-07	0.0348832	-0.736389
121566491	chr12:121566491:G:A	1.50863e-10	-2.56711e-10	1.36257	6.92695e-07	-2.56711e-10	1.07585
121566570	chr12:121566570:G:A	1.3048e-11	-2.56711e-10	-1.08517	8.89724e-08	-2.56711e-10	-0.976417
121566603	chr12:121566603:A:G	4.76153e-11	-2.56711e-10	0.209351	2.41965e-07	-2.56711e-10	0.024052
121566737	chr12:121566737:A:G	2.14574e-11	-2.56711e-10	-0.587736	1.12616e-07	-2.56711e-10	-0.740756
121566746	chr12:121566746:A:G	1.31831e-11	-2.56711e-10	-1.07486	7.97297e-08	-2.56711e-10	-1.0861
121566943	chr12:121566943:G:A	1.22366e-11	-2.56711e-10	-1.14937	7.42273e-08	-2.56711e-10	-1.15761
121566960	chr12:121566960:C:T	6.26108e-11	-2.56711e-10	0.483134	3.1351e-07	-2.56711e-10	0.283087
121567467	chr12:121567467:G:A	6.6772e-11	-2.56711e-10	0.54748	3.32237e-07	-2.56711e-10	0.341106
121567879	chr12:121567879:C:T	2.62986e-12	-1.43313	-1.25374	1.85165e-08	-1.38075	-1.16533
121568047	chr12:121568047:T:C	1.22082e-11	-2.56711e-10	-1.15169	8.19992e-08	-2.56711e-10	-1.05803
121568121	chr12:121568121:A:G	1.79894e-11	-2.56711e-10	-0.764023	1.02624e-07	-2.56711e-10	-0.833672
121568205	chr12:121568205:G:A	1.08601e-11	-2.56711e-10	-1.26871	6.53803e-08	-2.56711e-10	-1.28452
121568565	chr12:121568565:C:T	1.20352e-11	-2.56711e-10	-1.16597	7.49284e-08	-2.56711e-10	-1.14821
121568981	chr12:121568981:G:A	6.15734e-11	-2.56711e-10	0.466427	3.07822e-07	-2.56711e-10	0.264778
121569760	chr12:121569760:C:T	6.42195e-11	-2.56711e-10	0.508503	3.19981e-07	-2.56711e-10	0.303519
121570102	chr12:121570102:G:A	1.16659e-11	-2.56711e-10	-1.19714	7.34335e-08	-2.56711e-10	-1.16836
121570229	chr12:121570229:T:A	6.47055e-11	-2.56711e-10	0.516042	3.22008e-07	-2.56711e-10	0.309834
121570268	chr12:121570268:T:A	3.75991e-12	-1.78437	-0.54504	2.27908e-08	-1.97073	-0.367651
121570374	chr12:121570374:C:T	6.57373e-11	-2.56711e-10	0.531862	3.27026e-07	-2.56711e-10	0.325298
121570650	chr12:121570650:G:A	1.44923e-11	-2.56711e-10	-0.980188	8.34337e-08	-2.56711e-10	-1.04069
121570686	chr12:121570686:T:G	1.25392e-11	-2.56711e-10	-1.12495	8.33037e-08	-2.56711e-10	-1.04225
121570979	chr12:121570979:T:C	1.25324e-11	-2.56711e-10	-1.12549	7.25176e-08	-2.56711e-10	-1.18091
121571215	chr12:121571215:G:A	1.53163e-09	-2.56711e-10	3.68029	5.40126e-06	-2.56711e-10	3.12964
121571799	chr12:121571799:C:T	1.06331e-11	-2.56711e-10	-1.28983	6.44329e-08	-2.56711e-10	-1.29912
121571858	chr12:121571858:G:A	5.6924e-12	-1.91467	-3.18773e-10	3.31221e-08	-1.96454	-3.18773e-10
121571913	chr12:121571913:A:G	6.19973e-12	-0.520127	-1.30917	1.50156e-08	-1.44626	-1.30939
121572332	chr12:121572332:T:C	1.06296e-11	-2.56711e-10	-1.29016	6.46603e-08	-2.56711e-10	-1.2956
121573638	chr12:121573638:G:A	2.11134e-11	-2.56711e-10	-0.603894	1.15986e-07	-2.56711e-10	-0.71127
121573668	chr12:121573668:TCCG:T	2.33709e-12	-1.96246	-0.842437	1.9179e-08	-1.75642	-0.754504
121573673	chr12:121573673:C:T	2.3537e-12	-1.96035	-0.837463	1.90237e-08	-1.76876	-0.750293
121573693	chr12:121573693:T:C	1.93411e-10	1.61102	-3.18773e-10	7.81442e-06	3.49898	-3.18773e-10
121574132	chr12:121574132:C:T	1.04445e-11	-2.56711e-10	-1.30773	6.37564e-08	-2.56711e-10	-1.30967
121574338	chr12:121574338:C:T	1.67037e-10	2.65432	-1.18991	6.53449e-08	-0.117501	-1.16756
121574423	chr12:121574423:T:G	1.92567e-12	-1.97253	-1.026	1.73829e-08	-1.63986	-0.969397
121574436	chr12:121574436:G:A	1.06334e-11	-2.56711e-10	-1.2898	6.86511e-08	-2.56711e-10	-1.23571
121574540	chr12:121574540:G:A	2.45357e-11	-2.56711e-10	-0.453673	1.33284e-07	-2.56711e-10	-0.572264
121575136	chr12:121575136:G:A	3.59825e-11	1.20244	-1.27321	1.87822e-08	-1.33616	-1.19567
121576753	chr12:121576753:G:A	1.79503e-12	-1.88595	-1.18284	9.56321e-09	-1.95804	-1.24878
121576865	chr12:121576865:C:G	1.09956e-11	-1.25631	-3.18773e-10	3.65051e-08	-1.86729	-3.18773e-10
121577161	chr12:121577161:T:A	2.33101e-11	-2.56711e-10	-0.504915	1.27025e-07	-2.56711e-10	-0.620356
121577659	chr12:121577659:C:T	2.25274e-11	-2.56711e-10	-0.53907	1.71e-07	-2.56711e-10	-0.32308
121577824	chr12:121577824:C:G	1.46109e-11	-0.169144	-0.802889	7.67061e-08	-0.40495	-0.719812
121577840	chr12:121577840:A:T	1.22397e-10	-2.56711e-10	1.15347	6.42999e-07	-2.56711e-10	1.0014
121578088	chr12:121578088:C:T	2.07882e-12	-1.90973	-1.01227	1.77986e-08	-1.52963	-1.05599
121579101	chr12:121579101:G:A	5.37231e-12	-1.97255	-3.18773e-10	3.34988e-08	-1.95323	-3.18773e-10
121579121	chr12:121579121:G:C	2.85028e-11	-2.56711e-10	-0.303801	2.21689e-07	-2.56711e-10	-0.0634656
121579168	chr12:121579168:C:T	1.0509e-11	-2.56711e-10	-1.30157	6.44243e-08	-2.56711e-10	-1.29925
121579762	chr12:121579762:C:T	1.12571e-11	-2.56711e-10	-1.2328	6.56441e-08	-2.56711e-10	-1.2805
121581685	chr12:121581685:G:A	3.5794e-11	-2.56711e-10	-0.0760234	1.97767e-07	-2.56711e-10	-0.177652
121581944	chr12:121581944:T:C	5.87943e-11	1.58859	-1.16835	5.92038e-08	-0.295979	-1.08778
121581997	chr12:121581997:G:C	1.64628e-11	-2.56711e-10	-0.852698	1.13711e-07	-2.56711e-10	-0.731087
121582188	chr12:121582188:CA:C	1.06938e-11	-2.56711e-10	-1.28414	6.51128e-08	-2.56711e-10	-1.28862
121582756	chr12:121582756:C:T	6.03597e-11	1.54949	-1.10297	6.37961e-08	-0.302005	-1.00705
121582976	chr12:121582976:A:G	1.98606e-10	2.43834	-0.800819	6.13248e-08	-0.478405	-0.870154
121583249	chr12:121583249:G:A	5.73543e-11	1.56482	-1.16938	5.92338e-08	-0.294016	-1.08923
121583546	chr12:121583546:T:C	5.98035e-12	-1.86532	-3.18773e-10	3.29139e-08	-1.97085	-3.18773e-10
121584477	chr12:121584477:G:A	1.49662e-12	-1.95605	-1.29454	9.95057e-09	-1.85825	-1.30886
121584534	chr12:121584534:T:TG	1.08277e-11	-2.56711e-10	-1.2717	6.50585e-08	-2.56711e-10	-1.28946
121586224	chr12:121586224:A:C	7.04006e-11	-2.56711e-10	0.600398	3.5444e-07	-2.56711e-10	0.405797
121586687	chr12:121586687:G:A	3.8515e-11	-0.00275577	-3.18773e-10	4.93104e-07	0.735978	-3.18773e-10
121586826	chr12:121586826:C:T	1.35086e-09	4.56672	-1.01202	2.88133e-07	1.26416	-1.06548
121586963	chr12:121586963:C:T	4.1335e-12	-1.47669	-0.757987	2.67613e-08	-1.55739	-0.620391
121587169	chr12:121587169:G:A	1.45846e-11	-2.56711e-10	-0.973836	9.04516e-08	-2.56711e-10	-0.959928
121587234	chr12:121587234:C:T	2.58313e-11	-2.56711e-10	-0.402219	1.40073e-07	-2.56711e-10	-0.522581
121587314	chr12:121587314:A:G	8.14645e-10	3.09411	-0.0451623	1.39751e-07	-0.292281	-0.232596
121587427	chr12:121587427:C:T	2.07938e-12	-1.69621	-1.22553	1.06293e-08	-1.80762	-1.2935
121587542	chr12:121587542:A:G	1.93333e-12	-1.68529	-1.30926	1.07123e-08	-1.80005	-1.2933
121588270	chr12:121588270:G:A	1.0655e-11	-2.56711e-10	-1.28778	6.48833e-08	-2.56711e-10	-1.29215
121588622	chr12:121588622:T:C	8.67609e-11	1.81535	-1.006	7.11322e-08	-0.286469	-0.913734
121589350	chr12:121589350:A:G	6.57499e-12	-0.468907	-1.30162	1.80455e-08	-1.26217	-1.30968
121589378	chr12:121589378:A:G	6.08525e-12	-1.84794	-3.18773e-10	3.36338e-08	-1.94921	-3.18773e-10
121589545	chr12:121589545:C:G	2.05551e-11	-2.56711e-10	-0.630694	1.13201e-07	-2.56711e-10	-0.735578
121589731	chr12:121589731:G:A	1.61219e-12	-1.86925	-1.30696	1.27741e-08	-1.68138	-1.23595
121589753	chr12:121589753:G:C	8.07098e-11	1.68086	-0.9438	6.92708e-08	-0.383026	-0.843693
121589834	chr12:121589834:C:G	1.06869e-11	-2.56711e-10	-1.28478	6.54811e-08	-2.56711e-10	-1.28298
121590228	chr12:121590228:T:C	2.73927e-11	-2.56711e-10	-0.343526	1.47355e-07	-2.56711e-10	-0.471898
121590506	chr12:121590506:G:A	2.58083e-11	-2.56711e-10	-0.403107	1.39962e-07	-2.56711e-10	-0.523373
121590786	chr12:121590786:T:C	4.35549e-12	-1.86684	-0.315524	2.75414e-08	-1.93794	-0.211115
121590818	chr12:121590818:G:A	1.20151e-11	-1.16764	-3.18773e-10	3.69444e-08	-1.85533	-3.18773e-10
121590999	chr12:121590999:C:A	4.47158e-11	0.146523	-3.18773e-10	8.92076e-08	-0.973777	-3.18773e-10
121591063	chr12:121591063:T:A	1.0629e-11	-2.56711e-10	-1.29022	6.60925e-08	-2.56711e-10	-1.27369
121591141	chr12:121591141:A:C	5.77562e-12	-1.90016	-3.18773e-10	3.47516e-08	-1.91652	-3.18773e-10
121591314	chr12:121591314:C:T	8.50314e-11	1.75227	-0.963049	7.1746e-08	-0.326226	-0.865385
121591356	chr12:121591356:G:A	1.4253e-11	-2.56711e-10	-0.996837	9.75507e-08	-2.56711e-10	-0.88437
121591409	chr12:121591409:G:A	1.05597e-11	-2.56711e-10	-1.29676	6.48584e-08	-2.56711e-10	-1.29254
121591766	chr12:121591766:T:C	1.26181e-09	4.41272	-0.926221	2.4805e-07	1.06604	-1.01715
121592123	chr12:121592123:T:C	1.05488e-11	-2.56711e-10	-1.29779	6.47856e-08	-2.56711e-10	-1.29366
121592168	chr12:121592168:A:G	2.83362e-11	-2.56711e-10	-0.309663	2.20359e-07	-2.56711e-10	-0.0694843
121592356	chr12:121592356:C:T	5.87143e-10	2.7474	-0.0259311	1.17684e-07	-0.481051	-0.215689
121592664	chr12:121592664:C:T	2.10804e-12	-1.69478	-1.21327	1.06976e-08	-1.80749	-1.28724
121592807	chr12:121592807:C:T	3.6074e-08	6.83952	-3.18773e-10	4.04273e-08	-1.76524	-3.18773e-10
121592882	chr12:121592882:G:A	2.81169e-11	-2.56711e-10	-0.317433	2.19995e-07	-2.56711e-10	-0.0711386
121593099	chr12:121593099:G:A	7.07684e-12	-1.69698	-3.18773e-10	4.01735e-08	-1.77154	-3.18773e-10
121593416	chr12:121593416:T:G	1.99079e-12	-1.66095	-1.30432	1.07914e-08	-1.78203	-1.30397
121593581	chr12:121593581:A:G	1.54493e-12	-1.9542	-1.26463	9.93244e-09	-1.86284	-1.3061
121593605	chr12:121593605:T:C	8.86496e-11	1.81181	-0.980923	7.30529e-08	-0.287905	-0.885654
121593820	chr12:121593820:G:A	8.46917e-10	3.95467	-0.866867	1.83091e-07	0.709639	-0.964401
121594006	chr12:121594006:T:C	5.90351e-12	-1.87826	-3.18773e-10	5.16756e-08	-1.51976	-3.18773e-10
121594010	chr12:121594010:A:G	5.84407e-12	-1.88838	-3.18773e-10	5.02761e-08	-1.54721	-3.18773e-10
121594075	chr12:121594075:A:G	1.15543e-11	-2.56711e-10	-1.20675	7.52115e-08	-2.56711e-10	-1.14444
121594270	chr12:121594270:T:TA	1.09451e-11	-2.56711e-10	-1.26091	6.39711e-08	-2.56711e-10	-1.30631
121594333	chr12:121594333:C:T	1.5131e-11	-2.56711e-10	-0.937061	9.30131e-08	-2.56711e-10	-0.932003
121594747	chr12:121594747:G:A	2.60248e-11	-2.56711e-10	-0.394753	1.75836e-07	-2.56711e-10	-0.29519
121594755	chr12:121594755:T:C	1.24121e-11	-2.56711e-10	-1.13514	6.95741e-08	-2.56711e-10	-1.22235
121595371	chr12:121595371:G:A	5.84043e-12	-1.889	-3.18773e-10	5.06794e-08	-1.53922	-3.18773e-10
121595376	chr12:121595376:T:C	6.18625e-12	-1.83147	-3.18773e-10	5.7562e-08	-1.41188	-3.18773e-10
121595459	chr12:121595459:G:A	4.03476e-11	-2.56711e-10	0.0437287	2.90369e-07	-2.56711e-10	0.20641
121596874	chr12:121596874:G:A	1.0797e-11	-2.56711e-10	-1.27453	6.56806e-08	-2.56711e-10	-1.27994
121596909	chr12:121596909:T:A	5.77323e-12	-1.90057	-3.18773e-10	5.01648e-08	-1.54943	-3.18773e-10
121596951	chr12:121596951:G:GT	5.4464e-12	-1.95885	-3.18773e-10	3.3726e-08	-1.94647	-3.18773e-10
121597454	chr12:121597454:T:G	1.04738e-11	-2.56711e-10	-1.30493	6.41973e-08	-2.56711e-10	-1.30278
121597468	chr12:121597468:T:C	3.95245e-12	-1.71188	-0.567592	1.77278e-08	-1.82338	-0.766229
121597683	chr12:121597683:G:A	1.29418e-11	-2.56711e-10	-1.09334	7.3426e-08	-2.56711e-10	-1.16847
121597989	chr12:121597989:C:T	1.08733e-11	-2.56711e-10	-1.2675	6.61088e-08	-2.56711e-10	-1.27344
121598309	chr12:121598309:C:G	3.07652e-11	-2.56711e-10	-0.227419	1.71397e-07	-2.56711e-10	-0.320758
121598534	chr12:121598534:G:C	1.10446e-11	-2.56711e-10	-1.25187	6.79317e-08	-2.56711e-10	-1.24624
121598620	chr12:121598620:A:G	3.92376e-11	0.393499	-0.377667	7.5067e-08	-0.94317	-0.203191
121599017	chr12:121599017:G:A	4.44973e-11	-2.56711e-10	0.141625	2.3846e-07	-2.56711e-10	0.00945701
121599158	chr12:121599158:CAT:C	2.17732e-11	-2.56711e-10	-0.573122	1.18474e-07	-2.56711e-10	-0.690053
121600262	chr12:121600262:A:G	2.5332e-12	-1.63375	-1.09057	1.20363e-08	-1.76169	-1.21512
121600286	chr12:121600286:C:T	3.90109e-10	3.28072	-0.968097	6.4659e-08	-0.174558	-1.12106
121600287	chr12:121600287:G:A	8.03284e-11	-2.56711e-10	0.732319	4.32449e-07	-2.56711e-10	0.604722
121602143	chr12:121602143:C:T	6.57348e-11	0.0425665	0.489258	4.59246e-07	0.0550404	0.609804
121602836	chr12:121602836:G:A	1.06662e-11	-2.56711e-10	-1.28672	6.38849e-08	-2.56711e-10	-1.30766
121602944	chr12:121602944:C:T	5.18169e-11	0.293912	-3.18773e-10	3.33644e-08	-1.95725	-3.18773e-10
121603149	chr12:121603149:C:T	2.52323e-11	-2.56711e-10	-0.425677	1.37231e-07	-2.56711e-10	-0.543077
121603227	chr12:121603227:G:C	1.52829e-11	-0.927067	-3.18773e-10	6.95246e-08	-1.22306	-3.18773e-10
121603366	chr12:121603366:C:T	4.33319e-12	-1.86459	-0.322907	2.71313e-08	-1.94169	-0.222368
121604944	chr12:121604944:G:A	5.8163e-11	-0.0412593	0.450706	4.03129e-07	-0.0357012	0.570215
121604988	chr12:121604988:G:A	4.77217e-11	-2.56711e-10	0.211583	3.4724e-07	-2.56711e-10	0.385272
121605078	chr12:121605078:G:A	1.05431e-11	-2.56711e-10	-1.29833	6.47549e-08	-2.56711e-10	-1.29413
121605227	chr12:121605227:G:A	3.03845e-10	3.13339	-1.07067	5.52013e-08	-0.259005	-1.19475
121605259	chr12:121605259:C:G	1.06837e-11	-2.56711e-10	-1.28509	6.57449e-08	-2.56711e-10	-1.27896
121605362	chr12:121605362:A:G	2.66357e-11	-2.56711e-10	-0.371552	1.42641e-07	-2.56711e-10	-0.504411
121605372	chr12:121605372:A:T	1.77482e-12	-1.83336	-1.24674	1.22019e-08	-1.72639	-1.23675
121606696	chr12:121606696:A:G	4.13953e-12	-1.71397	-0.519256	1.83073e-08	-1.82251	-0.734936
121606822	chr12:121606822:T:C	1.04272e-11	-2.56711e-10	-1.30938	6.37559e-08	-2.56711e-10	-1.30968
121606985	chr12:121606985:T:G	9.92479e-10	4.49438	-1.24798	2.31155e-07	1.24518	-1.26684
121607032	chr12:121607032:T:C	1.44758e-11	-2.56711e-10	-0.981326	8.30356e-08	-2.56711e-10	-1.04547
121607062	chr12:121607062:T:A	2.00607e-10	2.91443	-1.26688	4.75788e-08	-0.388104	-1.21425
121607142	chr12:121607142:T:C	3.51112e-12	-1.87827	-0.519601	2.21955e-08	-1.93672	-0.428128
121607427	chr12:121607427:GC:G	5.20616e-11	-2.56711e-10	0.298623	3.80481e-07	-2.56711e-10	0.476692
121608541	chr12:121608541:G:A	5.47768e-11	-2.56711e-10	0.349464	4.01389e-07	-2.56711e-10	0.530188
121608844	chr12:121608844:A:G	1.82194e-11	-0.751315	-3.18773e-10	3.44436e-08	-1.92542	-3.18773e-10
121609059	chr12:121609059:T:C	1.06253e-11	-2.56711e-10	-1.29057	6.51849e-08	-2.56711e-10	-1.28752
121609474	chr12:121609474:G:T	1.51049e-11	-2.56711e-10	-0.938788	8.6486e-08	-2.56711e-10	-1.00476
121609705	chr12:121609705:G:A	4.56513e-11	-2.56711e-10	0.167228	3.31619e-07	-2.56711e-10	0.339245
121610361	chr12:121610361:C:T	4.72173e-11	-2.56711e-10	0.200957	3.42133e-07	-2.56711e-10	0.370458
121610427	chr12:121610427:G:A	2.54127e-11	-2.56711e-10	-0.418554	1.38174e-07	-2.56711e-10	-0.536231
121610902	chr12:121610902:TTTTC:T	1.41178e-11	-2.56711e-10	-1.00637	8.40361e-08	-2.56711e-10	-1.0335
121611206	chr12:121611206:G:A	3.00992e-11	-2.56711e-10	-0.249305	1.62053e-07	-2.56711e-10	-0.376817
121611212	chr12:121611212:T:G	2.54178e-11	-2.56711e-10	-0.418354	1.38203e-07	-2.56711e-10	-0.536022
121611330	chr12:121611330:G:A	6.53932e-11	-2.56711e-10	0.526615	4.79832e-07	-2.56711e-10	0.708694
121611661	chr12:121611661:C:G	3.41795e-10	3.09222	-0.911815	6.16416e-08	-0.264013	-1.07939
121612285	chr12:121612285:T:TC	1.04674e-10	1.97026	-0.973212	3.16869e-08	-0.897186	-1.11165
121612322	chr12:121612322:T:A	1.04848e-11	-2.56711e-10	-1.30387	6.42998e-08	-2.56711e-10	-1.30119
121612542	chr12:121612542:C:T	1.93395e-11	-2.56711e-10	-0.691654	1.40729e-07	-2.56711e-10	-0.517907
121613367	chr12:121613367:A:G	5.0899e-10	3.50459	-0.925969	7.45159e-08	-0.0631804	-1.09055
121613374	chr12:121613374:G:A	1.04355e-11	-2.56711e-10	-1.30859	6.39186e-08	-2.56711e-10	-1.30713
121613393	chr12:121613393:G:A	1.09005e-11	-2.56711e-10	-1.26499	6.72523e-08	-2.56711e-10	-1.25629
121613806	chr12:121613806:C:T	1.04489e-11	-2.56711e-10	-1.30731	6.40328e-08	-2.56711e-10	-1.30535
121614063	chr12:121614063:C:G	1.04498e-11	-2.56711e-10	-1.30722	6.40418e-08	-2.56711e-10	-1.30521
121614206	chr12:121614206:G:A	1.14907e-10	-2.56711e-10	1.09032	6.20916e-07	-2.56711e-10	0.966453
121615202	chr12:121615202:T:A	4.01891e-12	-1.57246	-0.690336	2.64593e-08	-1.64495	-0.544182
121615953	chr12:121615953:G:A	1.19709e-11	-2.56711e-10	-1.17133	7.8787e-08	-2.56711e-10	-1.09799
121616291	chr12:121616291:C:A	1.04487e-11	-2.56711e-10	-1.30733	6.38239e-08	-2.56711e-10	-1.30862
121616967	chr12:121616967:A:G	1.04243e-11	-2.56711e-10	-1.30966	6.37638e-08	-2.56711e-10	-1.30956
121617262	chr12:121617262:C:T	1.28121e-11	-2.56711e-10	-1.10342	7.45341e-08	-2.56711e-10	-1.15349
121617329	chr12:121617329:C:G	2.24263e-10	2.70531	-0.946296	6.22994e-08	-0.46306	-0.869731
121617402	chr12:121617402:T:C	3.52958e-12	-1.55947	-0.833154	2.28812e-08	-1.63584	-0.698588
121617601	chr12:121617601:C:T	1.05804e-11	-2.56711e-10	-1.29481	6.51306e-08	-2.56711e-10	-1.28835
121618156	chr12:121618156:A:C	1.04268e-11	-2.56711e-10	-1.30942	6.37557e-08	-2.56711e-10	-1.30968
121618211	chr12:121618211:C:T	1.08968e-11	-2.56711e-10	-1.26533	6.73252e-08	-2.56711e-10	-1.25521
121618326	chr12:121618326:T:A	1.04735e-11	-2.56711e-10	-1.30495	6.38598e-08	-2.56711e-10	-1.30805
121618392	chr12:121618392:G:A	1.04363e-11	-2.56711e-10	-1.30852	6.37757e-08	-2.56711e-10	-1.30937
121618522	chr12:121618522:A:G	5.89451e-11	-2.56711e-10	0.422802	3.1269e-07	-2.56711e-10	0.280468
121618999	chr12:121618999:A:G	5.80114e-10	3.68959	-0.980166	6.75573e-08	-0.112315	-1.13945
121619388	chr12:121619388:A:G	9.71233e-11	1.61232	-0.690142	7.06283e-08	-0.527753	-0.679559
121619796	chr12:121619796:C:G	2.15737e-11	-2.56711e-10	-0.582329	1.2734e-07	-2.56711e-10	-0.617882
121620189	chr12:121620189:G:A	4.81868e-11	-2.56711e-10	0.221282	2.58351e-07	-2.56711e-10	0.0895763
121620327	chr12:121620327:G:A	5.39997e-12	-1.96741	-3.18773e-10	3.82181e-08	-1.82143	-3.18773e-10
121621502	chr12:121621502:C:T	1.06354e-11	-2.56711e-10	-1.28962	6.52614e-08	-2.56711e-10	-1.28634
121621815	chr12:121621815:C:T	8.389e-12	-1.52688	-3.18773e-10	3.83755e-08	-1.81732	-3.18773e-10
121621848	chr12:121621848:G:A	3.25921e-12	-1.16714	-1.30518	1.13218e-08	-1.76781	-1.2702
121621896	chr12:121621896:A:C	4.76011e-11	-2.56711e-10	0.209052	3.46227e-07	-2.56711e-10	0.382352
121621906	chr12:121621906:C:G	1.14378e-10	2.17191	-1.0862	6.27244e-08	-0.219694	-1.1063
121622654	chr12:121622654:C:T	5.02151e-09	6.17636	-1.30868	6.4234e-07	2.31005	-1.30968
121622713	chr12:121622713:C:T	4.6416e-11	-2.56711e-10	0.183839	3.3712e-07	-2.56711e-10	0.355697
121623129	chr12:121623129:T:C	8.4975e-11	1.42042	-0.631862	6.59918e-08	-0.654341	-0.620871
121623339	chr12:121623339:C:G	2.97043e-11	-2.56711e-10	-0.262512	2.09318e-07	-2.56711e-10	-0.120887
121623931	chr12:121623931:CAGG:C	1.43002e-11	-2.56711e-10	-0.993533	9.74284e-08	-2.56711e-10	-0.885625
121624221	chr12:121624221:A:T	4.41746e-12	-1.64144	-0.526798	2.97551e-08	-1.70559	-0.366151
121624273	chr12:121624273:AG:A	7.31128e-10	3.81366	-0.872875	7.74761e-08	-0.0533546	-1.06142
121624688	chr12:121624688:A:T	2.93438e-10	3.19128	-1.16341	1.26625e-07	0.558582	-1.18209
121624731	chr12:121624731:T:C	4.35987e-11	0.121224	-3.18773e-10	5.7237e-07	0.885043	-3.18773e-10
121624817	chr12:121624817:G:T	2.6353e-12	-1.43681	-1.24799	1.34956e-08	-1.56015	-1.30223
121624882	chr12:121624882:C:T	2.96338e-11	-2.56711e-10	-0.264887	2.08766e-07	-2.56711e-10	-0.12353
121624993	chr12:121624993:A:G	5.35864e-11	-2.56711e-10	0.327492	3.92232e-07	-2.56711e-10	0.507111
121625006	chr12:121625006:C:T	5.35864e-11	-2.56711e-10	0.327492	3.92232e-07	-2.56711e-10	0.507111
121625105	chr12:121625105:T:C	1.34249e-10	1.80351	-0.557624	9.06613e-08	-0.412479	-0.545133
121625231	chr12:121625231:T:C	4.02315e-11	-2.56711e-10	0.0408469	2.0942e-07	-2.56711e-10	-0.120401
121625764	chr12:121625764:G:A	4.85556e-12	-1.51558	-0.5581	3.20591e-08	-1.59563	-0.401528
121625812	chr12:121625812:G:C	2.92478e-11	-2.56711e-10	-0.278001	2.05815e-07	-2.56711e-10	-0.137767
121625993	chr12:121625993:C:A	2.94211e-11	-2.56711e-10	-0.27209	2.07166e-07	-2.56711e-10	-0.131222
121626333	chr12:121626333:G:A	4.62865e-12	-1.52857	-0.59297	3.05577e-08	-1.60574	-0.439389
121626387	chr12:121626387:G:A	1.42969e-11	-2.56711e-10	-0.993762	9.43592e-08	-2.56711e-10	-0.917634
121626524	chr12:121626524:C:A	1.05127e-11	-2.56711e-10	-1.30122	6.41097e-08	-2.56711e-10	-1.30415
121626720	chr12:121626720:C:T	1.19765e-11	-2.56711e-10	-1.17086	7.34375e-08	-2.56711e-10	-1.16831
121627229	chr12:121627229:G:A	2.96338e-11	-2.56711e-10	-0.264887	2.08766e-07	-2.56711e-10	-0.12353
121627905	chr12:121627905:C:G	5.66965e-08	7.29166	-3.18773e-10	4.39357e-08	-1.68202	-3.18773e-10
121627919	chr12:121627919:TCTCGGC:GCTCGGC	6.47847e-11	-2.56711e-10	0.517266	4.77861e-07	-2.56711e-10	0.704578
121628451	chr12:121628451:C:T	5.9223e-12	-1.35731	-0.517767	3.87741e-08	-1.45046	-0.356528
121628737	chr12:121628737:G:C	1.05249e-11	-2.56711e-10	-1.30006	6.41803e-08	-2.56711e-10	-1.30305
121629033	chr12:121629033:T:C	2.72516e-12	-1.36867	-1.28261	1.30047e-08	-1.63562	-1.26381
121629177	chr12:121629177:C:T	3.88223e-11	-2.56711e-10	0.00519127	2.0247e-07	-2.56711e-10	-0.154153
121629368	chr12:121629368:A:G	5.91834e-11	-2.56711e-10	0.426837	4.33912e-07	-2.56711e-10	0.608098
121629545	chr12:121629545:CAG:C	7.9378e-12	-1.83919	0.257026	4.79426e-08	-1.95581	0.361069
121629711	chr12:121629711:C:T	5.91834e-11	-2.56711e-10	0.426837	4.33912e-07	-2.56711e-10	0.608098
121630802	chr12:121630802:C:T	2.74458e-11	-2.56711e-10	-0.341591	1.92148e-07	-2.56711e-10	-0.206476
121631144	chr12:121631144:A:AT	1.04995e-11	-2.56711e-10	-1.30248	6.4341e-08	-2.56711e-10	-1.30055
121631612	chr12:121631612:C:T	1.04546e-11	-2.56711e-10	-1.30676	6.38431e-08	-2.56711e-10	-1.30831
121631678	chr12:121631678:T:G	1.10112e-10	-2.56711e-10	1.0477	6.27842e-07	-2.56711e-10	0.977545
121631757	chr12:121631757:T:C	5.61589e-12	-1.9282	-3.18773e-10	3.32966e-08	-1.95929	-3.18773e-10
121631915	chr12:121631915:T:A	3.7485e-11	-2.56711e-10	-0.029864	2.73506e-07	-2.56711e-10	0.146579
121632087	chr12:121632087:G:A	1.14282e-11	-2.56711e-10	-1.21772	6.98493e-08	-2.56711e-10	-1.2184
121632389	chr12:121632389:C:A	4.81392e-11	-2.56711e-10	0.220294	3.49609e-07	-2.56711e-10	0.392072
121632842	chr12:121632842:G:A	1.13375e-11	-2.56711e-10	-1.22569	6.59919e-08	-2.56711e-10	-1.27521
121632930	chr12:121632930:C:T	4.21699e-11	-2.56711e-10	0.0879029	2.18634e-07	-2.56711e-10	-0.0773426
121632986	chr12:121632986:G:T	2.26986e-11	-2.56711e-10	-0.531502	1.24504e-07	-2.56711e-10	-0.640402
121633055	chr12:121633055:C:T	5.14175e-10	3.50397	-0.915213	6.27591e-08	-0.231797	-1.09364
121633152	chr12:121633152:C:T	7.052e-12	-1.70049	-3.18773e-10	4.32351e-08	-1.69809	-3.18773e-10
121633437	chr12:121633437:C:G	2.27182e-11	-2.56711e-10	-0.530637	1.24601e-07	-2.56711e-10	-0.639625
121633667	chr12:121633667:C:G	1.04797e-11	-2.56711e-10	-1.30436	6.43425e-08	-2.56711e-10	-1.30052
121633671	chr12:121633671:G:C	4.83642e-11	-2.56711e-10	0.224955	2.46104e-07	-2.56711e-10	0.0410106
121633758	chr12:121633758:T:C	4.57975e-11	1.47723	-1.30681	4.01473e-08	-0.463335	-1.30885
121633959	chr12:121633959:T:C	5.78149e-11	-2.56711e-10	0.403443	2.94142e-07	-2.56711e-10	0.21932
121634551	chr12:121634551:G:A	1.05643e-11	-2.56711e-10	-1.29633	6.4774e-08	-2.56711e-10	-1.29384
121634576	chr12:121634576:A:G	1.03733e-10	1.63094	-0.642924	1.08489e-07	-0.347525	-0.430567
121634923	chr12:121634923:C:A	7.14368e-11	1.72129	-1.10628	5.34608e-08	-0.514837	-0.970957
121634924	chr12:121634924:C:T	4.18873e-11	-2.56711e-10	0.081179	2.1704e-07	-2.56711e-10	-0.0846594
121634977	chr12:121634977:C:CAGGG	2.76836e-12	-1.40966	-1.22589	1.39124e-08	-1.53707	-1.2949
121635494	chr12:121635494:G:A	4.21309e-11	-2.56711e-10	0.0869785	2.26959e-07	-2.56711e-10	-0.0399746
121635912	chr12:121635912:A:G	3.76118e-11	1.21731	-1.24379	3.69779e-08	-0.63755	-1.21687
121636070	chr12:121636070:A:T	4.14046e-11	-2.56711e-10	0.0695872	2.99502e-07	-2.56711e-10	0.237377
121636181	chr12:121636181:C:T	1.04297e-11	-2.56711e-10	-1.30914	6.40286e-08	-2.56711e-10	-1.30541
121636314	chr12:121636314:T:C	1.04244e-11	-2.56711e-10	-1.30965	6.37585e-08	-2.56711e-10	-1.30964
121637719	chr12:121637719:GAC:G	1.05525e-11	-2.56711e-10	-1.29744	6.43197e-08	-2.56711e-10	-1.30088
121637834	chr12:121637834:C:T	7.26361e-12	-1.67093	-3.18773e-10	4.65039e-08	-1.62521	-3.18773e-10
121637835	chr12:121637835:G:A	2.26662e-11	-2.56711e-10	-0.53293	1.24339e-07	-2.56711e-10	-0.641734
121638011	chr12:121638011:T:C	7.36609e-11	1.91778	-1.27212	5.97741e-08	-0.0945386	-1.27963
121638300	chr12:121638300:T:C	3.71881e-11	-2.56711e-10	-0.0378154	1.94233e-07	-2.56711e-10	-0.195683
121638818	chr12:121638818:G:A	1.09135e-11	-1.26381	-3.18773e-10	4.76295e-08	-1.60129	-3.18773e-10
121638930	chr12:121638930:C:T	6.14572e-10	3.66818	-0.901061	6.9484e-08	-0.141095	-1.08255
121639368	chr12:121639368:A:G	1.04549e-11	-2.56711e-10	-1.30673	6.38475e-08	-2.56711e-10	-1.30825
121639465	chr12:121639465:C:T	1.0928e-11	-2.56711e-10	-1.26248	6.44475e-08	-2.56711e-10	-1.29889
121639836	chr12:121639836:C:T	2.1142e-11	-2.56711e-10	-0.602544	1.15793e-07	-2.56711e-10	-0.712942
121640189	chr12:121640189:G:A	2.92048e-10	3.29629	-1.27318	1.80909e-07	0.995931	-1.26268
121640232	chr12:121640232:T:C	3.04232e-10	3.26306	-1.19907	4.61684e-08	-0.366861	-1.26559
121640368	chr12:121640368:T:C	4.17598e-11	-2.56711e-10	0.0781296	2.16148e-07	-2.56711e-10	-0.088781
121640646	chr12:121640646:C:T	2.63686e-11	-2.56711e-10	-0.38163	2.09755e-07	-2.56711e-10	-0.118804
121640647	chr12:121640647:G:A	1.04247e-11	-2.56711e-10	-1.30963	6.38237e-08	-2.56711e-10	-1.30862
121641283	chr12:121641283:C:T	8.25801e-11	1.7577	-0.997734	5.95356e-08	-0.541754	-0.836414
121641389	chr12:121641389:A:G	3.95113e-11	-2.56711e-10	0.0227841	2.05584e-07	-2.56711e-10	-0.138888
121641442	chr12:121641442:T:C	3.38724e-11	-2.56711e-10	-0.131202	1.7653e-07	-2.56711e-10	-0.29125
121641523	chr12:121641523:T:C	4.3557e-11	-2.56711e-10	0.120267	2.25224e-07	-2.56711e-10	-0.0476456
121641535	chr12:121641535:T:C	1.91611e-12	-1.7035	-1.30001	9.87365e-09	-1.86743	-1.30745
121641693	chr12:121641693:T:A	3.99245e-11	-2.56711e-10	0.0331874	2.07557e-07	-2.56711e-10	-0.129338
121641729	chr12:121641729:C:T	3.70767e-11	-2.56711e-10	-0.0408151	1.93786e-07	-2.56711e-10	-0.197991
121641762	chr12:121641762:A:G	7.80921e-10	4.30934	-1.30267	1.32053e-07	0.646282	-1.22782
121641828	chr12:121641828:C:T	5.58131e-12	-1.93438	-3.18773e-10	3.52003e-08	-1.90369	-3.18773e-10
121641988	chr12:121641988:T:C	1.84654e-11	-2.56711e-10	-0.737908	1.26838e-07	-2.56711e-10	-0.62183
121641999	chr12:121641999:CAT:C	2.66387e-11	-2.56711e-10	-0.371438	2.06544e-07	-2.56711e-10	-0.134229
121642116	chr12:121642116:A:G	3.97518e-11	-2.56711e-10	0.0288523	2.06727e-07	-2.56711e-10	-0.133343
121642322	chr12:121642322:G:A	6.69769e-09	5.13579	0.0199222	9.47046e-07	1.17038	0.218223
121642535	chr12:121642535:G:A	1.23584e-11	-2.56711e-10	-1.13947	7.36047e-08	-2.56711e-10	-1.16603
121642932	chr12:121642932:C:T	2.29519e-11	-2.56711e-10	-0.520405	1.25692e-07	-2.56711e-10	-0.630907
121642988	chr12:121642988:T:C	1.052e-11	-2.56711e-10	-1.30053	6.41589e-08	-2.56711e-10	-1.30338
121643052	chr12:121643052:G:A	1.04253e-11	-2.56711e-10	-1.30957	6.37628e-08	-2.56711e-10	-1.30957
121643070	chr12:121643070:A:T	5.52707e-12	-1.39302	-0.551131	3.62092e-08	-1.48182	-0.393613
121643259	chr12:121643259:G:T	4.08656e-11	1.30819	-1.2517	3.89779e-08	-0.575512	-1.22623
121643371	chr12:121643371:T:TAC	6.91879e-11	-2.56711e-10	0.583022	3.66708e-07	-2.56711e-10	0.439824
121643496	chr12:121643496:C:T	3.87938e-11	-2.56711e-10	0.00445738	2.02032e-07	-2.56711e-10	-0.156319
121643497	chr12:121643497:G:A	5.56058e-12	-1.9381	-3.18773e-10	4.65047e-08	-1.62519	-3.18773e-10
121643500	chr12:121643500:G:A	8.37221e-11	1.92861	-1.15491	5.71809e-08	-0.383052	-1.03547
121643623	chr12:121643623:C:G	5.14164e-12	-1.40673	-0.609704	3.35258e-08	-1.49438	-0.458052
121643850	chr12:121643850:C:T	1.04659e-11	-2.56711e-10	-1.30569	6.38278e-08	-2.56711e-10	-1.30855
121643961	chr12:121643961:G:A	4.24677e-11	-2.56711e-10	0.0949391	2.28661e-07	-2.56711e-10	-0.0325021
121644481	chr12:121644481:T:C	5.81172e-12	-1.42785	-0.466076	3.84638e-08	-1.51399	-0.301041
121644507	chr12:121644507:G:A	1.35724e-09	3.18518	0.374226	2.16993e-07	-0.4017	0.316823
121644655	chr12:121644655:G:A	4.56465e-11	-2.56711e-10	0.167124	3.33854e-07	-2.56711e-10	0.34596
121645003	chr12:121645003:C:T	1.26097e-11	-2.56711e-10	-1.11934	7.4933e-08	-2.56711e-10	-1.14815
121645435	chr12:121645435:C:T	4.07006e-11	-2.56711e-10	0.0524386	2.11302e-07	-2.56711e-10	-0.111456
121645573	chr12:121645573:G:A	3.95737e-11	-2.56711e-10	0.0243611	2.05881e-07	-2.56711e-10	-0.137444
121645627	chr12:121645627:A:G	5.31072e-12	-1.41432	-0.569751	3.48195e-08	-1.50034	-0.41422
121645658	chr12:121645658:G:A	7.38606e-10	3.70555	-0.754591	7.94643e-08	-0.121193	-0.968241
121645884	chr12:121645884:A:G	2.18012e-10	1.73075	-3.18773e-10	1.46044e-07	-0.480836	-3.18773e-10
121646009	chr12:121646009:C:T	9.55968e-11	2.11197	-1.20564	5.99361e-08	-0.264496	-1.10697
121646034	chr12:121646034:G:A	3.05073e-11	-2.56711e-10	-0.235839	1.61671e-07	-2.56711e-10	-0.379179
121646075	chr12:121646075:C:T	4.10986e-11	1.30038	-1.23821	3.78693e-08	-0.580943	-1.24966
121646748	chr12:121646748:G:A	1.45193e-11	-2.56711e-10	-0.978327	8.35777e-08	-2.56711e-10	-1.03897
121646753	chr12:121646753:G:C	7.53021e-10	3.66528	-0.694988	8.12219e-08	-0.147066	-0.920492
121646921	chr12:121646921:CAT:C	1.27759e-11	-2.56711e-10	-1.10624	7.40038e-08	-2.56711e-10	-1.16063
121647335	chr12:121647335:A:G	5.68961e-11	-2.56711e-10	0.387423	2.77927e-07	-2.56711e-10	0.162617
121647666	chr12:121647666:C:T	3.3023e-12	-1.79725	-0.661935	1.84923e-08	-1.96638	-0.58101
121647670	chr12:121647670:A:G	4.18645e-11	-2.56711e-10	0.0806345	2.1696e-07	-2.56711e-10	-0.0850285
121647687	chr12:121647687:G:A	2.25309e-11	-2.56711e-10	-0.538918	1.23586e-07	-2.56711e-10	-0.647804
121647774	chr12:121647774:G:C	5.5625e-12	-1.93776	-3.18773e-10	3.50401e-08	-1.90825	-3.18773e-10
121647809	chr12:121647809:G:T	4.4694e-11	-2.56711e-10	0.146036	2.40278e-07	-2.56711e-10	0.0170541
121647853	chr12:121647853:C:T	1.05424e-11	-2.56711e-10	-1.2984	6.47898e-08	-2.56711e-10	-1.29359
121648967	chr12:121648967:C:G	4.01293e-11	-2.56711e-10	0.0383018	2.08591e-07	-2.56711e-10	-0.124369
121649161	chr12:121649161:C:T	5.37469e-12	-1.9721	-3.18773e-10	3.6588e-08	-1.86502	-3.18773e-10
121649409	chr12:121649409:G:A	1.04704e-11	-2.56711e-10	-1.30525	6.4218e-08	-2.56711e-10	-1.30246
121649699	chr12:121649699:C:G	1.95472e-11	-2.56711e-10	-0.68097	1.08707e-07	-2.56711e-10	-0.776084
121649790	chr12:121649790:C:T	6.81401e-10	3.57035	-0.700004	7.65803e-08	-0.20273	-0.923673
121649901	chr12:121649901:T:C	4.24362e-11	-2.56711e-10	0.0941991	2.19313e-07	-2.56711e-10	-0.0742413
121650441	chr12:121650441:G:A	1.04251e-11	-2.56711e-10	-1.30959	6.37635e-08	-2.56711e-10	-1.30956
121650773	chr12:121650773:G:C	3.80469e-11	-2.56711e-10	-0.014984	1.98188e-07	-2.56711e-10	-0.175527
121650816	chr12:121650816:G:A	5.43149e-12	-1.96159	-3.18773e-10	4.23847e-08	-1.71796	-3.18773e-10
121651453	chr12:121651453:C:T	1.20532e-11	-1.16448	-3.18773e-10	4.10986e-08	-1.74877	-3.18773e-10
121651598	chr12:121651598:C:T	3.79336e-11	-2.56711e-10	-0.017967	1.97636e-07	-2.56711e-10	-0.178315
121651690	chr12:121651690:GT:G	4.10246e-11	-2.56711e-10	0.060369	2.12673e-07	-2.56711e-10	-0.104986
121652217	chr12:121652217:T:C	4.06234e-11	-2.56711e-10	0.0505399	2.10555e-07	-2.56711e-10	-0.114998
121652389	chr12:121652389:A:T	3.76812e-11	-2.56711e-10	-0.0246412	1.96411e-07	-2.56711e-10	-0.184536
121652391	chr12:121652391:A:G	3.90282e-11	-2.56711e-10	0.0104805	2.02963e-07	-2.56711e-10	-0.151717
121652512	chr12:121652512:G:A	3.96527e-11	-2.56711e-10	0.0263547	2.06011e-07	-2.56711e-10	-0.136811
121652873	chr12:121652873:G:A	4.129e-12	-1.36374	-0.872026	2.49086e-08	-1.4501	-0.799429
121653179	chr12:121653179:G:C	6.61772e-11	-2.56711e-10	0.538532	3.49367e-07	-2.56711e-10	0.39138
121653265	chr12:121653265:G:A	1.34061e-11	-2.56711e-10	-1.05809	7.48409e-08	-2.56711e-10	-1.14938
121653697	chr12:121653697:A:G	1.71256e-12	-1.96181	-1.15401	1.07598e-08	-1.85606	-1.23286
121653814	chr12:121653814:A:T	2.79165e-12	-1.93493	-0.692244	1.80093e-08	-1.93462	-0.639236
121653815	chr12:121653815:A:T	3.67078e-12	-1.37618	-0.977221	2.20069e-08	-1.46132	-0.912066
121653941	chr12:121653941:C:A	3.98628e-11	-2.56711e-10	0.0316401	2.89069e-07	-2.56711e-10	0.201923
121654157	chr12:121654157:T:C	4.21666e-11	1.34901	-1.26118	3.86782e-08	-0.538048	-1.27142
121654275	chr12:121654275:C:T	9.43404e-10	4.0249	-0.829207	5.14295e-07	1.52562	-0.747567
121654673	chr12:121654673:C:T	4.69988e-11	1.47768	-1.28137	4.12123e-08	-0.457136	-1.28887
121654788	chr12:121654788:G:T	6.17021e-12	-1.83407	-3.18773e-10	3.37042e-08	-1.94712	-3.18773e-10
121654812	chr12:121654812:G:C	1.24331e-11	-2.56711e-10	-1.13344	8.25218e-08	-2.56711e-10	-1.05168
121654917	chr12:121654917:C:T	6.57051e-11	1.82186	-1.29048	4.25339e-08	-0.451739	-1.2627
121654950	chr12:121654950:G:C	3.95127e-11	-2.56711e-10	0.0228174	2.05237e-07	-2.56711e-10	-0.140576
121655040	chr12:121655040:T:A	1.36117e-10	1.25971	-3.18773e-10	3.03393e-07	0.250287	-3.18773e-10
121655643	chr12:121655643:G:A	3.63943e-12	-1.74676	-0.615218	1.93549e-08	-1.97196	-0.529833
121655805	chr12:121655805:C:T	4.23663e-11	-2.56711e-10	0.0925498	2.19067e-07	-2.56711e-10	-0.0753636
121655985	chr12:121655985:G:A	3.56457e-11	-2.56711e-10	-0.0801749	1.8686e-07	-2.56711e-10	-0.234386
121656025	chr12:121656025:G:A	1.36838e-11	-2.56711e-10	-1.03759	8.07631e-08	-2.56711e-10	-1.07322
121656269	chr12:121656269:T:C	6.93514e-11	-2.56711e-10	0.585383	3.65058e-07	-2.56711e-10	0.435314
121656372	chr12:121656372:G:A	7.88711e-11	1.98874	-1.27473	4.84566e-08	-0.344986	-1.23909
121656404	chr12:121656404:A:G	3.66897e-11	-2.56711e-10	-0.0513085	1.9167e-07	-2.56711e-10	-0.208966
121656575	chr12:121656575:C:T	3.86985e-11	-2.56711e-10	0.0019961	2.01339e-07	-2.56711e-10	-0.159753
121656709	chr12:121656709:G:A	3.62325e-11	-2.56711e-10	-0.0638462	1.89417e-07	-2.56711e-10	-0.220793
121657308	chr12:121657308:A:C	3.6982e-11	-2.56711e-10	-0.0433727	1.92992e-07	-2.56711e-10	-0.202093
121657329	chr12:121657329:A:G	2.42685e-12	-1.47444	-1.29277	1.18649e-08	-1.72892	-1.26224
121657582	chr12:121657582:C:T	3.55733e-11	-2.56711e-10	-0.0822074	1.86097e-07	-2.56711e-10	-0.238473
121657665	chr12:121657665:C:T	2.19776e-11	-2.56711e-10	-0.563778	1.20666e-07	-2.56711e-10	-0.671716
121657897	chr12:121657897:T:A	1.26933e-11	-2.56711e-10	-1.11273	7.15991e-08	-2.56711e-10	-1.19366
121658714	chr12:121658714:GC:G	2.34805e-12	-1.8967	-0.903521	1.51032e-08	-1.89748	-0.852354
121659101	chr12:121659101:C:T	6.33678e-10	3.48184	-0.684099	3.96099e-07	1.04383	-0.526912
121659399	chr12:121659399:G:C	1.14395e-11	-1.21673	-3.18773e-10	3.73e-08	-1.84575	-3.18773e-10
121659430	chr12:121659430:C:T	3.32084e-11	-2.56711e-10	-0.151001	1.8608e-07	-2.56711e-10	-0.238568
121660051	chr12:121660051:T:G	5.51861e-12	-1.2405	-0.705176	3.32642e-08	-1.3399	-0.620358
121660169	chr12:121660169:GGTTGCAGTGAGCCGAGATGACGTC:G	1.32053e-11	-1.1462	0.0730086	4.48013e-08	-1.55245	-0.110056
121660791	chr12:121660791:C:T	7.68626e-12	-1.73015	0.115776	3.29152e-08	-1.89732	-0.0734912
121661008	chr12:121661008:G:C	2.32979e-12	-1.65367	-1.15436	1.12963e-08	-1.78219	-1.25807
121661081	chr12:121661081:G:T	1.04463e-11	-2.56711e-10	-1.30755	6.40249e-08	-2.56711e-10	-1.30547
121661590	chr12:121661590:G:C	2.39786e-11	-2.56711e-10	-0.476643	1.31008e-07	-2.56711e-10	-0.589486
121661673	chr12:121661673:T:C	8.77276e-12	-1.74559	0.263437	3.72691e-08	-1.90685	0.0602663
121661703	chr12:121661703:T:C	3.32823e-11	-2.56711e-10	-0.148777	1.74609e-07	-2.56711e-10	-0.302196
121661911	chr12:121661911:G:A	1.18193e-11	-1.18407	-3.18773e-10	3.95315e-08	-1.78764	-3.18773e-10
121662515	chr12:121662515:G:A	1.04494e-11	-2.56711e-10	-1.30726	6.40512e-08	-2.56711e-10	-1.30506
121662583	chr12:121662583:G:A	5.16056e-11	1.41583	-1.126	4.13772e-08	-0.658087	-1.08393
121663403	chr12:121663403:G:A	1.24244e-11	-2.56711e-10	-1.13414	7.39045e-08	-2.56711e-10	-1.16197
121663998	chr12:121663998:G:A	2.55453e-11	-2.56711e-10	-0.413351	1.97336e-07	-2.56711e-10	-0.179834
121664046	chr12:121664046:A:G	5.19721e-11	-2.56711e-10	0.296903	2.77606e-07	-2.56711e-10	0.161458
121664177	chr12:121664177:G:A	4.92545e-12	-1.28731	-0.772082	2.97355e-08	-1.38078	-0.691626
121664616	chr12:121664616:G:C	1.04748e-11	-2.56711e-10	-1.30483	6.42564e-08	-2.56711e-10	-1.30186
121665073	chr12:121665073:C:T	1.39134e-11	-2.56711e-10	-1.02095	8.5341e-08	-2.56711e-10	-1.01809
121665544	chr12:121665544:G:A	1.17556e-11	-1.18947	-3.18773e-10	3.77419e-08	-1.83397	-3.18773e-10
121665567	chr12:121665567:G:T	1.22586e-11	-2.56711e-10	-1.14757	7.52154e-08	-2.56711e-10	-1.14439
121666100	chr12:121666100:TG:T	3.42086e-11	-2.56711e-10	-0.121328	1.9235e-07	-2.56711e-10	-0.205428
121666241	chr12:121666241:T:C	2.2811e-12	-1.66969	-1.15946	1.10698e-08	-1.79544	-1.26508
121666261	chr12:121666261:A:G	1.04994e-11	-2.56711e-10	-1.30248	6.45273e-08	-2.56711e-10	-1.29766
121666662	chr12:121666662:C:T	1.18822e-11	-2.56711e-10	-1.17876	6.81712e-08	-2.56711e-10	-1.24272
121667138	chr12:121667138:T:A	2.71103e-11	-2.56711e-10	-0.353892	1.91795e-07	-2.56711e-10	-0.208313
121667201	chr12:121667201:A:G	2.91538e-11	-0.564763	0.283544	1.99827e-07	-0.562759	0.395469
121667603	chr12:121667603:C:T	5.11475e-12	-1.30654	-0.715132	3.10298e-08	-1.40012	-0.629681
121667664	chr12:121667664:C:T	5.41053e-12	-1.96546	-3.18773e-10	3.30168e-08	-1.96773	-3.18773e-10
121668002	chr12:121668002:C:T	1.11145e-10	2.32581	-1.26877	5.63728e-08	-0.134275	-1.29848
121668332	chr12:121668332:C:T	1.57341e-11	-0.897973	-3.18773e-10	8.87794e-08	-0.978589	-3.18773e-10
121668405	chr12:121668405:G:T	4.87089e-12	-1.29938	-0.771148	2.94778e-08	-1.39226	-0.688842
121668839	chr12:121668839:C:T	3.59605e-11	-2.56711e-10	-0.0713828	2.80648e-07	-2.56711e-10	0.172359
121668990	chr12:121668990:C:T	5.50622e-12	-1.10433	-0.8436	3.20712e-08	-1.20112	-0.795662
121669083	chr12:121669083:C:T	6.24204e-12	-1.8225	-3.18773e-10	4.01807e-08	-1.77136	-3.18773e-10
121669349	chr12:121669349:G:A	6.29023e-12	-1.81481	-3.18773e-10	3.3281e-08	-1.95976	-3.18773e-10
121669412	chr12:121669412:G:A	1.04878e-11	-2.56711e-10	-1.30359	6.4058e-08	-2.56711e-10	-1.30495
121669659	chr12:121669659:T:G	1.05762e-11	-2.56711e-10	-1.2952	6.45448e-08	-2.56711e-10	-1.29738
121670218	chr12:121670218:CA:C	2.15695e-11	-0.582521	-3.18773e-10	2.48305e-07	0.0499166	-3.18773e-10
121670557	chr12:121670557:C:T	5.683e-12	-1.21328	-0.703042	3.44052e-08	-1.31112	-0.615418
121670796	chr12:121670796:A:G	1.09575e-11	-2.56711e-10	-1.25978	7.03984e-08	-2.56711e-10	-1.21057
121671314	chr12:121671314:G:A	1.31914e-08	6.15742	-0.3239	8.25883e-07	1.7437	-0.491989
121671338	chr12:121671338:G:A	5.57427e-12	-1.05227	-0.88337	3.26062e-08	-1.17187	-0.808366
121671435	chr12:121671435:A:G	5.75631e-12	-1.17264	-0.730864	3.48858e-08	-1.26748	-0.645183
121671706	chr12:121671706:C:A	1.09106e-11	-1.26407	-3.18773e-10	4.40037e-08	-1.68047	-3.18773e-10
121671985	chr12:121671985:T:G	1.06549e-11	-2.56711e-10	-1.28779	6.49883e-08	-2.56711e-10	-1.29054
121672105	chr12:121672105:C:T	2.64909e-12	-1.64127	-1.03831	1.15816e-08	-1.82594	-1.18939
121672482	chr12:121672482:C:A	1.04954e-11	-2.56711e-10	-1.30287	6.439e-08	-2.56711e-10	-1.29979
121672598	chr12:121672598:A:G	4.6427e-11	-2.56711e-10	0.184077	2.74407e-07	-2.56711e-10	0.149868
121672660	chr12:121672660:C:A	1.0072e-10	2.19226	-1.23372	5.74916e-08	-0.20904	-1.20406
121672799	chr12:121672799:C:T	1.05666e-11	-2.56711e-10	-1.2961	6.53933e-08	-2.56711e-10	-1.28432
121672818	chr12:121672818:G:C	1.3053e-11	-1.08478	-3.18773e-10	1.15443e-07	-0.715962	-3.18773e-10
121673016	chr12:121673016:T:C	5.32368e-12	-1.27704	-0.704603	3.28174e-08	-1.35677	-0.617012
121673106	chr12:121673106:G:A	5.60415e-12	-1.18042	-0.749871	3.38121e-08	-1.27866	-0.665264
121673429	chr12:121673429:G:T	5.50257e-12	-1.18788	-0.760707	3.31675e-08	-1.28595	-0.677224
121674310	chr12:121674310:C:T	7.91214e-11	1.98543	-1.26825	4.56151e-08	-0.345106	-1.2994
121674598	chr12:121674598:GAGAAGGAAAGAAGAA:G	1.65486e-11	-2.56711e-10	-0.847505	9.64754e-08	-2.56711e-10	-0.895455
121674678	chr12:121674678:GAA:G	3.15527e-08	6.97879	-0.273177	1.48678e-06	2.30139	-0.461767
121674725	chr12:121674725:G:A	6.76318e-12	-0.95681	-0.785501	4.02527e-08	-1.06945	-0.700112
121675067	chr12:121675067:C:T	5.8227e-12	-1.89204	-3.18773e-10	3.45794e-08	-1.92148	-3.18773e-10
121675143	chr12:121675143:G:C	1.80982e-12	-1.81817	-1.2424	9.08952e-09	-1.96583	-1.29179
121675524	chr12:121675524:T:G	6.51728e-12	-0.989246	-0.7901	3.88621e-08	-1.09994	-0.704781
121675548	chr12:121675548:C:T	1.35097e-11	-2.56711e-10	-1.0504	8.25418e-08	-2.56711e-10	-1.05144
121675588	chr12:121675588:T:C	2.96112e-12	-1.65615	-0.912089	1.25653e-08	-1.83487	-1.09893
121675870	chr12:121675870:C:T	2.9772e-11	-2.56711e-10	-0.260234	2.15596e-07	-2.56711e-10	-0.0913384
121675934	chr12:121675934:C:T	7.33402e-12	-0.933813	-0.727466	4.38867e-08	-1.04745	-0.635678
121676061	chr12:121676061:TA:T	1.16283e-11	-2.56711e-10	-1.20036	6.71937e-08	-2.56711e-10	-1.25716
121676274	chr12:121676274:C:T	1.04241e-11	-2.56711e-10	-1.30968	6.37676e-08	-2.56711e-10	-1.3095
121676656	chr12:121676656:C:T	2.54008e-12	-1.50885	-1.21276	9.47631e-09	-1.94079	-1.27516
121676687	chr12:121676687:T:C	1.55828e-12	-1.9712	-1.23902	1.19482e-08	-1.84082	-1.14334
121676809	chr12:121676809:G:A	5.02824e-12	-1.18507	-0.853664	3.00755e-08	-1.28331	-0.777724
121676907	chr12:121676907:TC:T	6.21527e-12	-1.82679	-3.18773e-10	3.3486e-08	-1.95362	-3.18773e-10
121676959	chr12:121676959:G:A	6.7245e-12	-1.74805	-3.18773e-10	4.27477e-08	-1.70943	-3.18773e-10
121677037	chr12:121677037:A:G	6.28329e-12	-1.06333	-0.752584	3.77152e-08	-1.16962	-0.665065
121677391	chr12:121677391:C:A	4.04705e-12	-1.88084	-0.374972	2.62502e-08	-1.93009	-0.266986
121678388	chr12:121678388:T:G	1.21699e-11	-2.56711e-10	-1.15484	6.99844e-08	-2.56711e-10	-1.21647
121678487	chr12:121678487:C:T	3.07091e-12	-1.71572	-0.816114	1.89592e-08	-1.64194	-0.880514
121679266	chr12:121679266:C:T	2.38778e-11	-2.56711e-10	-0.480854	1.30266e-07	-2.56711e-10	-0.595168
121679707	chr12:121679707:T:G	1.12846e-11	-2.56711e-10	-1.23037	7.58304e-08	-2.56711e-10	-1.13624
121679820	chr12:121679820:G:A	1.04763e-11	-2.56711e-10	-1.30469	6.39913e-08	-2.56711e-10	-1.306
121680686	chr12:121680686:G:A	1.88106e-12	-1.82489	-1.19708	9.34544e-09	-1.9642	-1.26566
121680901	chr12:121680901:G:C	5.2148e-09	5.76733	-0.861878	7.15667e-07	1.90262	-0.794144
121681041	chr12:121681041:C:T	5.46158e-12	-1.22918	-0.726885	3.30254e-08	-1.32478	-0.642687
121681853	chr12:121681853:T:C	2.49893e-12	-1.6275	-1.11044	1.00056e-08	-1.96865	-1.19294
121681969	chr12:121681969:A:G	1.1074e-11	-2.56711e-10	-1.24921	6.41123e-08	-2.56711e-10	-1.30411
121682361	chr12:121682361:T:C	4.40519e-11	-2.56711e-10	0.131565	2.41052e-07	-2.56711e-10	0.0202716
121682612	chr12:121682612:G:C	2.40773e-12	-1.50508	-1.27004	9.24949e-09	-1.9388	-1.30138
121682822	chr12:121682822:T:C	1.04487e-11	-2.56711e-10	-1.30733	6.39883e-08	-2.56711e-10	-1.30604
121682994	chr12:121682994:T:A	2.2021e-12	-1.59407	-1.27032	9.06684e-09	-1.95868	-1.30144
121683472	chr12:121683472:G:A	1.85844e-11	-2.56711e-10	-0.731479	1.12079e-07	-2.56711e-10	-0.745538
121683656	chr12:121683656:T:C	6.11526e-12	-1.84302	-3.18773e-10	3.35911e-08	-1.95048	-3.18773e-10
121684065	chr12:121684065:C:T	1.0536e-11	-2.56711e-10	-1.29901	6.4604e-08	-2.56711e-10	-1.29647
121684376	chr12:121684376:G:C	1.07721e-11	-2.56711e-10	-1.27684	6.56403e-08	-2.56711e-10	-1.28055
121684855	chr12:121684855:T:C	4.08327e-12	-1.86279	-0.384115	2.56921e-08	-1.9419	-0.276662
121685883	chr12:121685883:G:A	1.03442e-08	6.22033	-0.62995	1.26612e-06	2.21604	-0.537076
121686516	chr12:121686516:G:A	1.3086e-11	-2.56711e-10	-1.08226	6.96573e-08	-2.56711e-10	-1.22115
121686789	chr12:121686789:A:C	1.09789e-11	-2.56711e-10	-1.25783	6.67977e-08	-2.56711e-10	-1.26307
121686996	chr12:121686996:G:C	1.05272e-11	-2.56711e-10	-1.29984	6.44552e-08	-2.56711e-10	-1.29877
121687111	chr12:121687111:G:A	1.08762e-11	-2.56711e-10	-1.26723	6.59878e-08	-2.56711e-10	-1.27527
121687272	chr12:121687272:A:G	2.16122e-12	-1.60188	-1.28125	9.01859e-09	-1.95961	-1.30584
121687665	chr12:121687665:A:G	3.2118e-12	-1.38209	-1.10488	1.4532e-08	-1.55512	-1.23327
121687684	chr12:121687684:C:T	1.38304e-11	-2.56711e-10	-1.02694	8.28252e-08	-2.56711e-10	-1.04801
121687890	chr12:121687890:G:A	2.34635e-11	-2.56711e-10	-0.498357	1.62932e-07	-2.56711e-10	-0.371407
121688302	chr12:121688302:C:T	1.09958e-11	-2.56711e-10	-1.25629	6.69149e-08	-2.56711e-10	-1.26132
121688409	chr12:121688409:A:C	2.21124e-12	-1.60446	-1.25579	9.11534e-09	-1.96086	-1.29393
121688654	chr12:121688654:C:T	8.46294e-12	-1.51811	-3.18773e-10	6.84107e-08	-1.23921	-3.18773e-10
121689004	chr12:121689004:C:T	1.08065e-11	-2.56711e-10	-1.27366	6.58123e-08	-2.56711e-10	-1.27794
121689071	chr12:121689071:G:C	8.57589e-12	-1.50485	-3.18773e-10	3.39738e-08	-1.93915	-3.18773e-10
121689272	chr12:121689272:G:A	1.04951e-11	-2.56711e-10	-1.30289	6.4331e-08	-2.56711e-10	-1.3007
121690167	chr12:121690167:G:C	2.1696e-12	-1.59059	-1.28867	9.03413e-09	-1.95539	-1.30834
121690301	chr12:121690301:T:C	1.56167e-11	-2.56711e-10	-0.905462	8.72733e-08	-2.56711e-10	-0.995699
121690467	chr12:121690467:A:G	6.33605e-12	-1.17355	-0.633996	3.82532e-08	-1.27573	-0.544784
121690669	chr12:121690669:A:C	2.93955e-11	-2.56711e-10	-0.272962	1.62502e-07	-2.56711e-10	-0.374054
121691243	chr12:121691243:A:G	6.35832e-12	-1.80404	-3.18773e-10	6.62486e-08	-1.27133	-3.18773e-10
121691549	chr12:121691549:G:C	1.2207e-11	-2.56711e-10	-1.15179	7.31884e-08	-2.56711e-10	-1.17171
121692128	chr12:121692128:C:T	3.1677e-12	-1.50626	-0.994538	2.00492e-08	-1.42476	-1.0418
121692211	chr12:121692211:A:G	2.37918e-12	-1.51839	-1.26866	9.2394e-09	-1.94044	-1.30083
121692249	chr12:121692249:C:T	1.0747e-11	-2.56711e-10	-1.27918	6.5484e-08	-2.56711e-10	-1.28294
121692250	chr12:121692250:G:A	6.46757e-12	-1.13328	-0.653724	3.9181e-08	-1.23262	-0.563929
121692414	chr12:121692414:G:A	5.37548e-12	-1.97196	-3.18773e-10	3.57518e-08	-1.88814	-3.18773e-10
121692435	chr12:121692435:T:C	2.31288e-12	-1.56763	-1.24768	9.212e-09	-1.95413	-1.2901
121692517	chr12:121692517:G:A	6.11255e-12	-1.20453	-0.638925	3.69673e-08	-1.30478	-0.549932
121692527	chr12:121692527:C:T	6.32878e-12	-1.17745	-0.631248	3.82364e-08	-1.27947	-0.541487
121692738	chr12:121692738:T:C	6.21267e-12	-1.18026	-0.646954	3.75266e-08	-1.28127	-0.558426
121693205	chr12:121693205:T:C	6.61213e-12	-1.16902	-0.595877	4.00421e-08	-1.27071	-0.504101
121693385	chr12:121693385:C:T	1.70824e-11	-2.56711e-10	-0.815755	9.69271e-08	-2.56711e-10	-0.890784
121693519	chr12:121693519:G:A	6.43871e-12	-1.65953	-0.131947	2.69327e-08	-1.90224	-0.269162
121693562	chr12:121693562:G:A	2.50808e-12	-1.42893	-1.30536	1.97162e-08	-1.17726	-1.30604
121693919	chr12:121693919:C:T	5.62715e-12	-0.616694	-1.30951	1.66103e-08	-1.35325	-1.30147
121694183	chr12:121694183:T:G	2.48065e-12	-1.53098	-1.2143	1.60081e-08	-1.43614	-1.25551
121694733	chr12:121694733:GAGAC:G	6.53776e-12	-1.14951	-0.626699	3.94592e-08	-1.25258	-0.536894
121694741	chr12:121694741:C:T	5.69056e-12	-1.91499	-3.18773e-10	3.36213e-08	-1.94958	-3.18773e-10
121694766	chr12:121694766:T:A	2.0478e-11	-0.634452	-3.18773e-10	4.76891e-08	-1.60004	-3.18773e-10
121694849	chr12:121694849:G:T	1.05701e-11	-2.56711e-10	-1.29578	6.48507e-08	-2.56711e-10	-1.29266
121694994	chr12:121694994:C:T	6.27418e-12	-1.81736	-3.18773e-10	3.32833e-08	-1.95969	-3.18773e-10
121695121	chr12:121695121:G:A	2.02935e-09	4.61231	-0.650638	1.13208e-07	0.0646593	-0.800178
121695338	chr12:121695338:A:G	2.43507e-12	-1.45422	-1.30961	1.24078e-08	-1.64429	-1.30213
121695466	chr12:121695466:C:T	1.81283e-11	-2.56711e-10	-0.756328	1.02302e-07	-2.56711e-10	-0.83681
121695994	chr12:121695994:C:T	6.3703e-12	-1.80216	-3.18773e-10	6.62298e-08	-1.27161	-3.18773e-10
121696509	chr12:121696509:T:C	2.34879e-12	-1.51405	-1.28586	1.80146e-08	-1.28514	-1.28842
121697681	chr12:121697681:G:C	4.07229e-12	-1.83406	-0.415533	2.45883e-08	-1.95499	-0.307487
121697780	chr12:121697780:A:G	1.32419e-11	-2.56711e-10	-1.07042	8.01908e-08	-2.56711e-10	-1.08033
121697827	chr12:121697827:A:C	1.17393e-11	-2.56711e-10	-1.19086	7.07638e-08	-2.56711e-10	-1.20539
121698089	chr12:121698089:C:T	2.44105e-12	-1.53773	-1.22365	1.23168e-08	-1.69684	-1.25694
121698641	chr12:121698641:C:T	5.37151e-12	-1.97269	-3.18773e-10	3.64871e-08	-1.86778	-3.18773e-10
121698798	chr12:121698798:G:A	1.04684e-11	-2.56711e-10	-1.30544	6.39413e-08	-2.56711e-10	-1.30678
121700848	chr12:121700848:C:A	1.05342e-11	-2.56711e-10	-1.29918	6.43552e-08	-2.56711e-10	-1.30033
121701058	chr12:121701058:G:A	4.65646e-08	7.09479	-3.18773e-10	4.15207e-08	-1.73855	-3.18773e-10
121701553	chr12:121701553:T:C	9.39036e-12	-1.41412	-3.18773e-10	3.81762e-08	-1.82253	-3.18773e-10
121702460	chr12:121702460:A:G	6.98884e-12	-1.70949	-3.18773e-10	3.72077e-08	-1.84823	-3.18773e-10
121702543	chr12:121702543:G:A	1.01663e-11	-1.33473	-3.18773e-10	3.9764e-08	-1.78178	-3.18773e-10
121702911	chr12:121702911:C:T	4.34938e-11	-2.56711e-10	0.118815	2.28397e-07	-2.56711e-10	-0.0336577
121703175	chr12:121703175:C:T	7.24712e-12	-1.5112	-0.162001	2.51679e-08	-1.96328	-0.275894
121703287	chr12:121703287:T:C	4.97158e-12	-1.10309	-0.946976	2.95197e-08	-1.20907	-0.870616
121703590	chr12:121703590:C:T	3.75955e-11	-2.56711e-10	-0.0269203	2.02205e-07	-2.56711e-10	-0.155463
121703857	chr12:121703857:G:A	1.12445e-11	-0.475806	-0.758122	1.88673e-08	-1.49163	-1.03568
121704445	chr12:121704445:T:C	6.23254e-12	-1.82402	-3.18773e-10	4.03334e-08	-1.76756	-3.18773e-10
121704914	chr12:121704914:G:A	1.40348e-08	6.46979	-0.574298	1.48432e-06	2.3332	-0.495231
121705228	chr12:121705228:AAT:A	8.20429e-12	-1.07672	-0.472425	5.00421e-08	-1.18108	-0.370794
121705243	chr12:121705243:G:A	1.99038e-11	-2.56711e-10	-0.662895	1.48827e-07	-2.56711e-10	-0.461959
121705396	chr12:121705396:C:T	3.5956e-12	-1.1856	-1.18849	1.68736e-08	-1.40944	-1.22955
121706030	chr12:121706030:C:T	8.05707e-12	-1.05854	-0.508718	4.89401e-08	-1.16489	-0.409259
121706130	chr12:121706130:A:C	7.10869e-12	-0.438712	-1.25377	1.8368e-08	-1.26823	-1.2859
121706289	chr12:121706289:TA:T	2.97739e-11	0.861522	-1.12169	5.34207e-08	-0.402206	-1.08434
121706295	chr12:121706295:TA:T	5.59166e-10	3.49337	-0.820724	6.01026e-08	-0.431782	-0.936908
121706639	chr12:121706639:T:G	1.77097e-07	8.25784	0.172815	1.18429e-05	3.61778	0.296963
121706757	chr12:121706757:A:G	1.5124e-12	-1.9657	-1.27441	1.6192e-08	-1.39452	-1.2857
121706803	chr12:121706803:G:A	2.11057e-12	-1.76295	-1.1439	9.47682e-09	-1.91449	-1.3014
121707038	chr12:121707038:C:T	3.06743e-11	-0.230377	-3.18773e-10	3.14235e-07	0.285398	-3.18773e-10
121707075	chr12:121707075:C:T	1.35309e-11	-1.04883	-3.18773e-10	6.83876e-08	-1.23955	-3.18773e-10
121707148	chr12:121707148:T:C	1.01257e-11	-1.15222	-0.186507	6.25094e-08	-1.25575	-0.07368
121707162	chr12:121707162:T:TC	1.76791e-12	-1.8997	-1.1843	1.41712e-08	-1.55249	-1.26104
121707251	chr12:121707251:G:A	1.21781e-11	-2.56711e-10	-1.15416	7.43082e-08	-2.56711e-10	-1.15652
121707661	chr12:121707661:T:G	6.16264e-12	-1.18278	-0.652516	3.69709e-08	-1.28729	-0.567322
121707867	chr12:121707867:G:A	1.50115e-12	-1.94941	-1.29816	1.77045e-08	-1.30076	-1.29017
121708005	chr12:121708005:T:C	2.09754e-11	-2.56711e-10	-0.610452	1.16637e-07	-2.56711e-10	-0.705677
121708050	chr12:121708050:G:A	6.5917e-12	-1.76799	-3.18773e-10	4.03657e-08	-1.76676	-3.18773e-10
121708165	chr12:121708165:C:T	1.56381e-11	-2.56711e-10	-0.904095	8.89995e-08	-2.56711e-10	-0.976112
121708686	chr12:121708686:A:G	9.85013e-12	-1.07973	-0.286592	6.03548e-08	-1.18518	-0.179322
121708701	chr12:121708701:A:C	7.07699e-12	-1.69696	-3.18773e-10	4.11256e-08	-1.74811	-3.18773e-10
121709814	chr12:121709814:C:T	1.05457e-11	-2.56711e-10	-1.29809	6.46848e-08	-2.56711e-10	-1.29522
121709900	chr12:121709900:A:ACACTTAGTAT	1.87157e-11	-2.56711e-10	-0.724441	1.11251e-07	-2.56711e-10	-0.752951
121710282	chr12:121710282:A:T	1.59205e-12	-1.9583	-1.23048	1.17101e-08	-1.7164	-1.28789
121710402	chr12:121710402:A:G	6.03794e-12	-1.60232	-0.253418	1.97242e-08	-1.96989	-0.513009
121710515	chr12:121710515:G:A	9.89976e-12	-1.31807	-0.0432201	2.49947e-08	-1.91923	-0.326848
121711115	chr12:121711115:C:T	1.16059e-07	8.38329	-0.375239	1.31348e-07	0.0793992	-0.666293
121711264	chr12:121711264:TG:T	5.28274e-12	-1.59368	-0.39568	1.74122e-08	-1.9693	-0.638271
121711265	chr12:121711265:G:T	5.44626e-12	-1.95888	-3.18773e-10	4.0138e-08	-1.77242	-3.18773e-10
121711387	chr12:121711387:G:A	1.0926e-11	-2.56711e-10	-1.26266	6.65586e-08	-2.56711e-10	-1.26666
121711545	chr12:121711545:C:T	1.08976e-11	-2.56711e-10	-1.26526	6.63928e-08	-2.56711e-10	-1.26915
121711582	chr12:121711582:A:G	8.5247e-12	-1.29036	-0.220473	2.15552e-08	-1.91109	-0.48304
121711825	chr12:121711825:A:G	1.58463e-12	-1.96476	-1.22869	1.13752e-08	-1.74625	-1.28706
121712477	chr12:121712477:C:T	1.53753e-12	-1.96623	-1.2574	1.32991e-08	-1.60541	-1.27163
121712622	chr12:121712622:A:C	1.75902e-12	-1.96431	-1.12474	1.21779e-08	-1.7434	-1.22172
121713280	chr12:121713280:G:A	1.11913e-11	-2.56711e-10	-1.23867	7.05191e-08	-2.56711e-10	-1.20886
121714318	chr12:121714318:G:A	1.22657e-11	-2.56711e-10	-1.147	7.35072e-08	-2.56711e-10	-1.16736
121714349	chr12:121714349:C:T	1.59471e-12	-1.87759	-1.30952	1.91294e-08	-1.20907	-1.30444
121714895	chr12:121714895:C:T	5.55567e-12	-1.93898	-3.18773e-10	4.05188e-08	-1.76298	-3.18773e-10
121715103	chr12:121715103:C:T	1.06247e-11	-2.56711e-10	-1.29062	6.5168e-08	-2.56711e-10	-1.28777
121715589	chr12:121715589:C:T	2.77057e-11	-2.56711e-10	-0.332165	1.90164e-07	-2.56711e-10	-0.216856
121715590	chr12:121715590:G:A	1.46417e-12	-1.96316	-1.30935	1.25589e-08	-1.62481	-1.3095
121715753	chr12:121715753:A:G	7.02379e-12	-1.7045	-3.18773e-10	3.53195e-08	-1.90031	-3.18773e-10
121715971	chr12:121715971:C:T	1.41751e-11	-2.56711e-10	-1.00231	9.02806e-08	-2.56711e-10	-0.961821
121716304	chr12:121716304:T:C	1.01264e-11	-1.33865	-3.18773e-10	4.86996e-08	-1.57907	-3.18773e-10
121716657	chr12:121716657:G:A	8.74507e-10	4.42125	-1.30139	4.10507e-08	-0.447739	-1.3022
121716711	chr12:121716711:C:T	9.40091e-09	6.73264	-1.23788	1.2101e-07	0.185986	-0.854855
121716723	chr12:121716723:C:T	1.06254e-09	4.61919	-1.30458	4.43677e-08	-0.373749	-1.29848
121717127	chr12:121717127:C:T	1.04848e-11	-2.56711e-10	-1.30387	6.46069e-08	-2.56711e-10	-1.29642
121717248	chr12:121717248:G:A	1.11872e-11	-2.56711e-10	-1.23903	6.85814e-08	-2.56711e-10	-1.23672
121717697	chr12:121717697:G:T	1.38864e-11	-2.56711e-10	-1.02289	8.50039e-08	-2.56711e-10	-1.02205
121717815	chr12:121717815:T:G	2.28159e-11	-1.33255	0.806208	1.03912e-07	-1.83722	1.01603
121718679	chr12:121718679:G:A	5.53529e-12	-1.94266	-3.18773e-10	3.30584e-08	-1.96647	-3.18773e-10
121719292	chr12:121719292:G:A	2.66176e-09	5.45488	-1.22194	6.67637e-08	0.030628	-1.29421
121720008	chr12:121720008:A:G	8.53592e-12	-1.50952	-3.18773e-10	4.11085e-08	-1.74853	-3.18773e-10
121720151	chr12:121720151:G:A	1.03323e-11	-1.93688	0.618349	8.06402e-08	-1.83962	0.764878
121720604	chr12:121720604:G:A	1.43089e-11	-2.56711e-10	-0.992923	8.17619e-08	-2.56711e-10	-1.06093
121720664	chr12:121720664:A:G	7.41096e-12	-0.588204	-1.06264	3.99252e-08	-0.687823	-1.08991
121720756	chr12:121720756:C:G	2.65454e-09	5.44735	-1.21713	6.64608e-08	0.0242848	-1.29241
121721131	chr12:121721131:A:G	2.23628e-11	0.50171	-1.04812	1.48121e-08	-1.64055	-1.12875
121721378	chr12:121721378:C:T	1.98121e-11	-2.56711e-10	-0.667513	1.1542e-07	-2.56711e-10	-0.716169
121721733	chr12:121721733:G:T	1.74184e-11	-2.56711e-10	-0.796275	1.00545e-07	-2.56711e-10	-0.85414
121723037	chr12:121723037:G:A	1.15419e-11	-2.56711e-10	-1.20782	7.06952e-08	-2.56711e-10	-1.20637
121723924	chr12:121723924:G:A	1.14468e-11	-2.56711e-10	-1.21609	6.73107e-08	-2.56711e-10	-1.25542
121724238	chr12:121724238:T:C	1.30258e-11	-2.56711e-10	-1.08688	7.68096e-08	-2.56711e-10	-1.12341
121724559	chr12:121724559:G:A	1.07467e-11	-2.56711e-10	-1.27921	6.39946e-08	-2.56711e-10	-1.30594
121724941	chr12:121724941:T:C	1.17726e-11	-0.890727	-0.297302	4.20842e-08	-1.52802	-0.197056
121725370	chr12:121725370:G:A	3.63657e-09	5.81689	-1.2719	7.99115e-08	0.225397	-1.30922
121726144	chr12:121726144:G:C	1.05747e-11	-2.56711e-10	-1.29534	6.48966e-08	-2.56711e-10	-1.29195
121726518	chr12:121726518:G:A	5.3747e-12	-1.9721	-3.18773e-10	3.40079e-08	-1.93815	-3.18773e-10
121728412	chr12:121728412:T:C	5.17681e-11	1.46465	-1.17168	2.61073e-07	1.34917	-1.24911
121728540	chr12:121728540:A:G	1.23097e-09	4.34335	-0.88159	4.20564e-08	-0.531614	-1.19412
121728571	chr12:121728571:C:T	1.42612e-10	2.26572	-0.959398	1.13119e-07	0.109559	-0.845864
121729189	chr12:121729189:C:T	6.71308e-11	1.3312	-0.778362	2.56608e-08	-1.30968	-0.910095
121729787	chr12:121729787:C:T	1.85072e-10	2.13112	-0.564177	1.58595e-07	0.0158955	-0.414285
121729914	chr12:121729914:G:A	2.27048e-11	-2.56711e-10	-0.531228	1.30071e-07	-2.56711e-10	-0.596661
121729989	chr12:121729989:G:A	1.61603e-08	7.33665	-1.30014	1.8984e-07	1.02437	-1.24293
121730683	chr12:121730683:C:T	1.29298e-08	7.07324	-1.25975	1.41421e-07	0.320724	-0.833728
121731978	chr12:121731978:C:A	8.46411e-08	8.03839	-0.346018	1.81802e-07	0.543732	-0.805557
121732095	chr12:121732095:C:T	1.79355e-10	-2.56711e-10	1.53556	1.01891e-06	-2.56711e-10	1.46175
121733094	chr12:121733094:C:T	2.21415e-11	-1.72611	1.16975	1.34357e-07	-1.97222	1.40797
121733790	chr12:121733790:G:A	9.10771e-11	-2.56711e-10	0.857902	5.32563e-07	-2.56711e-10	0.812957
121734165	chr12:121734165:CTG:C	7.62214e-10	4.2759	-1.29348	5.21548e-08	-0.303845	-1.20668
121734320	chr12:121734320:A:G	8.89293e-08	7.89806	-0.156262	1.90894e-07	0.460187	-0.67321
121734478	chr12:121734478:G:A	3.05886e-11	-1.03461	0.801435	7.23595e-08	-1.82608	0.642986
121734518	chr12:121734518:A:C	4.02595e-08	8.2565	-1.3072	1.45122e-07	0.592374	-1.07954
121734582	chr12:121734582:T:G	5.05693e-11	-2.56711e-10	0.269541	3.28491e-07	-2.56711e-10	0.329768
121734784	chr12:121734784:G:T	1.11172e-11	-2.56711e-10	-1.24531	6.82852e-08	-2.56711e-10	-1.24105
121734894	chr12:121734894:CAA:C	1.03964e-11	-1.31234	-3.18773e-10	6.10674e-08	-1.35276	-3.18773e-10
121735089	chr12:121735089:G:A	2.39509e-11	-2.56711e-10	-0.477799	1.50385e-07	-2.56711e-10	-0.451545
121735653	chr12:121735653:T:C	1.29564e-11	-2.56711e-10	-1.09222	7.65239e-08	-2.56711e-10	-1.12714
121736279	chr12:121736279:AT:A	6.16328e-12	-1.8352	-3.18773e-10	3.42853e-08	-1.93002	-3.18773e-10
121736533	chr12:121736533:T:C	1.10306e-11	-2.56711e-10	-1.25313	6.77992e-08	-2.56711e-10	-1.24819
121736550	chr12:121736550:G:A	2.01928e-11	-1.45925	0.810774	1.40663e-07	-1.63558	1.11721
121736602	chr12:121736602:C:T	1.08623e-11	-2.56711e-10	-1.26851	6.80034e-08	-2.56711e-10	-1.24519
121736681	chr12:121736681:C:T	1.56691e-11	-0.967975	0.0658638	5.82914e-08	-1.54812	0.148834
121737271	chr12:121737271:G:A	1.08847e-11	-1.26645	-3.18773e-10	4.30428e-08	-1.70255	-3.18773e-10
121738052	chr12:121738052:A:C	5.57625e-12	-1.93529	-3.18773e-10	4.42437e-08	-1.67503	-3.18773e-10
121738983	chr12:121738983:TC:T	3.53949e-10	3.5243	-1.30895	2.06862e-07	1.1742	-1.30689
121739179	chr12:121739179:C:T	1.06405e-11	-2.56711e-10	-1.28914	6.48773e-08	-2.56711e-10	-1.29224
121739476	chr12:121739476:ACTT:A	9.56969e-10	4.28931	-1.07934	4.49462e-07	1.74813	-1.10483
121739871	chr12:121739871:C:T	7.48826e-11	-2.56711e-10	0.662118	4.90481e-07	-2.56711e-10	0.730644
121740239	chr12:121740239:C:G	7.78012e-10	4.07079	-1.06786	3.87158e-07	1.5874	-1.09331
121740357	chr12:121740357:G:T	2.2587e-11	-2.56711e-10	-0.536431	1.35815e-07	-2.56711e-10	-0.553451
121740425	chr12:121740425:C:T	1.68282e-11	-2.56711e-10	-0.830748	9.74417e-08	-2.56711e-10	-0.885489
121741534	chr12:121741534:A:G	6.84322e-11	-1.71791	2.28995	5.71996e-07	-1.81213	2.69652
121742299	chr12:121742299:G:A	5.40934e-11	-2.56711e-10	0.336909	3.23629e-07	-2.56711e-10	0.314856
121742300	chr12:121742300:GC:G	3.29705e-06	12.2388	-0.884094	1.03836e-08	-1.81757	-1.30695
121742409	chr12:121742409:T:C	1.35725e-11	-2.56711e-10	-1.04576	8.35385e-08	-2.56711e-10	-1.03944
121742426	chr12:121742426:CAA:C	1.65149e-11	-2.56711e-10	-0.849541	1.07362e-07	-2.56711e-10	-0.788533
121742481	chr12:121742481:G:A	1.09464e-11	-2.56711e-10	-1.26079	6.65036e-08	-2.56711e-10	-1.26749
121742699	chr12:121742699:CCTCAGT:C	2.10333e-11	0.274745	-0.882444	2.16135e-08	-1.485	-0.906425
121742978	chr12:121742978:T:A	7.27052e-12	-1.66998	-3.18773e-10	3.76052e-08	-1.8376	-3.18773e-10
121742990	chr12:121742990:TA:T	1.62612e-11	-0.865025	-3.18773e-10	5.97876e-08	-1.37395	-3.18773e-10
121743038	chr12:121743038:G:A	4.33308e-12	-1.07301	-1.11452	1.05502e-08	-1.9079	-1.20069
121743217	chr12:121743217:T:C	2.74146e-07	8.55668	0.310929	4.60605e-07	0.964233	-0.296436
121743278	chr12:121743278:T:C	4.35191e-07	7.716	1.61374	7.77881e-07	0.498383	0.693447
121744054	chr12:121744054:T:C	1.12144e-11	-2.56711e-10	-1.23661	7.17423e-08	-2.56711e-10	-1.19166
121744949	chr12:121744949:C:T	4.67541e-11	1.49089	-1.29979	8.69436e-08	0.309994	-1.30948
121745625	chr12:121745625:T:C	4.07691e-11	1.36337	-1.30925	7.88553e-08	0.199643	-1.29677
121745892	chr12:121745892:T:C	1.48975e-10	2.65959	-1.30962	2.05248e-07	1.16203	-1.30255
121746312	chr12:121746312:C:T	5.42838e-11	1.64058	-1.30016	9.86073e-08	0.436028	-1.30963
121746532	chr12:121746532:T:C	4.57258e-11	1.47511	-1.30625	8.6208e-08	0.300696	-1.30868
121746677	chr12:121746677:G:A	5.46313e-12	-1.95578	-3.18773e-10	3.29223e-08	-1.97059	-3.18773e-10
121746778	chr12:121746778:C:A	4.18718e-11	1.38934	-1.30853	8.06249e-08	0.231589	-1.30652
121746890	chr12:121746890:G:A	7.21073e-11	1.51215	-0.887803	1.1804e-07	0.296763	-0.990482
121747277	chr12:121747277:AGAAGGCGGGAGG:A	5.8586e-11	-2.56711e-10	0.416693	3.9874e-07	-2.56711e-10	0.523568
121748333	chr12:121748333:C:T	1.12738e-11	-2.56711e-10	-1.23132	6.65351e-08	-2.56711e-10	-1.26701
121748362	chr12:121748362:C:T	1.49721e-07	8.03676	0.22597	3.2947e-07	0.696796	-0.364054
121748456	chr12:121748456:A:G	4.53695e-11	-2.56711e-10	0.161036	2.90498e-07	-2.56711e-10	0.206854
121748558	chr12:121748558:A:G	4.87329e-11	1.54017	-1.30762	9.08696e-08	0.352344	-1.30766
121748694	chr12:121748694:A:C	4.57342e-11	1.47603	-1.30699	8.61903e-08	0.300016	-1.3082
121749175	chr12:121749175:A:G	4.96556e-11	1.55932	-1.30801	9.21972e-08	0.36643	-1.30724
121749221	chr12:121749221:A:G	4.86248e-11	1.53818	-1.30785	9.05368e-08	0.348443	-1.30743
121749499	chr12:121749499:T:C	4.18075e-11	1.38795	-1.30867	8.02464e-08	0.226779	-1.30642
121749553	chr12:121749553:C:T	7.64085e-12	-1.62029	-3.18773e-10	3.88492e-08	-1.80506	-3.18773e-10
121749624	chr12:121749624:C:T	1.29746e-11	-2.56711e-10	-1.09081	7.97289e-08	-2.56711e-10	-1.08611
121749893	chr12:121749893:G:A	9.67411e-12	-1.38435	-3.18773e-10	3.60561e-08	-1.87967	-3.18773e-10
121750059	chr12:121750059:T:C	1.27146e-11	-2.56711e-10	-1.11105	7.20393e-08	-2.56711e-10	-1.18753
121751697	chr12:121751697:G:A	1.44159e-11	-2.56711e-10	-0.985469	8.89998e-08	-2.56711e-10	-0.976109
121751947	chr12:121751947:C:G	1.25314e-11	-2.56711e-10	-1.12557	7.12305e-08	-2.56711e-10	-1.19882
121752012	chr12:121752012:CCTT:C	7.32019e-11	1.5486	-0.909179	1.19469e-07	0.327387	-1.00907
121752026	chr12:121752026:G:A	9.12939e-12	-1.4423	-3.18773e-10	3.46525e-08	-1.91937	-3.18773e-10
121752027	chr12:121752027:C:A	8.80002e-12	-1.47905	-3.18773e-10	3.5097e-08	-1.90663	-3.18773e-10
121752479	chr12:121752479:G:A	1.2039e-11	0.0224328	-1.18809	1.23805e-08	-1.68535	-1.26328
121752645	chr12:121752645:C:T	1.12505e-09	3.37178	-3.18773e-10	1.40919e-06	1.78603	-3.18773e-10
121753021	chr12:121753021:C:T	5.29026e-11	1.62431	-1.30966	9.79742e-08	0.420688	-1.30073
121753114	chr12:121753114:AGG:A	5.02207e-11	1.57005	-1.30742	9.46984e-08	0.376599	-1.29065
121753347	chr12:121753347:T:C	4.87211e-11	1.54176	-1.30945	9.13129e-08	0.353509	-1.30396
121753585	chr12:121753585:A:C	5.41167e-11	1.64697	-1.30963	9.94346e-08	0.437472	-1.30272
121753940	chr12:121753940:A:G	1.25012e-10	2.4833	-1.30869	1.79021e-07	1.02846	-1.3057
121754625	chr12:121754625:C:A	5.27885e-11	1.59209	-1.2796	1.01745e-07	0.395374	-1.23765
121755070	chr12:121755070:G:A	4.98982e-11	1.53703	-1.28085	9.06843e-08	0.347852	-1.30521
121755524	chr12:121755524:C:T	4.26569e-12	-0.913717	-1.28948	1.36032e-08	-1.54819	-1.30625
121755660	chr12:121755660:T:C	4.4645e-11	1.44683	-1.30189	8.39638e-08	0.275142	-1.3095
121755858	chr12:121755858:A:T	3.76418e-11	1.27608	-1.30177	7.3114e-08	0.136795	-1.30952
121756041	chr12:121756041:A:G	2.24029e-09	5.36974	-1.30918	9.69772e-07	2.70288	-1.29056
121756826	chr12:121756826:C:T	4.139e-11	1.3716	-1.30236	7.89916e-08	0.214018	-1.30942
121756944	chr12:121756944:C:T	1.0459e-11	-2.56711e-10	-1.30634	6.48114e-08	-2.56711e-10	-1.29326
121756984	chr12:121756984:G:C	4.08258e-11	1.35899	-1.30348	7.82523e-08	0.204342	-1.30915
121757168	chr12:121757168:A:G	6.08649e-11	-2.56711e-10	0.454853	3.44661e-07	-2.56711e-10	0.377819
121757384	chr12:121757384:G:A	2.91084e-09	5.41245	-1.09005	1.03674e-07	0.456087	-1.27958
121757529	chr12:121757529:T:A	6.07475e-11	-2.56711e-10	0.452922	4.26902e-07	-2.56711e-10	0.591811
121757617	chr12:121757617:T:C	1.32726e-10	2.52745	-1.29297	1.83893e-07	1.0585	-1.30888
121757773	chr12:121757773:C:G	1.38882e-10	1.27982	-3.18773e-10	2.48151e-07	0.0492942	-3.18773e-10
121758091	chr12:121758091:C:T	4.18916e-11	1.38511	-1.30383	7.98888e-08	0.224936	-1.30904
121758127	chr12:121758127:G:A	1.11929e-10	2.36619	-1.30213	1.61744e-07	0.930736	-1.30946
121758206	chr12:121758206:A:G	1.07159e-10	2.32221	-1.3017	1.56122e-07	0.895444	-1.30955
121758382	chr12:121758382:G:A	1.36058e-11	-2.56711e-10	-1.04331	7.47705e-08	-2.56711e-10	-1.15032
121759178	chr12:121759178:G:T	1.20925e-11	-2.56711e-10	-1.16122	7.15647e-08	-2.56711e-10	-1.19414
121759551	chr12:121759551:G:A	4.38122e-11	1.43375	-1.30764	8.319e-08	0.262823	-1.30644
121759712	chr12:121759712:G:C	4.57877e-11	-2.56711e-10	0.170212	3.10691e-07	-2.56711e-10	0.274057
121759995	chr12:121759995:A:G	5.22963e-11	1.57291	-1.26979	9.30726e-08	0.368729	-1.30009
121760267	chr12:121760267:C:T	7.95363e-11	1.39685	-0.674438	1.2818e-07	0.207365	-0.81867
121760269	chr12:121760269:C:T	7.94869e-11	1.39899	-0.677204	1.28026e-07	0.208876	-0.821386
121760378	chr12:121760378:CCTGGGGT:C	3.75191e-11	1.27212	-1.30107	7.2962e-08	0.134795	-1.3096
121760603	chr12:121760603:T:C	1.54823e-11	-2.56711e-10	-0.914107	8.97051e-08	-2.56711e-10	-0.968215
121761231	chr12:121761231:A:G	1.24872e-10	2.47828	-1.3048	1.76906e-07	1.01958	-1.3087
121761418	chr12:121761418:G:A	3.86986e-11	1.30428	-1.30228	7.48377e-08	0.160008	-1.30943
121761507	chr12:121761507:C:T	4.44945e-11	-2.56711e-10	0.141561	2.88025e-07	-2.56711e-10	0.198304
121761538	chr12:121761538:G:A	1.82067e-11	0.549222	-1.30124	3.82364e-08	-0.532948	-1.28801
121761749	chr12:121761749:A:G	4.4141e-11	1.43591	-1.30232	8.34908e-08	0.269413	-1.30942
121761868	chr12:121761868:C:G	4.00427e-11	1.34063	-1.30449	7.70783e-08	0.188852	-1.30877
121762311	chr12:121762311:C:T	1.38172e-11	-2.56711e-10	-1.02789	8.49311e-08	-2.56711e-10	-1.0229
121762476	chr12:121762476:C:T	1.06491e-11	-2.56711e-10	-1.28833	6.48703e-08	-2.56711e-10	-1.29235
121762905	chr12:121762905:G:A	5.43951e-11	-2.56711e-10	0.34247	3.79394e-07	-2.56711e-10	0.473834
121763351	chr12:121763351:A:G	1.33866e-11	-2.56711e-10	-1.05955	7.38397e-08	-2.56711e-10	-1.16285
121763383	chr12:121763383:C:T	1.06656e-11	-2.56711e-10	-1.28678	6.4967e-08	-2.56711e-10	-1.29086
121763454	chr12:121763454:A:G	4.0845e-11	1.35963	-1.30365	7.88859e-08	0.212361	-1.3091
121763467	chr12:121763467:G:A	1.44839e-09	3.6244	-3.18773e-10	1.74211e-06	1.99811	-3.18773e-10
121764034	chr12:121764034:G:A	5.3755e-12	-1.97195	-3.18773e-10	3.32378e-08	-1.96105	-3.18773e-10
121764099	chr12:121764099:G:A	2.84257e-11	-2.56711e-10	-0.30651	1.77912e-07	-2.56711e-10	-0.283456
121764295	chr12:121764295:T:C	4.54762e-11	1.46981	-1.30642	8.52638e-08	0.288809	-1.3078
121764715	chr12:121764715:A:T	2.13254e-11	-2.56711e-10	-0.593907	1.2529e-07	-2.56711e-10	-0.634114
121765389	chr12:121765389:T:C	2.44134e-11	0.754746	-1.21342	3.77019e-08	-0.563836	-1.2712
121766009	chr12:121766009:C:T	4.94055e-11	1.19107	-0.944814	3.40509e-08	-0.963469	-0.973417
121766178	chr12:121766178:C:T	4.43927e-11	0.532173	-0.392901	3.188e-08	-1.39665	-0.606113
121766284	chr12:121766284:A:C	8.4839e-12	-0.431481	-1.08415	2.02192e-08	-1.39039	-1.06772
121766307	chr12:121766307:G:GCTT	1.88508e-11	0.385552	-1.1028	3.2358e-08	-0.902239	-1.08564
121766429	chr12:121766429:A:G	4.70951e-11	-2.56711e-10	0.198366	2.68642e-07	-2.56711e-10	0.128636
121766964	chr12:121766964:T:C	8.70319e-12	-0.376182	-1.11393	2.02745e-08	-1.35889	-1.09649
121767047	chr12:121767047:C:T	4.90875e-11	1.23101	-0.991213	2.731e-08	-1.02979	-1.1277
121767116	chr12:121767116:A:G	1.0162e-11	-0.233118	-1.10203	2.23757e-08	-1.27235	-1.08442
121767447	chr12:121767447:A:G	6.2319e-09	6.3879	-1.30427	1.73388e-07	0.983449	-1.29266
121767699	chr12:121767699:G:C	9.83206e-12	-0.24665	-1.12151	2.17413e-08	-1.28092	-1.10461
121767960	chr12:121767960:T:C	2.04367e-11	0.38007	-1.01654	3.49703e-08	-0.916115	-0.99413
121768491	chr12:121768491:C:T	9.15936e-12	-0.142194	-1.29683	2.25265e-08	-1.04188	-1.30817
121768572	chr12:121768572:G:T	4.15571e-11	1.29894	-1.22568	7.47822e-08	0.0855915	-1.23575
121768782	chr12:121768782:T:C	4.85711e-11	1.27649	-1.04726	8.69554e-08	0.0648159	-1.06416
121768850	chr12:121768850:G:A	1.28933e-10	2.19572	-0.990233	1.77054e-07	0.723618	-1.01191
121769572	chr12:121769572:C:T	1.0994e-11	-2.56711e-10	-1.25645	6.98415e-08	-2.56711e-10	-1.21851
121770236	chr12:121770236:G:C	1.65821e-11	-2.56711e-10	-0.845478	9.78704e-08	-2.56711e-10	-0.881099
121770401	chr12:121770401:G:A	2.47857e-12	-1.4379	-1.30823	2.12134e-08	-1.10129	-1.30882
121770587	chr12:121770587:G:A	1.1571e-11	-2.56711e-10	-1.2053	7.09295e-08	-2.56711e-10	-1.20306
121771060	chr12:121771060:G:A	1.31445e-11	-2.56711e-10	-1.0778	7.3993e-08	-2.56711e-10	-1.16077
121771083	chr12:121771083:A:G	1.62443e-09	4.77658	-1.03747	1.30472e-07	0.626471	-1.22005
121771127	chr12:121771127:G:A	6.19167e-12	-0.937141	-0.893458	1.85559e-07	0.752133	-0.993502
121771335	chr12:121771335:C:T	1.88192e-11	-2.56711e-10	-0.718926	1.03779e-07	-2.56711e-10	-0.822475
121771427	chr12:121771427:G:A	4.42002e-12	-1.34527	-0.822389	1.42301e-08	-1.95458	-0.854798
121771707	chr12:121771707:G:A	8.20609e-10	4.31083	-1.25459	2.39282e-07	1.13548	-1.12258
121772232	chr12:121772232:G:A	2.4588e-10	3.04192	-1.19088	1.52891e-07	0.626514	-1.06153
121772497	chr12:121772497:G:A	5.46972e-11	-2.56711e-10	0.348009	3.50875e-07	-2.56711e-10	0.395687
121772567	chr12:121772567:G:A	1.93798e-11	-2.56711e-10	-0.689574	1.16103e-07	-2.56711e-10	-0.710265
121772591	chr12:121772591:C:G	1.92995e-09	5.15829	-1.24685	3.4705e-07	1.69292	-1.3082
121773876	chr12:121773876:A:G	2.42981e-09	3.437	0.704766	1.21338e-07	-0.584628	-0.0815358
121773902	chr12:121773902:A:C	1.00604e-09	4.54074	-1.28077	2.21684e-07	1.24433	-1.30781
121773981	chr12:121773981:G:A	6.20483e-11	-2.56711e-10	0.47411	3.86503e-07	-2.56711e-10	0.492396
121774112	chr12:121774112:C:T	6.61294e-11	1.61514	-1.07733	4.78901e-08	-0.358975	-1.23686
121774117	chr12:121774117:G:A	6.59644e-12	-1.29309	-0.474185	2.0211e-08	-1.94958	-0.508935
121774364	chr12:121774364:T:C	4.10807e-11	0.0617344	-3.18773e-10	1.73708e-07	-0.307366	-3.18773e-10
121774469	chr12:121774469:A:G	1.20412e-09	4.69428	-1.25458	2.49444e-07	1.36371	-1.30922
121774619	chr12:121774619:C:G	1.74294e-09	5.07863	-1.26911	3.22469e-07	1.62085	-1.30959
121774647	chr12:121774647:C:T	3.26066e-11	-2.56711e-10	-0.169288	2.19451e-07	-2.56711e-10	-0.0736149
121774753	chr12:121774753:C:T	1.2362e-09	4.70749	-1.24149	2.51101e-07	1.36846	-1.30735
121775238	chr12:121775238:G:C	2.22415e-09	5.17279	-1.11947	3.67527e-07	1.69259	-1.25054
121775338	chr12:121775338:C:A	1.63619e-12	-1.97138	-1.19005	1.01196e-08	-1.89806	-1.25221
121775993	chr12:121775993:T:C	1.18216e-11	-2.56711e-10	-1.18387	6.83987e-08	-2.56711e-10	-1.23939
121776284	chr12:121776284:T:TG	1.72681e-11	-2.56711e-10	-0.804943	1.21172e-07	-2.56711e-10	-0.667531
121776327	chr12:121776327:C:T	7.59477e-11	-2.56711e-10	0.676241	4.75809e-07	-2.56711e-10	0.700274
121776373	chr12:121776373:C:T	2.76214e-11	-2.56711e-10	-0.335212	1.65512e-07	-2.56711e-10	-0.355697
121776873	chr12:121776873:C:T	1.12992e-11	-1.33723	0.108162	5.42319e-08	-1.67049	0.199014
121777117	chr12:121777117:G:A	1.23829e-09	4.4083	-0.940611	2.89832e-07	1.36429	-1.15974
121777222	chr12:121777222:A:G	8.69366e-10	3.90646	-0.792503	2.85337e-07	1.25658	-1.06766
121777353	chr12:121777353:C:T	8.12014e-10	4.26478	-1.21907	2.17854e-07	1.21872	-1.29964
121777535	chr12:121777535:C:G	8.16921e-12	-1.55343	-3.18773e-10	7.33405e-08	-1.16963	-3.18773e-10
121777614	chr12:121777614:T:C	1.56909e-10	2.44911	-1.04724	5.5513e-08	-0.204741	-1.24338
121777674	chr12:121777674:C:T	5.37215e-12	-1.97258	-3.18773e-10	4.15545e-08	-1.73774	-3.18773e-10
121777720	chr12:121777720:C:A	3.14596e-08	4.14832	2.55434	6.63166e-07	-0.28113	1.31341
121777865	chr12:121777865:C:T	4.0853e-11	-2.56711e-10	0.0561757	2.20244e-07	-2.56711e-10	-0.0700082
121777901	chr12:121777901:C:T	1.34738e-11	-2.56711e-10	-1.05306	7.60827e-08	-2.56711e-10	-1.13292
121777950	chr12:121777950:C:T	2.70426e-11	0.23163	-0.588019	6.40601e-08	-0.921601	-0.383321
121778130	chr12:121778130:A:G	9.40588e-10	4.4146	-1.2219	2.47906e-07	1.35149	-1.30318
121778289	chr12:121778289:A:G	4.69637e-11	-2.56711e-10	0.195571	3.22208e-07	-2.56711e-10	0.310456
121778315	chr12:121778315:G:A	4.27357e-10	2.40382	-3.18773e-10	6.00757e-07	0.933447	-3.18773e-10
121778716	chr12:121778716:A:G	2.6178e-09	5.51655	-1.30026	5.58861e-07	2.1582	-1.29705
121778986	chr12:121778986:A:G	3.83272e-11	-1.33502	1.32738	8.95501e-08	-1.97203	1.00209
121779004	chr12:121779004:A:G	0.999995	24.477	-0.499801	8.89755e-09	-1.96939	-1.30958
121779036	chr12:121779036:TG:T	1.10612e-11	-2.56711e-10	-1.25036	6.78355e-08	-2.56711e-10	-1.24766
121779126	chr12:121779126:G:A	1.09042e-11	-2.56711e-10	-1.26465	6.51028e-08	-2.56711e-10	-1.28877
121779601	chr12:121779601:C:T	8.5763e-12	-1.5048	-3.18773e-10	4.53515e-08	-1.6503	-3.18773e-10
121779917	chr12:121779917:G:A	1.15916e-11	-2.56711e-10	-1.20353	7.43627e-08	-2.56711e-10	-1.15579
121781612	chr12:121781612:C:G	1.17505e-11	-2.56711e-10	-1.18991	7.0815e-08	-2.56711e-10	-1.20467
121781927	chr12:121781927:G:A	1.39019e-10	-2.56711e-10	1.28081	7.93734e-07	-2.56711e-10	1.21201
121782004	chr12:121782004:A:G	2.98467e-11	-1.05367	0.79594	5.54569e-08	-1.95499	0.505849
121782549	chr12:121782549:A:G	4.68543e-11	-1.11288	1.30612	9.04303e-08	-1.96352	1.00335
121782653	chr12:121782653:T:C	4.71206e-11	-1.14055	1.33946	9.32196e-08	-1.96618	1.0364
121782825	chr12:121782825:A:G	4.37321e-11	-1.13359	1.25787	8.60722e-08	-1.96541	0.955856
121783003	chr12:121783003:A:G	5.08884e-11	-2.56711e-10	0.275831	3.53949e-07	-2.56711e-10	0.40441
121783011	chr12:121783011:G:A	4.01781e-12	-1.27391	-0.989157	1.21209e-08	-1.91384	-1.05598
121783120	chr12:121783120:C:T	9.4334e-11	-2.56711e-10	0.893038	4.35145e-07	-2.56711e-10	0.610937
121783179	chr12:121783179:C:CTCG	1.22245e-11	-2.56711e-10	-1.15036	7.5849e-08	-2.56711e-10	-1.136
121783686	chr12:121783686:T:G	6.11537e-11	-0.832142	1.29173	9.44213e-08	-1.88822	0.971247
121783710	chr12:121783710:G:A	7.75561e-11	-2.56711e-10	0.697198	4.81238e-07	-2.56711e-10	0.711619
121783916	chr12:121783916:T:C	5.87179e-11	-0.824876	1.24382	9.04945e-08	-1.88738	0.927929
121784266	chr12:121784266:G:A	3.2145e-11	-2.56711e-10	-0.183545	1.84411e-07	-2.56711e-10	-0.247578
121784425	chr12:121784425:G:A	1.56401e-10	0.0548847	1.34373	1.3503e-07	-1.58122	1.02198
121785275	chr12:121785275:A:G	7.69865e-10	-2.56711e-10	2.99241	4.25663e-06	-2.56711e-10	2.89149
121785416	chr12:121785416:TCTTTA:T	8.21833e-11	-0.0825165	0.837665	7.64516e-08	-1.62748	0.499396
121785430	chr12:121785430:T:C	5.65999e-11	-0.206157	0.58836	5.64093e-08	-1.71059	0.27848
121785512	chr12:121785512:C:T	1.98486e-10	-2.56711e-10	1.63692	1.12942e-06	-2.56711e-10	1.56471
121785584	chr12:121785584:G:A	5.93128e-11	0.102734	0.326287	5.0826e-08	-1.56159	0.025255
121785697	chr12:121785697:G:A	1.81776e-11	-1.51536	0.761747	9.36597e-08	-1.78919	0.864115
121785816	chr12:121785816:G:A	1.10806e-11	-2.56711e-10	-1.2486	7.01975e-08	-2.56711e-10	-1.21343
121786119	chr12:121786119:A:G	5.55531e-11	0.119133	0.244403	4.68766e-08	-1.55368	-0.0635471
121786602	chr12:121786602:C:T	1.04242e-11	-2.56711e-10	-1.30968	6.40771e-08	-2.56711e-10	-1.30466
121787091	chr12:121787091:G:T	5.63441e-11	-2.56711e-10	0.377674	2.99743e-07	-2.56711e-10	0.238182
121787319	chr12:121787319:T:C	2.04678e-10	-0.450643	2.11828	1.98098e-07	-1.77711	1.60113
121787389	chr12:121787389:C:T	1.4233e-10	-2.56711e-10	1.30435	8.09915e-07	-2.56711e-10	1.23219
121787463	chr12:121787463:G:A	1.04508e-11	-2.56711e-10	-1.30713	6.37903e-08	-2.56711e-10	-1.30914
121787514	chr12:121787514:T:C	3.02942e-10	-0.683257	2.74299	3.51221e-07	-1.85491	2.25158
121788623	chr12:121788623:A:G	4.90569e-12	-1.94299	-0.120414	1.09807e-07	-0.657448	-0.108572
121788772	chr12:121788772:C:G	1.30199e-11	-2.56711e-10	-1.08733	7.88299e-08	-2.56711e-10	-1.09745
121788966	chr12:121788966:C:T	1.12805e-11	-1.23072	-3.18773e-10	5.71779e-08	-1.41858	-3.18773e-10
121789018	chr12:121789018:C:T	3.15062e-11	-2.56711e-10	-0.203619	1.70278e-07	-2.56711e-10	-0.327313
121789501	chr12:121789501:T:A	1.04675e-11	-2.56711e-10	-1.30552	6.43285e-08	-2.56711e-10	-1.30074
121789785	chr12:121789785:A:C	4.47838e-12	-0.870595	-1.28395	1.02138e-08	-1.91104	-1.22997
121790263	chr12:121790263:C:T	3.78211e-11	-2.56711e-10	-0.0209372	2.69415e-07	-2.56711e-10	0.131512
121790435	chr12:121790435:G:A	1.49943e-11	-2.56711e-10	-0.946133	8.32939e-08	-2.56711e-10	-1.04237
121790788	chr12:121790788:T:C	3.83294e-12	-1.00442	-1.30575	9.45073e-09	-1.94014	-1.27851
121791046	chr12:121791046:A:G	1.76906e-11	-2.56711e-10	-0.780772	1.11217e-07	-2.56711e-10	-0.75326
121791165	chr12:121791165:A:G	2.83347e-10	-2.56711e-10	1.99287	2.22723e-06	-2.56711e-10	2.24377
121791219	chr12:121791219:G:A	1.19424e-11	-2.56711e-10	-1.17371	7.13482e-08	-2.56711e-10	-1.19717
121791942	chr12:121791942:C:T	8.12548e-12	-0.287589	-1.27121	1.20988e-08	-1.79569	-1.17594
121791963	chr12:121791963:A:T	4.82288e-11	0.222152	-3.18773e-10	1.89218e-07	-0.221842	-3.18773e-10
121792025	chr12:121792025:T:G	4.06813e-12	-0.945857	-1.30476	9.59349e-09	-1.92856	-1.27509
121792359	chr12:121792359:G:A	1.27352e-11	-2.56711e-10	-1.10944	7.6811e-08	-2.56711e-10	-1.12339
121793303	chr12:121793303:T:A	6.13158e-12	-1.84035	-3.18773e-10	3.55936e-08	-1.89258	-3.18773e-10
121793462	chr12:121793462:C:A	4.67952e-12	-0.839952	-1.27066	1.04468e-08	-1.90507	-1.21337
121794022	chr12:121794022:G:A	2.36767e-11	-2.56711e-10	-0.489313	1.48237e-07	-2.56711e-10	-0.465931
121794083	chr12:121794083:C:T	3.06052e-10	2.06995	-3.18773e-10	4.83614e-07	0.716544	-3.18773e-10
121794133	chr12:121794133:T:C	4.61659e-12	-0.864705	-1.25944	1.05806e-08	-1.91031	-1.19541
121794134	chr12:121794134:G:A	1.21794e-11	-2.56711e-10	-1.15406	7.27244e-08	-2.56711e-10	-1.17807
121794408	chr12:121794408:G:A	2.6509e-11	-2.56711e-10	-0.376319	1.55172e-07	-2.56711e-10	-0.420207
121795160	chr12:121795160:G:T	1.27134e-11	-2.56711e-10	-1.11114	7.27056e-08	-2.56711e-10	-1.17832
121795161	chr12:121795161:C:T	1.27134e-11	-2.56711e-10	-1.11114	7.27056e-08	-2.56711e-10	-1.17832
121795469	chr12:121795469:C:T	2.57758e-12	-1.40263	-1.30432	1.01645e-08	-1.87077	-1.27508
121796183	chr12:121796183:T:A	1.82655e-11	-0.100143	-0.648645	2.78472e-08	-1.71072	-0.427295
121796285	chr12:121796285:C:A	6.05731e-12	-1.85254	-3.18773e-10	4.86435e-08	-1.58022	-3.18773e-10
121796770	chr12:121796770:G:A	2.02328e-11	0.0884501	-0.734951	2.72179e-08	-1.65925	-0.501614
121796907	chr12:121796907:A:G	5.15938e-12	-0.856075	-1.15691	1.21502e-08	-1.9085	-1.0589
121797142	chr12:121797142:A:G	5.57991e-12	-1.93463	-3.18773e-10	5.31346e-08	-1.49191	-3.18773e-10
121797415	chr12:121797415:AG:A	1.5823e-11	-2.56711e-10	-0.892341	9.66053e-08	-2.56711e-10	-0.894109
121797763	chr12:121797763:C:T	1.83442e-10	1.55809	-3.18773e-10	3.68029e-07	0.443418	-3.18773e-10
121798612	chr12:121798612:T:G	4.5792e-11	0.398414	-0.22811	1.18227e-07	-0.493007	-0.199132
121798892	chr12:121798892:G:C	1.70675e-11	-2.56711e-10	-0.816627	1.00153e-07	-2.56711e-10	-0.858043
121799209	chr12:121799209:A:G	4.91553e-12	-0.808166	-1.25324	1.08082e-08	-1.89632	-1.18812
121800372	chr12:121800372:C:T	5.38285e-12	-1.97059	-3.18773e-10	4.19417e-08	-1.72846	-3.18773e-10
121800474	chr12:121800474:T:G	4.89609e-12	-0.755835	-1.30953	9.74349e-09	-1.88728	-1.30086
121800576	chr12:121800576:A:G	1.06355e-11	-2.56711e-10	-1.2896	6.46014e-08	-2.56711e-10	-1.29651
121800951	chr12:121800951:G:A	6.03607e-11	-2.56711e-10	0.446535	3.66687e-07	-2.56711e-10	0.439766
121800952	chr12:121800952:C:G	8.58208e-12	-1.50413	-3.18773e-10	8.15825e-08	-1.06313	-3.18773e-10
121800973	chr12:121800973:G:C	2.2352e-11	-2.56711e-10	-0.546889	1.3963e-07	-2.56711e-10	-0.525746
121801168	chr12:121801168:C:A	1.59981e-11	0.103381	-0.984717	1.99554e-08	-1.65112	-0.820125
121801336	chr12:121801336:T:C	6.13838e-12	-1.83924	-3.18773e-10	3.3007e-08	-1.96802	-3.18773e-10
121801702	chr12:121801702:A:G	4.76089e-12	-0.793364	-1.3	1.00073e-08	-1.89253	-1.26889
121802064	chr12:121802064:A:G	2.5439e-11	-2.56711e-10	-0.417519	1.68555e-07	-2.56711e-10	-0.33748
121803097	chr12:121803097:G:A	2.10842e-10	1.69731	-3.18773e-10	4.13218e-07	0.559233	-3.18773e-10
121805301	chr12:121805301:G:T	1.84831e-10	1.56564	-3.18773e-10	3.80747e-07	0.477392	-3.18773e-10
121805535	chr12:121805535:G:C	1.11963e-11	-2.56711e-10	-1.23822	6.79314e-08	-2.56711e-10	-1.24624
121806413	chr12:121806413:T:G	1.65839e-11	-2.56711e-10	-0.845374	9.65343e-08	-2.56711e-10	-0.894845
121806862	chr12:121806862:C:T	1.13385e-11	-2.56711e-10	-1.2256	6.73207e-08	-2.56711e-10	-1.25527
121807183	chr12:121807183:A:G	6.07817e-12	-0.694449	-1.15465	1.26454e-08	-1.86878	-1.05867
121807438	chr12:121807438:A:T	6.18614e-12	-0.668731	-1.16276	1.26737e-08	-1.85627	-1.06894
121807925	chr12:121807925:G:A	2.15422e-11	0.481199	-1.06499	2.12452e-08	-1.48959	-0.919025
121808097	chr12:121808097:TGGGGTCTC:T	5.55641e-12	-1.93885	-3.18773e-10	3.5235e-08	-1.9027	-3.18773e-10
121808230	chr12:121808230:T:C	2.19425e-10	1.73721	-3.18773e-10	4.27161e-07	0.592418	-3.18773e-10
121808445	chr12:121808445:C:A	1.50507e-11	-2.56711e-10	-0.942382	8.40904e-08	-2.56711e-10	-1.03285
121808567	chr12:121808567:C:T	2.82279e-10	1.98909	-3.18773e-10	5.26761e-07	0.802004	-3.18773e-10
121809026	chr12:121809026:C:T	1.04395e-11	-2.56711e-10	-1.30821	6.37661e-08	-2.56711e-10	-1.30952
121809208	chr12:121809208:G:A	7.50908e-11	0.664895	-3.18773e-10	6.04124e-08	-1.36355	-3.18773e-10
121809500	chr12:121809500:C:T	1.34387e-11	-1.05567	-3.18773e-10	5.91765e-08	-1.38422	-3.18773e-10
121809947	chr12:121809947:C:T	1.34213e-10	1.24562	-3.18773e-10	2.83082e-07	0.180994	-3.18773e-10
121810208	chr12:121810208:G:A	1.33039e-11	-1.06575	-3.18773e-10	5.88379e-08	-1.38996	-3.18773e-10
121810676	chr12:121810676:C:G	6.21494e-12	-0.520028	-1.30682	1.07348e-08	-1.80695	-1.2843
121811142	chr12:121811142:G:T	6.12035e-12	-0.700043	-1.14214	1.28989e-08	-1.86743	-1.04017
121811185	chr12:121811185:G:A	2.17798e-11	0.516944	-1.08977	2.08965e-08	-1.47421	-0.950952
121811292	chr12:121811292:G:C	2.39634e-10	1.82531	-3.18773e-10	4.59934e-07	0.66634	-3.18773e-10
121811847	chr12:121811847:A:G	1.11667e-11	-2.56711e-10	-1.24087	7.16099e-08	-2.56711e-10	-1.19351
121811927	chr12:121811927:T:C	1.2869e-11	-2.56711e-10	-1.09898	7.76657e-08	-2.56711e-10	-1.11233
121812200	chr12:121812200:G:A	6.1214e-12	-1.84201	-3.18773e-10	3.37401e-08	-1.94606	-3.18773e-10
121812430	chr12:121812430:AGCACAGGACCTCAGCTTAAGTGAGGTGCC:A	1.72224e-11	-2.56711e-10	-0.807591	9.30614e-08	-2.56711e-10	-0.931483
121812585	chr12:121812585:A:T	2.40952e-11	0.682466	-1.15426	2.06507e-08	-1.39846	-1.03854
121812711	chr12:121812711:T:C	5.31415e-12	-0.710998	-1.27243	1.07436e-08	-1.8679	-1.22253
121813322	chr12:121813322:TAAC:T	2.46684e-11	0.628949	-1.07723	2.23639e-08	-1.42372	-0.933572
121814015	chr12:121814015:G:A	1.93415e-11	-2.56711e-10	-0.691551	1.10997e-07	-2.56711e-10	-0.755244
121814213	chr12:121814213:G:A	1.1235e-11	-2.56711e-10	-1.23477	6.68237e-08	-2.56711e-10	-1.26269
121814603	chr12:121814603:C:T	1.48185e-11	-2.56711e-10	-0.957928	8.30249e-08	-2.56711e-10	-1.0456
121814693	chr12:121814693:C:T	1.15881e-11	-2.56711e-10	-1.20383	7.23785e-08	-2.56711e-10	-1.18283
121814965	chr12:121814965:TGTGGAGGGGGGCA:T	1.22796e-11	-2.56711e-10	-1.14586	7.32232e-08	-2.56711e-10	-1.17123
121815278	chr12:121815278:A:G	1.04657e-11	-2.56711e-10	-1.3057	6.37583e-08	-2.56711e-10	-1.30964
121815781	chr12:121815781:G:A	1.04255e-11	-2.56711e-10	-1.30955	6.37587e-08	-2.56711e-10	-1.30964
121816279	chr12:121816279:C:T	1.99224e-11	-2.56711e-10	-0.661958	1.2571e-07	-2.56711e-10	-0.630765
121816732	chr12:121816732:C:T	1.89392e-11	-2.56711e-10	-0.712572	1.24772e-07	-2.56711e-10	-0.638255
121816807	chr12:121816807:A:G	2.2233e-11	0.611305	-1.16353	1.61515e-08	-1.45055	-1.23218
121817991	chr12:121817991:G:A	1.40177e-10	1.2891	-3.18773e-10	2.62279e-07	0.104664	-3.18773e-10
121818529	chr12:121818529:C:T	2.18328e-10	-2.56711e-10	1.73219	1.2455e-06	-2.56711e-10	1.66255
121818535	chr12:121818535:C:T	6.71468e-12	-0.797035	-0.952473	1.25999e-08	-1.89879	-1.03227
121818762	chr12:121818762:T:C	1.60978e-11	0.36865	-1.24377	1.37859e-08	-1.55586	-1.28523
121818963	chr12:121818963:G:A	4.69971e-11	1.48165	-1.28537	1.01741e-07	0.4232	-1.26552
121819013	chr12:121819013:G:C	1.23439e-11	-2.56711e-10	-1.14064	7.73562e-08	-2.56711e-10	-1.11632
121819984	chr12:121819984:G:A	8.67983e-12	-0.815418	-0.677383	1.61481e-08	-1.90253	-0.780408
121820132	chr12:121820132:A:G	2.08301e-10	1.68518	-3.18773e-10	3.58758e-07	0.417904	-3.18773e-10
121820212	chr12:121820212:T:C	4.85364e-12	-1.6051	-0.468972	8.02589e-08	-0.470058	-0.609426
121820282	chr12:121820282:C:T	1.05085e-11	-2.56711e-10	-1.30162	6.42885e-08	-2.56711e-10	-1.30136
121820631	chr12:121820631:TC:T	3.25772e-11	-2.56711e-10	-0.170191	1.97656e-07	-2.56711e-10	-0.178217
121820811	chr12:121820811:G:A	2.36541e-11	-2.56711e-10	-0.490266	1.37328e-07	-2.56711e-10	-0.542372
121821019	chr12:121821019:A:G	1.08224e-11	-2.56711e-10	-1.27219	6.7718e-08	-2.56711e-10	-1.24939
121822270	chr12:121822270:C:T	2.71981e-11	-2.56711e-10	-0.350656	1.48443e-07	-2.56711e-10	-0.46454
121822643	chr12:121822643:T:C	7.02551e-11	1.87068	-1.27235	1.29105e-07	0.687954	-1.29207
121822899	chr12:121822899:C:T	1.39304e-11	-2.56711e-10	-1.01973	7.86006e-08	-2.56711e-10	-1.10036
121823041	chr12:121823041:G:A	3.54134e-10	2.21587	-3.18773e-10	1.25473e-06	1.66993	-3.18773e-10
121823550	chr12:121823550:G:A	1.64326e-10	2.64594	-1.19789	1.02496e-08	-1.87199	-1.26551
121823637	chr12:121823637:C:T	1.17243e-11	-2.56711e-10	-1.19214	7.23292e-08	-2.56711e-10	-1.18351
121824090	chr12:121824090:G:A	5.67693e-11	-2.56711e-10	0.385192	3.01361e-07	-2.56711e-10	0.243566
121824304	chr12:121824304:T:C	5.39129e-12	-1.96902	-3.18773e-10	3.29887e-08	-1.96858	-3.18773e-10
121824883	chr12:121824883:C:T	1.62839e-10	1.43896	-3.18773e-10	2.87023e-07	0.194819	-3.18773e-10
121825042	chr12:121825042:G:A	1.36994e-11	-2.56711e-10	-1.03645	8.57518e-08	-2.56711e-10	-1.01329
121825542	chr12:121825542:G:A	2.28739e-11	0.628313	-1.15212	1.64288e-08	-1.44114	-1.22456
121826332	chr12:121826332:G:A	2.1523e-11	-2.56711e-10	-0.584683	1.20101e-07	-2.56711e-10	-0.676408
121826437	chr12:121826437:C:G	3.06751e-11	-2.56711e-10	-0.230352	1.91683e-07	-2.56711e-10	-0.2089
121826590	chr12:121826590:G:A	6.52039e-11	0.523716	-3.18773e-10	3.31641e-08	-1.96327	-3.18773e-10
121826715	chr12:121826715:C:T	1.48619e-10	1.34758	-3.18773e-10	3.04614e-07	0.254304	-3.18773e-10
121826740	chr12:121826740:G:A	3.37733e-11	1.17439	-1.30853	7.40155e-08	0.148415	-1.30888
121826741	chr12:121826741:C:T	1.01142e-10	2.15043	-1.18771	9.4576e-09	-1.93544	-1.28248
121826857	chr12:121826857:C:T	1.3812e-11	-2.56711e-10	-1.02826	8.20176e-08	-2.56711e-10	-1.05781
121827195	chr12:121827195:G:A	1.10292e-11	-2.56711e-10	-1.25326	6.68374e-08	-2.56711e-10	-1.26248
121827200	chr12:121827200:T:C	3.02667e-11	0.628831	-0.872585	9.94501e-09	-1.94991	-1.21777
121827215	chr12:121827215:TGA:T	5.64556e-12	-1.92293	-3.18773e-10	3.28535e-08	-1.97269	-3.18773e-10
121827257	chr12:121827257:A:G	1.02786e-10	1.88404	-0.90519	9.14289e-09	-1.95579	-1.29597
121828482	chr12:121828482:A:G	1.17978e-11	-2.56711e-10	-1.18589	7.06106e-08	-2.56711e-10	-1.20756
121828934	chr12:121828934:G:A	1.5905e-11	-0.887168	-3.18773e-10	6.99481e-08	-1.21699	-3.18773e-10
121829211	chr12:121829211:A:G	3.54327e-12	-1.69841	-0.690345	5.52867e-08	-1.27232	-0.179893
121830244	chr12:121830244:C:T	4.38418e-11	-2.56711e-10	0.126785	2.71412e-07	-2.56711e-10	0.138895
121830258	chr12:121830258:A:C	1.1179e-11	-2.56711e-10	-1.23977	7.01925e-08	-2.56711e-10	-1.2135
121830530	chr12:121830530:C:CT	1.27688e-11	-0.375864	-0.730939	1.95495e-08	-1.67207	-0.819721
121830759	chr12:121830759:G:A	1.2499e-11	-2.56711e-10	-1.12816	7.79294e-08	-2.56711e-10	-1.10894
121831276	chr12:121831276:G:A	2.59418e-10	3.10754	-1.2029	1.19691e-08	-1.70065	-1.28177
121831406	chr12:121831406:T:C	1.13147e-11	-2.56711e-10	-1.2277	6.78538e-08	-2.56711e-10	-1.24739
121831773	chr12:121831773:C:T	1.11089e-11	-2.56711e-10	-1.24606	6.72438e-08	-2.56711e-10	-1.25642
121832012	chr12:121832012:G:A	1.48781e-11	-2.56711e-10	-0.953911	9.73422e-08	-2.56711e-10	-0.886511
121832796	chr12:121832796:A:G	1.82365e-11	-2.56711e-10	-0.750378	1.11371e-07	-2.56711e-10	-0.751875
121833224	chr12:121833224:G:A	1.27362e-11	-0.109164	-1.00019	1.54724e-08	-1.64017	-1.08551
121834111	chr12:121834111:G:C	8.88087e-11	0.832681	-3.18773e-10	1.81603e-07	-0.262919	-3.18773e-10
121834164	chr12:121834164:C:T	1.24758e-11	-2.56711e-10	-1.13001	7.7001e-08	-2.56711e-10	-1.12092
121835969	chr12:121835969:G:A	3.96648e-11	1.32954	-1.30288	8.76502e-08	0.309101	-1.30049
121836446	chr12:121836446:A:G	2.05892e-11	-2.56711e-10	-0.629036	1.20898e-07	-2.56711e-10	-0.6698
121837106	chr12:121837106:T:C	2.636e-12	-1.7376	-0.946943	2.6815e-08	-1.46726	-0.70852
121837399	chr12:121837399:C:T	1.84533e-11	-2.56711e-10	-0.738563	1.04738e-07	-2.56711e-10	-0.813279
121837636	chr12:121837636:G:T	1.2644e-11	-2.56711e-10	-1.11662	7.9334e-08	-2.56711e-10	-1.09108
121838239	chr12:121838239:G:A	3.59797e-11	-2.56711e-10	-0.0708487	1.94722e-07	-2.56711e-10	-0.193172
121838529	chr12:121838529:G:A	5.5371e-11	1.61974	-1.25949	1.1618e-07	0.543026	-1.25263
121838758	chr12:121838758:C:T	9.84169e-12	-0.264868	-1.10231	1.3364e-08	-1.70374	-1.16844
121839210	chr12:121839210:C:T	1.08622e-11	-2.56711e-10	-1.26851	6.89427e-08	-2.56711e-10	-1.23147
121839409	chr12:121839409:T:C	1.19001e-11	-2.56711e-10	-1.17725	7.09376e-08	-2.56711e-10	-1.20294
121839464	chr12:121839464:G:A	5.82234e-12	-1.8921	-3.18773e-10	3.36371e-08	-1.94911	-3.18773e-10
121839985	chr12:121839985:C:A	5.84805e-11	1.65852	-1.24363	1.20074e-07	0.578738	-1.25537
121841192	chr12:121841192:C:T	1.87376e-11	-2.56711e-10	-0.72327	1.10844e-07	-2.56711e-10	-0.756615
121841256	chr12:121841256:C:T	2.4888e-11	-2.56711e-10	-0.439417	1.37972e-07	-2.56711e-10	-0.537692
121841694	chr12:121841694:T:A	1.40607e-11	-2.56711e-10	-1.01042	8.92805e-08	-2.56711e-10	-0.97296
121842786	chr12:121842786:C:T	2.95487e-11	-0.267765	-3.18773e-10	3.91584e-08	-1.79713	-3.18773e-10
121842789	chr12:121842789:C:T	1.25765e-11	-2.56711e-10	-1.12198	8.26139e-08	-2.56711e-10	-1.05057
121842843	chr12:121842843:G:T	7.63659e-12	-0.521944	-1.09891	1.18121e-08	-1.80877	-1.18685
121842990	chr12:121842990:C:A	2.35891e-11	-2.56711e-10	-0.493019	1.26374e-07	-2.56711e-10	-0.625495
121842993	chr12:121842993:G:A	2.53779e-11	-2.56711e-10	-0.419924	1.51959e-07	-2.56711e-10	-0.441131
121843282	chr12:121843282:A:G	2.88001e-12	-1.95403	-0.64198	2.66016e-08	-1.81429	-0.36948
121843669	chr12:121843669:A:G	1.94721e-12	-1.82313	-1.16428	2.42868e-08	-1.2505	-1.02431
121844211	chr12:121844211:A:G	1.82208e-12	-1.77159	-1.28224	1.03098e-08	-1.82368	-1.30797
121844282	chr12:121844282:C:T	7.27889e-12	-1.66883	-3.18773e-10	3.70754e-08	-1.85179	-3.18773e-10
121844470	chr12:121844470:G:A	1.31682e-11	-2.56711e-10	-1.076	7.84584e-08	-2.56711e-10	-1.10217
121844610	chr12:121844610:G:A	1.78572e-11	0.511815	-1.28321	1.58038e-08	-1.73304	-0.971447
121844737	chr12:121844737:T:C	1.12555e-11	-2.56711e-10	-1.23295	6.99388e-08	-2.56711e-10	-1.21712
121844838	chr12:121844838:G:A	1.04325e-11	-2.56711e-10	-1.30888	6.39862e-08	-2.56711e-10	-1.30608
121844964	chr12:121844964:A:G	1.91318e-11	-2.56711e-10	-0.702451	1.28166e-07	-2.56711e-10	-0.61142
121845110	chr12:121845110:C:T	3.07538e-11	-2.56711e-10	-0.22779	1.70863e-07	-2.56711e-10	-0.323878
121845325	chr12:121845325:A:G	1.25994e-11	-2.56711e-10	-1.12016	7.83019e-08	-2.56711e-10	-1.10417
121845875	chr12:121845875:T:C	4.01892e-12	-1.59542	-0.66737	2.07641e-08	-1.79292	-0.638597
121846473	chr12:121846473:A:T	1.23267e-11	-2.56711e-10	-1.14203	8.01846e-08	-2.56711e-10	-1.08041
121846512	chr12:121846512:C:T	1.1172e-11	-2.56711e-10	-1.24039	6.66964e-08	-2.56711e-10	-1.26459
121846701	chr12:121846701:T:G	8.34699e-12	-1.5319	-3.18773e-10	4.49365e-08	-1.65949	-3.18773e-10
121846809	chr12:121846809:T:C	3.05967e-12	-1.91888	-0.616618	3.92805e-08	-1.1181	-0.675914
121847030	chr12:121847030:C:T	2.41443e-11	-2.56711e-10	-0.469756	1.67902e-07	-2.56711e-10	-0.34136
121848109	chr12:121848109:G:A	1.04366e-11	-2.56711e-10	-1.30848	6.47706e-08	-2.56711e-10	-1.29389
121848436	chr12:121848436:C:G	1.04273e-11	-2.56711e-10	-1.30937	6.45153e-08	-2.56711e-10	-1.29784
121848794	chr12:121848794:C:T	3.48622e-12	-1.51817	-0.886812	1.66774e-08	-1.77503	-0.875658
121848830	chr12:121848830:C:T	1.08689e-11	-1.95015	0.682244	1.72004e-07	-1.17256	0.855332
121849384	chr12:121849384:T:A	4.87902e-12	-1.84946	-0.219399	8.04678e-08	-0.784841	-0.292044
121849396	chr12:121849396:T:A	3.44524e-11	-2.56711e-10	-0.114224	2.77405e-07	-2.56711e-10	0.160735
121849978	chr12:121849978:C:T	1.08698e-11	-2.56711e-10	-1.26781	6.54005e-08	-2.56711e-10	-1.28421
121849979	chr12:121849979:G:A	2.20692e-12	-1.60086	-1.26134	1.08341e-08	-1.94196	-1.14008
121850018	chr12:121850018:C:CA	5.85887e-12	-1.88585	-3.18773e-10	3.42777e-08	-1.93025	-3.18773e-10
121850149	chr12:121850149:C:T	1.29968e-11	-2.56711e-10	-1.0891	8.49086e-08	-2.56711e-10	-1.02317
121851402	chr12:121851402:A:G	9.745e-12	-1.44394	0.0668897	5.10619e-08	-1.73593	0.204227
121851490	chr12:121851490:G:T	1.05166e-11	-2.56711e-10	-1.30085	6.50384e-08	-2.56711e-10	-1.28977
121851499	chr12:121851499:A:G	6.65539e-12	-1.21267	-0.545709	3.14134e-08	-1.57187	-0.445641
121852210	chr12:121852210:G:A	1.10045e-11	-2.56711e-10	-1.2555	6.86541e-08	-2.56711e-10	-1.23566
121852533	chr12:121852533:G:A	1.98257e-12	-1.69328	-1.27613	1.08975e-08	-1.90881	-1.16739
121852602	chr12:121852602:A:ACAAATGAC	2.02356e-11	-2.56711e-10	-0.646361	1.39333e-07	-2.56711e-10	-0.527878
121852749	chr12:121852749:C:T	1.49612e-11	-2.56711e-10	-0.948344	9.91883e-08	-2.56711e-10	-0.867723
121852782	chr12:121852782:A:G	1.16972e-11	-2.56711e-10	-1.19445	7.51278e-08	-2.56711e-10	-1.14555
121852923	chr12:121852923:C:T	1.25396e-11	-2.56711e-10	-1.12491	7.69315e-08	-2.56711e-10	-1.12183
121853024	chr12:121853024:G:A	2.02849e-12	-1.6585	-1.28801	9.28198e-09	-1.93401	-1.30266
121853355	chr12:121853355:G:A	6.90909e-12	-1.82237	0.101405	1.2306e-07	-0.665489	0.0134155
121853479	chr12:121853479:G:A	4.6121e-12	-1.32473	-0.800393	2.20998e-08	-1.64812	-0.721055
121853750	chr12:121853750:C:T	2.87299e-11	-2.56711e-10	-0.295867	1.68771e-07	-2.56711e-10	-0.336197
121853801	chr12:121853801:G:A	1.2114e-11	-2.56711e-10	-1.15944	7.81575e-08	-2.56711e-10	-1.10602
121853954	chr12:121853954:A:T	1.83129e-12	-1.74449	-1.30429	9.64768e-09	-1.88834	-1.30968
121853988	chr12:121853988:G:A	2.79727e-11	-2.56711e-10	-0.322576	1.92544e-07	-2.56711e-10	-0.204421
121854772	chr12:121854772:G:A	1.11528e-11	-2.56711e-10	-1.24211	6.65053e-08	-2.56711e-10	-1.26746
121854779	chr12:121854779:C:T	1.24203e-11	-2.56711e-10	-1.13448	7.60842e-08	-2.56711e-10	-1.1329
121855492	chr12:121855492:T:C	2.41151e-11	-2.56711e-10	-0.470965	1.42625e-07	-2.56711e-10	-0.504523
121855578	chr12:121855578:A:G	6.69088e-12	-1.75306	-3.18773e-10	3.30696e-08	-1.96613	-3.18773e-10
121855717	chr12:121855717:A:G	1.18387e-11	-2.56711e-10	-1.18243	7.60647e-08	-2.56711e-10	-1.13316
121855842	chr12:121855842:T:C	1.98021e-12	-1.66659	-1.30401	9.2443e-09	-1.93105	-1.30968
121856099	chr12:121856099:G:A	1.99201e-12	-1.65708	-1.30758	9.21345e-09	-1.93521	-1.30887
121857172	chr12:121857172:C:T	3.1591e-12	-1.33941	-1.1641	1.83268e-08	-1.54146	-1.01492
121857183	chr12:121857183:G:A	1.68045e-11	-2.56711e-10	-0.832154	1.05606e-07	-2.56711e-10	-0.805028
121857304	chr12:121857304:G:T	5.38908e-11	-2.56711e-10	0.333156	3.69189e-07	-2.56711e-10	0.446565
121857429	chr12:121857429:T:C	7.48346e-12	-1.9478	0.306694	1.1883e-07	-1.15381	0.46676
121857438	chr12:121857438:T:A	8.53524e-11	1.60757	-0.81458	7.19522e-08	-0.185363	-1.00338
121858178	chr12:121858178:C:T	5.37536e-12	-1.73415	-0.237831	2.92857e-08	-1.94195	-0.145697
121858305	chr12:121858305:C:T	1.88555e-11	-2.56711e-10	-0.716998	1.17788e-07	-2.56711e-10	-0.695854
121858531	chr12:121858531:G:A	1.04591e-11	-2.56711e-10	-1.30633	6.3762e-08	-2.56711e-10	-1.30959
121858638	chr12:121858638:C:A	1.04254e-11	-2.56711e-10	-1.30956	6.40327e-08	-2.56711e-10	-1.30535
121858702	chr12:121858702:A:C	9.8965e-12	-1.36162	-3.18773e-10	4.51249e-08	-1.65531	-3.18773e-10
121858878	chr12:121858878:C:T	2.14889e-11	0.309005	-0.895274	1.08946e-08	-1.80196	-1.27451
121859108	chr12:121859108:T:C	2.34988e-11	-0.496853	-3.18773e-10	6.94957e-08	-1.22348	-3.18773e-10
121859126	chr12:121859126:T:C	2.06358e-10	1.94926	-0.27345	1.3032e-07	-0.0478852	-0.546862
121859282	chr12:121859282:A:C	3.09769e-12	-1.30779	-1.21535	1.73561e-08	-1.5186	-1.0922
121859508	chr12:121859508:G:A	1.12726e-11	-2.56711e-10	-1.23143	6.92104e-08	-2.56711e-10	-1.22759
121859832	chr12:121859832:T:C	4.82978e-12	-1.90569	-0.173316	6.99132e-08	-0.972249	-0.24524
121860328	chr12:121860328:C:T	2.08248e-11	-2.56711e-10	-0.617659	1.16964e-07	-2.56711e-10	-0.702873
121860901	chr12:121860901:G:A	3.60721e-12	-1.17606	-1.19481	1.99473e-08	-1.40958	-1.06207
121861230	chr12:121861230:G:T	3.25586e-11	0.33187	-0.502633	1.65633e-08	-1.78219	-0.875362
121861751	chr12:121861751:G:A	2.39246e-11	-2.56711e-10	-0.478895	1.63273e-07	-2.56711e-10	-0.369322
121862873	chr12:121862873:G:A	4.84885e-11	1.20995	-0.982423	4.8371e-08	-0.453893	-1.13195
121863131	chr12:121863131:C:T	2.39265e-11	-0.478819	-3.18773e-10	3.68067e-08	-1.85906	-3.18773e-10
121863138	chr12:121863138:A:C	5.40632e-12	-1.40799	-0.558247	2.82291e-08	-1.2488	-0.875585
121863181	chr12:121863181:G:A	2.02636e-11	-2.56711e-10	-0.644977	1.31331e-07	-2.56711e-10	-0.587019
121863369	chr12:121863369:C:T	2.06879e-11	-1.96081	1.33656	3.11179e-07	-1.24429	1.51991
121863393	chr12:121863393:A:G	1.35291e-11	-1.58205	0.533088	7.97239e-08	-1.838	0.751829
121863832	chr12:121863832:T:C	3.1512e-12	-1.3322	-1.17383	1.81204e-08	-1.53644	-1.03127
121864583	chr12:121864583:G:A	6.03157e-12	-1.5571	-0.2997	9.27711e-08	-0.472013	-0.462595
121864603	chr12:121864603:C:T	4.24617e-12	-1.47097	-0.736814	2.08996e-08	-1.74876	-0.676254
121864900	chr12:121864900:G:A	5.28108e-11	-2.56711e-10	0.312912	2.90534e-07	-2.56711e-10	0.206978
121865175	chr12:121865175:G:A	1.12784e-11	-2.56711e-10	-1.23091	6.76543e-08	-2.56711e-10	-1.25033
121865247	chr12:121865247:G:A	3.34874e-11	-2.56711e-10	-0.142636	2.60594e-07	-2.56711e-10	0.0982212
121865849	chr12:121865849:C:T	2.00526e-12	-1.72323	-1.2348	9.91072e-09	-1.90589	-1.26524
121865923	chr12:121865923:G:C	1.18308e-11	-2.56711e-10	-1.1831	7.24719e-08	-2.56711e-10	-1.18154
121866224	chr12:121866224:T:C	2.38795e-11	0.26234	-0.743123	1.40006e-08	-1.80289	-1.02275
121866284	chr12:121866284:C:G	2.48489e-11	0.221625	-0.662615	1.4752e-08	-1.80749	-0.96587
121866530	chr12:121866530:C:T	1.9239e-11	-2.56711e-10	-0.696867	1.2027e-07	-2.56711e-10	-0.675001
121867320	chr12:121867320:C:G	1.08823e-11	-2.56711e-10	-1.26667	6.81322e-08	-2.56711e-10	-1.24329
121867389	chr12:121867389:A:G	6.443e-12	-1.88524	0.0944291	9.64373e-08	-0.9076	0.0117503
121868064	chr12:121868064:T:C	4.42309e-12	-1.93547	-0.231497	5.68908e-08	-1.10859	-0.315023
121868294	chr12:121868294:G:A	1.04375e-11	-2.56711e-10	-1.3084	6.39876e-08	-2.56711e-10	-1.30605
121868572	chr12:121868572:T:A	1.10213e-11	-2.56711e-10	-1.25398	6.59386e-08	-2.56711e-10	-1.27602
121868805	chr12:121868805:G:A	3.25956e-12	-1.30985	-1.16236	1.87334e-08	-1.51955	-1.01488
121868951	chr12:121868951:C:T	5.26701e-12	-1.92976	-0.0625774	6.87373e-08	-1.08048	-0.153968
121869157	chr12:121869157:C:T	1.84382e-11	0.569646	-1.30902	2.84023e-08	-0.84351	-1.27476
121869183	chr12:121869183:G:C	4.88844e-12	-1.942	-0.124936	6.14858e-08	-1.13834	-0.207593
121869281	chr12:121869281:C:T	2.23615e-11	-2.56711e-10	-0.546464	1.28874e-07	-2.56711e-10	-0.605911
121869380	chr12:121869380:G:A	4.78722e-12	-1.9449	-0.142958	5.92827e-08	-1.15543	-0.226995
121869674	chr12:121869674:A:G	3.46524e-12	-1.94643	-0.464587	4.30334e-08	-1.16576	-0.537002
121870462	chr12:121870462:G:A	1.90927e-11	-2.56711e-10	-0.704497	1.19078e-07	-2.56711e-10	-0.684966
121872312	chr12:121872312:C:T	2.60976e-11	-2.56711e-10	-0.391959	1.40941e-07	-2.56711e-10	-0.5164
121872441	chr12:121872441:G:T	1.7056e-11	0.214951	-1.03225	1.02834e-08	-1.82786	-1.30635
121872605	chr12:121872605:C:T	3.42044e-12	-1.31129	-1.11274	2.002e-08	-1.52021	-0.947799
121872815	chr12:121872815:A:G	5.99161e-11	0.439142	-3.18773e-10	1.41407e-07	-0.513099	-3.18773e-10
121873014	chr12:121873014:A:C	2.01226e-11	-2.56711e-10	-0.651962	1.25025e-07	-2.56711e-10	-0.636228
121873463	chr12:121873463:A:G	5.73354e-12	-1.90747	-3.18773e-10	3.3796e-08	-1.9444	-3.18773e-10
121873655	chr12:121873655:A:T	1.18478e-11	-1.18166	-3.18773e-10	4.34703e-08	-1.69267	-3.18773e-10
121874418	chr12:121874418:G:A	1.78726e-11	0.530813	-1.30135	2.6111e-08	-0.897518	-1.30487
121874864	chr12:121874864:C:T	1.42648e-11	-2.56711e-10	-0.99601	9.10116e-08	-2.56711e-10	-0.953755
121875330	chr12:121875330:C:T	1.23969e-11	-2.56711e-10	-1.13635	8.15516e-08	-2.56711e-10	-1.06351
121875445	chr12:121875445:A:G	1.56794e-10	1.40113	-3.18773e-10	6.0029e-08	-1.36992	-3.18773e-10
121876485	chr12:121876485:C:T	1.36158e-11	-2.56711e-10	-1.04257	8.75869e-08	-2.56711e-10	-0.992112
121877274	chr12:121877274:G:T	1.95756e-11	-2.56711e-10	-0.679521	1.26777e-07	-2.56711e-10	-0.622311
121877631	chr12:121877631:G:A	1.85108e-11	0.302167	-1.03761	1.06285e-08	-1.79449	-1.30671
121877649	chr12:121877649:C:T	2.50033e-11	-2.56711e-10	-0.434794	1.73267e-07	-2.56711e-10	-0.309908
121878158	chr12:121878158:T:C	3.42334e-11	0.562974	-0.683576	3.9793e-08	-0.877636	-0.903415
121878398	chr12:121878398:G:C	9.66058e-12	-1.38575	-3.18773e-10	7.47559e-08	-1.15052	-3.18773e-10
121878787	chr12:121878787:C:T	1.09814e-11	-2.56711e-10	-1.2576	6.65464e-08	-2.56711e-10	-1.26684
121878828	chr12:121878828:C:A	3.67249e-12	-1.20993	-1.143	2.0461e-08	-1.45669	-0.989529
121879146	chr12:121879146:G:A	1.47603e-11	-2.56711e-10	-0.961864	8.86992e-08	-2.56711e-10	-0.979492
121879291	chr12:121879291:A:T	2.1221e-12	-1.76576	-1.13564	3.05032e-08	-0.765425	-1.28149
121879753	chr12:121879753:C:A	4.44343e-12	-1.46241	-0.69997	2.11509e-08	-1.7641	-0.648958
121880074	chr12:121880074:G:A	4.41128e-11	-2.56711e-10	0.132945	3.48293e-07	-2.56711e-10	0.388302
121880320	chr12:121880320:C:T	1.0455e-11	-2.56711e-10	-1.30672	6.37834e-08	-2.56711e-10	-1.30925
121880361	chr12:121880361:A:G	1.15538e-11	-2.56711e-10	-1.20679	6.97507e-08	-2.56711e-10	-1.21981
121880615	chr12:121880615:C:T	2.31829e-11	-2.56711e-10	-0.510389	1.47584e-07	-2.56711e-10	-0.470343
121880781	chr12:121880781:C:T	6.90381e-11	1.1887	-0.60785	6.21407e-08	-0.494861	-0.840481
121880817	chr12:121880817:A:G	3.24801e-12	-1.93969	-0.536066	4.06069e-08	-1.15343	-0.607372
121880856	chr12:121880856:G:A	4.25938e-12	-1.45789	-0.746787	2.02284e-08	-1.7604	-0.697261
121881079	chr12:121881079:A:C	1.77338e-12	-1.77595	-1.30496	3.56381e-08	-0.582579	-1.30875
121881081	chr12:121881081:G:A	1.09909e-11	-2.56711e-10	-1.25673	6.66067e-08	-2.56711e-10	-1.26594
121881558	chr12:121881558:G:T	1.04398e-11	-2.56711e-10	-1.30818	6.37639e-08	-2.56711e-10	-1.30956
121882137	chr12:121882137:G:A	1.11037e-11	-2.56711e-10	-1.24653	6.99016e-08	-2.56711e-10	-1.21765
121882446	chr12:121882446:C:T	3.52581e-12	-1.95562	-0.438074	3.97742e-08	-1.24131	-0.540218
121882494	chr12:121882494:G:A	5.22617e-12	-1.90128	-0.0988463	5.31929e-08	-1.66704	0.176227
121882555	chr12:121882555:C:T	5.413e-11	-2.56711e-10	0.337585	3.77229e-07	-2.56711e-10	0.468109
121882692	chr12:121882692:T:C	1.63688e-11	-2.56711e-10	-0.858425	9.19812e-08	-2.56711e-10	-0.943158
121883307	chr12:121883307:C:A	2.28758e-11	-2.56711e-10	-0.523722	1.42648e-07	-2.56711e-10	-0.504362
121883793	chr12:121883793:A:G	2.49895e-12	-1.57432	-1.16361	1.32327e-08	-1.64118	-1.24087
121884478	chr12:121884478:T:A	1.3384e-11	-2.56711e-10	-1.05974	8.05691e-08	-2.56711e-10	-1.07563
121884886	chr12:121884886:A:C	5.4022e-12	-1.967	-3.18773e-10	3.30014e-08	-1.96819	-3.18773e-10
121885650	chr12:121885650:T:C	2.4517e-11	-2.56711e-10	-0.454437	1.3335e-07	-2.56711e-10	-0.571766
121885723	chr12:121885723:G:A	2.95091e-11	-0.269106	-3.18773e-10	8.25145e-08	-1.05177	-3.18773e-10
121886481	chr12:121886481:C:T	4.06211e-11	0.691093	-0.64061	4.59465e-08	-0.756378	-0.880886
121886739	chr12:121886739:T:G	2.08139e-11	-2.56711e-10	-0.618184	1.41897e-07	-2.56711e-10	-0.509644
121886903	chr12:121886903:T:C	1.04412e-11	-2.56711e-10	-1.30804	6.37617e-08	-2.56711e-10	-1.30959
121886987	chr12:121886987:C:T	1.48553e-12	-1.97092	-1.28712	9.67569e-09	-1.8877	-1.30743
121887221	chr12:121887221:T:A	2.37613e-11	-2.56711e-10	-0.485747	1.66337e-07	-2.56711e-10	-0.35073
121887476	chr12:121887476:G:A	3.53047e-11	0.643339	-0.733127	4.17431e-08	-0.790865	-0.942344
121887526	chr12:121887526:A:G	3.37804e-11	0.6478	-0.781723	4.01451e-08	-0.790415	-0.981828
121887527	chr12:121887527:C:T	3.36286e-11	0.649868	-0.788296	4.01135e-08	-0.786594	-0.986437
121887587	chr12:121887587:G:A	1.1733e-11	-2.56711e-10	-1.1914	7.43464e-08	-2.56711e-10	-1.15601
121887914	chr12:121887914:A:G	6.54752e-11	-0.117216	0.645084	6.17583e-08	-1.66916	0.327645
121887939	chr12:121887939:C:G	2.11475e-11	-2.56711e-10	-0.60228	1.42855e-07	-2.56711e-10	-0.502911
121888065	chr12:121888065:C:A	1.60014e-10	1.42146	-3.18773e-10	2.10412e-07	-0.115677	-3.18773e-10
121888906	chr12:121888906:T:C	3.77856e-12	-1.92011	-0.404355	5.02878e-08	-1.06444	-0.482542
121891157	chr12:121891157:G:A	1.8841e-11	-0.303342	-0.414425	2.34841e-08	-1.57858	-0.729838
121891329	chr12:121891329:G:A	1.92402e-12	-1.84944	-1.14995	9.43574e-09	-1.96281	-1.25743
121891572	chr12:121891572:C:T	7.4253e-12	-1.96477	0.31586	9.37181e-08	-1.30254	0.378091
121891717	chr12:121891717:C:A	1.84952e-12	-1.91283	-1.12605	9.49176e-09	-1.97271	-1.24161
121891969	chr12:121891969:G:A	2.24535e-11	-2.56711e-10	-0.542358	1.23498e-07	-2.56711e-10	-0.648517
121892280	chr12:121892280:A:G	2.16282e-11	-0.579804	-3.18773e-10	3.0654e-07	0.260604	-3.18773e-10
121892574	chr12:121892574:G:A	3.17603e-12	-1.77986	-0.718309	6.57583e-08	-0.579477	-0.69928
121892802	chr12:121892802:G:A	2.19457e-12	-1.60407	-1.26375	1.26372e-08	-1.62553	-1.30257
121892827	chr12:121892827:C:T	6.69904e-12	-0.453737	-1.2981	2.35352e-08	-1.34165	-0.964591
121893052	chr12:121893052:A:T	5.95526e-12	-1.86953	-3.18773e-10	3.30108e-08	-1.96791	-3.18773e-10
121893222	chr12:121893222:T:C	1.5058e-12	-1.93781	-1.30667	1.07587e-08	-1.78103	-1.308
121893230	chr12:121893230:C:T	4.40691e-11	0.131955	-3.18773e-10	1.11263e-07	-0.752849	-3.18773e-10
121894150	chr12:121894150:A:AG	1.44855e-11	-2.56711e-10	-0.980658	9.52711e-08	-2.56711e-10	-0.908016
121894471	chr12:121894471:G:A	1.87e-11	-2.56711e-10	-0.725279	1.26308e-07	-2.56711e-10	-0.626017
121894564	chr12:121894564:C:G	2.23777e-11	-2.56711e-10	-0.54574	1.42137e-07	-2.56711e-10	-0.507952
121894588	chr12:121894588:C:T	1.04638e-11	-2.56711e-10	-1.30588	6.37903e-08	-2.56711e-10	-1.30914
121894710	chr12:121894710:C:T	1.55035e-11	-0.912736	-3.18773e-10	4.65124e-08	-1.62502	-3.18773e-10
121894913	chr12:121894913:A:G	8.80699e-12	-1.47826	-3.18773e-10	4.23112e-08	-1.71969	-3.18773e-10
121896364	chr12:121896364:G:C	1.5454e-10	1.49915	-0.112499	2.19568e-07	-0.0524179	-0.0206642
121896408	chr12:121896408:T:C	1.0442e-11	-2.56711e-10	-1.30797	6.4922e-08	-2.56711e-10	-1.29156
121897428	chr12:121897428:G:A	1.78477e-11	-0.873757	0.101825	2.78989e-08	-1.97227	-0.163888
121898528	chr12:121898528:A:G	1.12701e-11	-2.56711e-10	-1.23165	6.92559e-08	-2.56711e-10	-1.22693
121898808	chr12:121898808:G:A	2.14356e-11	-2.56711e-10	-0.588753	1.46579e-07	-2.56711e-10	-0.477181
121898862	chr12:121898862:C:T	9.01051e-12	-1.45541	-3.18773e-10	6.84183e-08	-1.2391	-3.18773e-10
121898866	chr12:121898866:C:T	3.81998e-11	-1.96157	1.95059	5.96435e-07	-1.26692	2.19315
121898914	chr12:121898914:G:T	1.04726e-11	-2.56711e-10	-1.30504	6.37732e-08	-2.56711e-10	-1.30941
121898921	chr12:121898921:C:T	2.12334e-12	-1.71135	-1.18947	1.51765e-08	-1.54481	-1.20019
121899105	chr12:121899105:C:T	1.11511e-11	-2.56711e-10	-1.24227	6.74825e-08	-2.56711e-10	-1.25287
121899493	chr12:121899493:G:C	1.39635e-11	-2.56711e-10	-1.01736	7.77069e-08	-2.56711e-10	-1.1118
121899792	chr12:121899792:C:T	1.06161e-11	-2.56711e-10	-1.29144	6.39274e-08	-2.56711e-10	-1.30699
121900207	chr12:121900207:G:A	2.12966e-12	-1.70591	-1.19193	1.50367e-08	-1.55163	-1.20262
121900327	chr12:121900327:A:G	2.09541e-12	-1.72353	-1.19052	1.54026e-08	-1.5289	-1.20131
121900428	chr12:121900428:C:T	7.89787e-11	-0.0800932	0.795468	7.15506e-08	-1.65333	0.458995
121900608	chr12:121900608:A:C	1.24704e-10	0.204156	0.967985	7.56295e-08	-1.75864	0.619744
121900660	chr12:121900660:C:T	2.18297e-12	-1.69078	-1.18233	1.48947e-08	-1.57037	-1.19336
121901266	chr12:121901266:A:G	2.09394e-11	-2.56711e-10	-0.61217	1.42631e-07	-2.56711e-10	-0.504482
121901405	chr12:121901405:A:G	1.36949e-11	-2.56711e-10	-1.03678	7.64779e-08	-2.56711e-10	-1.12774
121901429	chr12:121901429:A:G	1.96363e-12	-1.67208	-1.30693	1.34161e-08	-1.59259	-1.2757
121901578	chr12:121901578:C:T	1.15199e-11	-2.56711e-10	-1.20973	6.951e-08	-2.56711e-10	-1.22327
121902546	chr12:121902546:G:A	2.05387e-12	-1.65808	-1.276	1.28235e-08	-1.60796	-1.30551
121902569	chr12:121902569:C:T	2.00118e-12	-1.67176	-1.2883	1.29577e-08	-1.5937	-1.30935
121904390	chr12:121904390:C:T	1.06589e-11	-2.56711e-10	-1.28741	6.4391e-08	-2.56711e-10	-1.29977
121904721	chr12:121904721:G:A	8.20002e-11	0.752918	-3.18773e-10	3.69658e-08	-1.85475	-3.18773e-10
121904830	chr12:121904830:G:A	2.65499e-11	-2.56711e-10	-0.374779	1.86916e-07	-2.56711e-10	-0.234081
121904971	chr12:121904971:G:T	7.80911e-11	0.0433138	0.660759	5.97292e-08	-1.72211	0.347191
121905058	chr12:121905058:T:C	2.6853e-11	-1.95958	1.59615	4.11417e-07	-1.25827	1.81314
121905302	chr12:121905302:CAAGCTCTG:C	1.40711e-11	-1.00968	-3.18773e-10	1.74936e-07	-0.300324	-3.18773e-10
121905312	chr12:121905312:CT:C	1.41277e-11	-1.00567	-3.18773e-10	1.75909e-07	-0.294774	-3.18773e-10
121905354	chr12:121905354:G:A	1.27672e-11	-2.56711e-10	-1.10693	7.33564e-08	-2.56711e-10	-1.16941
121906396	chr12:121906396:A:G	2.5653e-11	-1.95984	1.55069	3.91654e-07	-1.26323	1.76887
121906682	chr12:121906682:T:C	2.04534e-12	-1.65759	-1.28065	1.27741e-08	-1.60941	-1.30791
121906885	chr12:121906885:G:GA	8.5915e-12	-1.50303	-3.18773e-10	4.39426e-08	-1.68186	-3.18773e-10
121907025	chr12:121907025:T:C	7.08702e-11	-2.56711e-10	0.607047	4.99352e-07	-2.56711e-10	0.748568
121907201	chr12:121907201:T:C	3.6217e-11	-0.819084	0.75481	5.07114e-08	-1.96879	0.430196
121907882	chr12:121907882:A:G	6.02321e-12	-1.89773	0.0395515	6.28171e-08	-1.65597	0.331454
121907911	chr12:121907911:G:T	8.07561e-11	-2.56711e-10	0.73763	7.05738e-07	-2.56711e-10	1.0945
121908128	chr12:121908128:C:T	7.98757e-12	-0.268603	-1.30731	1.74436e-08	-1.42488	-1.18089
121908146	chr12:121908146:A:G	3.82772e-11	-0.809339	0.80039	5.30646e-08	-1.96901	0.475781
121908208	chr12:121908208:C:T	5.44595e-12	-1.95893	-3.18773e-10	3.77138e-08	-1.83472	-3.18773e-10
121909662	chr12:121909662:T:C	2.09667e-12	-1.67896	-1.23449	1.34704e-08	-1.58502	-1.27923
121909694	chr12:121909694:G:A	7.18649e-11	-0.0196681	0.640653	5.98841e-08	-1.68673	0.314403
121909802	chr12:121909802:C:T	1.04323e-11	-2.56711e-10	-1.3089	6.39637e-08	-2.56711e-10	-1.30643
121910285	chr12:121910285:T:C	2.06971e-12	-1.6555	-1.2709	1.3263e-08	-1.60164	-1.27813
121910392	chr12:121910392:AT:A	1.61686e-12	-1.86489	-1.30843	8.92153e-09	-1.96887	-1.30741
121910750	chr12:121910750:A:C	1.98046e-11	-2.56711e-10	-0.667888	1.23052e-07	-2.56711e-10	-0.652133
121910840	chr12:121910840:A:G	1.91626e-12	-1.70927	-1.29416	1.38723e-08	-1.53624	-1.29861
121911152	chr12:121911152:A:G	2.38679e-11	-1.949	1.46773	3.89673e-07	-1.18844	1.689
121911498	chr12:121911498:T:G	8.27736e-12	-1.54028	-3.18773e-10	6.15646e-08	-1.34466	-3.18773e-10
121911530	chr12:121911530:G:T	2.39199e-11	-2.56711e-10	-0.479094	1.52484e-07	-2.56711e-10	-0.437684
121911558	chr12:121911558:C:T	1.52898e-12	-1.94839	-1.28081	9.38802e-09	-1.92134	-1.30397
121912152	chr12:121912152:A:T	1.66301e-11	-2.56711e-10	-0.84259	1.12057e-07	-2.56711e-10	-0.745732
121912427	chr12:121912427:G:A	5.06531e-11	1.11056	-0.839368	4.22608e-08	-0.641822	-1.07906
121912637	chr12:121912637:G:A	1.23241e-10	1.16033	-3.18773e-10	1.70018e-07	-0.328837	-3.18773e-10
121913135	chr12:121913135:A:G	3.21061e-11	-2.56711e-10	-0.184757	2.18722e-07	-2.56711e-10	-0.0769399
121913321	chr12:121913321:C:T	1.63997e-12	-1.96998	-1.18914	1.1316e-08	-1.78971	-1.24881
121913386	chr12:121913386:C:T	1.04642e-11	-2.56711e-10	-1.30585	6.37855e-08	-2.56711e-10	-1.30922
121913924	chr12:121913924:G:A	1.04421e-11	-2.56711e-10	-1.30796	6.48689e-08	-2.56711e-10	-1.29237
121914096	chr12:121914096:A:G	5.67218e-12	-1.91823	-3.18773e-10	3.31672e-08	-1.96318	-3.18773e-10
121914400	chr12:121914400:A:G	4.52342e-11	-0.699048	0.857098	1.10898e-07	-1.55983	0.803698
121914503	chr12:121914503:T:C	1.04632e-11	-2.56711e-10	-1.30594	6.37588e-08	-2.56711e-10	-1.30964
121914731	chr12:121914731:G:A	1.67076e-12	-1.84533	-1.2952	1.67028e-08	-1.3497	-1.29947
121915041	chr12:121915041:C:T	1.08735e-11	-2.56711e-10	-1.26747	6.51397e-08	-2.56711e-10	-1.28821
121915445	chr12:121915445:A:T	2.96356e-11	-2.56711e-10	-0.264827	2.23739e-07	-2.56711e-10	-0.0542626
121915513	chr12:121915513:C:T	1.15002e-11	-2.56711e-10	-1.21144	7.17841e-08	-2.56711e-10	-1.19108
121915645	chr12:121915645:G:A	1.41963e-11	-2.56711e-10	-1.00082	8.93832e-08	-2.56711e-10	-0.97181
121915890	chr12:121915890:A:G	1.70051e-12	-1.82084	-1.30203	1.63766e-08	-1.39548	-1.27341
121916663	chr12:121916663:T:G	1.31718e-11	-2.56711e-10	-1.07573	7.6447e-08	-2.56711e-10	-1.12814
121916799	chr12:121916799:G:C	1.04985e-11	-2.56711e-10	-1.30257	6.37601e-08	-2.56711e-10	-1.30962
121916942	chr12:121916942:C:T	1.69759e-12	-1.8248	-1.2998	1.6598e-08	-1.38667	-1.26879
121917111	chr12:121917111:C:T	4.44041e-10	2.09628	0.345834	4.78969e-07	0.468147	0.238746
121917135	chr12:121917135:C:T	4.64348e-10	2.18187	0.304955	4.92861e-07	0.536264	0.19922
121917810	chr12:121917810:T:C	5.58214e-12	-1.93423	-3.18773e-10	4.81424e-08	-1.59058	-3.18773e-10
121918251	chr12:121918251:C:T	1.66191e-12	-1.84247	-1.30336	1.70422e-08	-1.35264	-1.27641
121918326	chr12:121918326:C:G	1.0648e-11	-2.56711e-10	-1.28843	6.39431e-08	-2.56711e-10	-1.30675
121918480	chr12:121918480:G:C	1.24257e-11	-2.56711e-10	-1.13403	7.67045e-08	-2.56711e-10	-1.12478
121918529	chr12:121918529:G:A	2.52523e-12	-1.92538	-0.802091	9.34808e-08	-0.121892	-0.805095
121918530	chr12:121918530:C:T	2.53388e-12	-1.92099	-0.803058	9.09866e-08	-0.147972	-0.806059
121918573	chr12:121918573:C:T	3.03624e-10	2.0426	0.0193875	4.42654e-07	0.497605	0.130441
121919527	chr12:121919527:T:A	1.11044e-11	-2.56711e-10	-1.24647	6.97654e-08	-2.56711e-10	-1.21961
121919849	chr12:121919849:A:C	1.127e-11	-2.56711e-10	-1.23166	7.01429e-08	-2.56711e-10	-1.21421
121920190	chr12:121920190:A:G	5.47496e-12	-1.95362	-3.18773e-10	3.49827e-08	-1.90989	-3.18773e-10
121920896	chr12:121920896:TG:T	5.16078e-12	-1.88963	-0.123089	5.27566e-08	-1.64324	0.144182
121920910	chr12:121920910:A:G	2.79545e-11	-1.9591	1.63587	4.34308e-07	-1.23478	1.84379
121920984	chr12:121920984:G:A	1.04531e-11	-2.56711e-10	-1.3069	6.38147e-08	-2.56711e-10	-1.30876
121921139	chr12:121921139:G:A	2.83528e-10	2.06354	-0.0700364	4.10811e-07	0.516156	0.0372337
121921266	chr12:121921266:T:C	3.18757e-12	-1.90395	-0.590591	1.03113e-07	-0.242933	-0.585985
121921701	chr12:121921701:T:G	5.43721e-12	-1.96054	-3.18773e-10	3.34057e-08	-1.95602	-3.18773e-10
121921872	chr12:121921872:C:G	3.06776e-10	2.40383	-0.331522	3.44316e-07	0.792986	-0.416169
121922200	chr12:121922200:T:C	4.27134e-10	1.89669	0.506605	4.70507e-07	0.29709	0.391978
121922252	chr12:121922252:G:A	1.50925e-12	-1.95772	-1.28447	9.50382e-09	-1.90645	-1.3066
121922263	chr12:121922263:C:T	1.05293e-11	-2.56711e-10	-1.29964	6.52267e-08	-2.56711e-10	-1.28687
121922341	chr12:121922341:C:T	1.1474e-11	-2.56711e-10	-1.21372	6.92947e-08	-2.56711e-10	-1.22637
121922919	chr12:121922919:A:T	1.04798e-11	-2.56711e-10	-1.30436	6.38558e-08	-2.56711e-10	-1.30812
121922985	chr12:121922985:T:C	6.50964e-12	-1.78052	-3.18773e-10	3.29482e-08	-1.96981	-3.18773e-10
121923046	chr12:121923046:C:T	2.05947e-12	-1.63654	-1.29481	1.22841e-08	-1.65804	-1.2984
121923063	chr12:121923063:G:A	1.15828e-10	1.09831	-3.18773e-10	4.69198e-07	0.686282	-3.18773e-10
121923506	chr12:121923506:A:G	3.17632e-12	-1.90718	-0.590902	1.05068e-07	-0.22871	-0.581424
121924023	chr12:121924023:CT:C	2.81133e-11	-1.95343	1.63587	4.52353e-07	-1.19407	1.84379
121924518	chr12:121924518:C:T	1.7728e-12	-1.84052	-1.24072	1.7255e-08	-1.36707	-1.24957
121924526	chr12:121924526:G:A	3.84748e-12	-1.87488	-0.431505	1.04745e-07	-0.387093	-0.426122
121924536	chr12:121924536:G:A	6.16066e-12	-0.538518	-1.2971	2.42602e-08	-1.31418	-0.961729
121925364	chr12:121925364:CT:C	4.39215e-10	2.21041	0.220771	4.64353e-07	0.559979	0.115923
121925682	chr12:121925682:A:AAGG	1.34537e-11	-1.95391	0.899359	2.11494e-07	-1.19905	1.0885
121925875	chr12:121925875:T:C	7.90099e-12	-1.95316	0.36634	1.16688e-07	-1.19297	0.487729
121926056	chr12:121926056:G:A	3.56537e-11	-2.56711e-10	-0.0799499	1.8855e-07	-2.56711e-10	-0.22538
121926184	chr12:121926184:C:T	1.06864e-11	-2.56711e-10	-1.28483	6.46933e-08	-2.56711e-10	-1.29509
121927128	chr12:121927128:AT:A	4.87498e-11	-2.56711e-10	0.232896	3.36711e-07	-2.56711e-10	0.354483
121927677	chr12:121927677:C:T	2.88711e-08	7.79693	-1.18014	1.29721e-08	-1.70641	-1.19553
121927889	chr12:121927889:G:C	8.86676e-12	-1.96476	0.493269	1.60762e-07	-1.65977	1.27495
121927934	chr12:121927934:T:C	1.60072e-12	-1.88356	-1.29979	1.922e-08	-1.25388	-1.2549
121928816	chr12:121928816:C:T	7.71192e-10	2.65784	0.336292	8.00264e-07	0.993267	0.226933
121929415	chr12:121929415:A:C	1.70109e-11	-0.238525	-0.581424	5.02871e-08	-1.55699	0.00999928
121930126	chr12:121930126:T:C	1.69564e-12	-1.83273	-1.29302	1.70419e-08	-1.37358	-1.25549
121930195	chr12:121930195:A:G	1.26151e-11	-1.96296	0.844055	2.4576e-07	-1.64883	1.68845
121930379	chr12:121930379:C:T	4.43043e-12	-1.87895	-0.286357	4.50791e-08	-1.61992	-0.0364083
121930476	chr12:121930476:ACT:A	1.66994e-12	-1.83867	-1.30235	1.69341e-08	-1.36195	-1.27346
121930487	chr12:121930487:T:C	1.9235e-11	-0.113134	-0.583938	5.27904e-08	-1.4989	0.000488023
121930646	chr12:121930646:T:G	6.93996e-10	2.57657	0.312095	7.32209e-07	0.928057	0.203266
121930734	chr12:121930734:A:G	1.62177e-12	-1.86617	-1.30412	1.71469e-08	-1.31677	-1.30615
121931038	chr12:121931038:G:A	8.48971e-12	-0.207126	-1.30782	1.50351e-08	-1.54301	-1.21134
121931247	chr12:121931247:A:G	1.66278e-12	-1.84628	-1.29903	1.73337e-08	-1.34541	-1.26668
121931381	chr12:121931381:C:T	5.31477e-10	2.50878	0.113079	5.66173e-07	0.874753	-0.000595561
121931540	chr12:121931540:C:T	1.17734e-11	-1.96632	0.778363	2.23135e-07	-1.66898	1.61201
121931579	chr12:121931579:C:T	2.82556e-10	1.99007	-3.18773e-10	1.08928e-06	1.52853	-3.18773e-10
121931856	chr12:121931856:C:T	1.63711e-12	-1.85396	-1.30691	1.69789e-08	-1.32886	-1.30391
121932300	chr12:121932300:T:C	2.98264e-11	-1.95901	1.7006	4.6534e-07	-1.23273	1.91076
121932741	chr12:121932741:G:A	1.0749e-11	-2.56711e-10	-1.27899	6.73794e-08	-2.56711e-10	-1.2544
121932799	chr12:121932799:C:T	1.05498e-11	-2.56711e-10	-1.29769	6.43717e-08	-2.56711e-10	-1.30007
121933123	chr12:121933123:G:A	6.35935e-12	-1.80388	-3.18773e-10	3.54252e-08	-1.89732	-3.18773e-10
121933267	chr12:121933267:G:T	2.40669e-11	-2.56711e-10	-0.472965	1.43393e-07	-2.56711e-10	-0.499154
121933539	chr12:121933539:TG:T	1.14106e-11	-2.56711e-10	-1.21926	7.10867e-08	-2.56711e-10	-1.20084
121933568	chr12:121933568:T:C	2.64013e-11	-1.95514	1.57475	4.19844e-07	-1.2049	1.78004
121933794	chr12:121933794:G:C	3.21379e-10	2.13467	-0.0158552	4.59819e-07	0.572345	0.0937453
121934103	chr12:121934103:G:A	1.40228e-10	1.28947	-3.18773e-10	5.61568e-07	0.865989	-3.18773e-10
121934277	chr12:121934277:G:A	2.65093e-10	1.92628	-3.18773e-10	3.54502e-07	0.405971	-3.18773e-10
121935136	chr12:121935136:T:G	1.04632e-11	-2.56711e-10	-1.30594	6.46761e-08	-2.56711e-10	-1.29535
121935373	chr12:121935373:C:T	5.38037e-12	-0.661754	-1.30929	2.4247e-08	-1.21192	-1.06453
121935823	chr12:121935823:C:T	5.32959e-12	-0.671269	-1.30926	2.41792e-08	-1.21552	-1.06373
121935916	chr12:121935916:G:A	1.18992e-11	-1.96826	0.790934	2.19302e-07	-1.68405	1.60976
121936282	chr12:121936282:T:C	1.6709e-12	-1.83093	-1.30952	1.63984e-08	-1.3776	-1.28996
121936550	chr12:121936550:TG:T	1.64311e-11	-1.97105	1.11642	3.07995e-07	-1.71512	1.98046
121936607	chr12:121936607:C:G	1.63554e-12	-1.86952	-1.29231	1.88283e-08	-1.29055	-1.23884
121936621	chr12:121936621:G:A	1.12716e-11	-2.56711e-10	-1.23151	6.92305e-08	-2.56711e-10	-1.2273
121936677	chr12:121936677:C:G	1.46714e-12	-1.96178	-1.30871	9.73519e-09	-1.89776	-1.29124
121936991	chr12:121936991:G:A	1.49542e-12	-1.96829	-1.2831	9.8072e-09	-1.87553	-1.30609
121937234	chr12:121937234:G:A	2.03692e-11	-2.56711e-10	-0.639778	1.49647e-07	-2.56711e-10	-0.456461
121937254	chr12:121937254:T:C	6.2797e-12	-1.81648	-3.18773e-10	3.51298e-08	-1.90569	-3.18773e-10
121937270	chr12:121937270:T:A	1.50054e-12	-1.96695	-1.28102	9.75882e-09	-1.88119	-1.30538
121938840	chr12:121938840:A:T	2.56708e-11	-2.56711e-10	-0.408451	1.7824e-07	-2.56711e-10	-0.281613
121938851	chr12:121938851:A:G	1.36548e-11	-1.95307	0.913353	2.82477e-07	-1.60063	1.77949
121939081	chr12:121939081:G:A	2.73355e-12	-1.95109	-0.697119	2.30596e-08	-1.92586	-0.400798
121939265	chr12:121939265:G:A	1.71136e-11	-2.56711e-10	-0.813928	1.07258e-07	-2.56711e-10	-0.789504
121939479	chr12:121939479:C:T	3.20011e-10	2.11455	-3.18773e-10	1.2272e-06	1.64775	-3.18773e-10
121939605	chr12:121939605:A:T	6.90266e-12	-0.423114	-1.29878	2.25062e-08	-1.37777	-0.973179
121939792	chr12:121939792:G:A	1.18773e-11	-2.56711e-10	-1.17918	7.35091e-08	-2.56711e-10	-1.16733
121940089	chr12:121940089:C:T	1.46439e-12	-1.96297	-1.3094	9.67977e-09	-1.8914	-1.30331
121940300	chr12:121940300:G:A	1.96819e-11	-1.95951	1.2854	2.92395e-07	-1.2351	1.44846
121940921	chr12:121940921:G:A	1.04244e-11	-2.56711e-10	-1.30965	6.40212e-08	-2.56711e-10	-1.30553
121941029	chr12:121941029:T:C	1.04477e-11	-2.56711e-10	-1.30743	6.44755e-08	-2.56711e-10	-1.29846
121941285	chr12:121941285:G:A	2.14473e-12	-1.93836	-0.952426	1.63564e-08	-1.94099	-0.729132
121941440	chr12:121941440:A:G	7.93505e-12	-1.58251	-3.18773e-10	4.4784e-08	-1.66289	-3.18773e-10
121941963	chr12:121941963:A:G	2.08619e-11	-2.56711e-10	-0.615881	1.53694e-07	-2.56711e-10	-0.429777
121942295	chr12:121942295:A:G	4.52277e-12	-1.92616	-0.218523	4.38567e-08	-1.72003	0.036211
121942368	chr12:121942368:A:G	1.16237e-10	-1.97012	3.07195	1.33752e-06	-1.33937	3.0732
121942513	chr12:121942513:C:T	1.04552e-11	-2.56711e-10	-1.3067	6.38338e-08	-2.56711e-10	-1.30846
121942672	chr12:121942672:C:T	2.91663e-10	2.34103	-0.319239	3.30638e-07	0.739246	-0.402964
121942932	chr12:121942932:C:T	5.77687e-12	-1.91347	0.013526	5.85869e-08	-1.68889	0.294658
121943182	chr12:121943182:A:G	3.31942e-12	-1.21422	-1.23979	1.23907e-08	-1.92942	-1.01838
121943228	chr12:121943228:T:G	2.94006e-12	-1.31106	-1.26431	1.2106e-08	-1.90023	-1.07081
121943678	chr12:121943678:T:G	2.8581e-12	-1.32992	-1.27373	1.19024e-08	-1.89396	-1.09404
121943938	chr12:121943938:G:A	6.25398e-12	-1.87603	0.0554454	6.62597e-08	-1.61266	0.341502
121944273	chr12:121944273:A:G	2.88627e-12	-1.32917	-1.26467	1.21708e-08	-1.89354	-1.07216
121945332	chr12:121945332:C:G	4.11331e-11	-2.56711e-10	0.0630085	3.81718e-07	-2.56711e-10	0.479938
121945638	chr12:121945638:C:T	5.7965e-12	-1.89655	-3.18773e-10	5.38311e-08	-1.47889	-3.18773e-10
121945708	chr12:121945708:T:C	1.55558e-11	-1.97156	1.06219	1.83394e-07	-1.47168	1.21857
121945760	chr12:121945760:G:A	1.53184e-12	-1.91827	-1.30906	2.1012e-08	-1.13417	-1.28548
121946438	chr12:121946438:A:G	4.43341e-12	-0.887618	-1.27702	2.80421e-08	-1.02315	-1.10789
121946551	chr12:121946551:A:C	1.88294e-12	-1.93955	-1.08142	5.51273e-08	-0.72496	-0.730138
121947053	chr12:121947053:T:C	2.95852e-12	-1.29769	-1.27143	1.18503e-08	-1.90436	-1.08803
121947307	chr12:121947307:G:A	3.00884e-12	-1.28317	-1.26908	1.18649e-08	-1.90902	-1.08214
121947784	chr12:121947784:C:T	3.05127e-12	-1.26531	-1.27294	1.16928e-08	-1.91411	-1.09166
121947805	chr12:121947805:C:T	3.03234e-12	-1.271	-1.27346	1.16971e-08	-1.91246	-1.09294
121948195	chr12:121948195:G:A	3.36622e-10	2.38129	-0.216134	3.77154e-07	0.772857	-0.304946
121948271	chr12:121948271:T:G	2.42974e-11	-2.56711e-10	-0.463433	1.39338e-07	-2.56711e-10	-0.52784
121948394	chr12:121948394:T:G	9.82521e-12	-1.91537	0.546515	2.04966e-07	-1.47065	1.32876
121948609	chr12:121948609:A:G	2.89584e-12	-1.31512	-1.27541	1.17997e-08	-1.89893	-1.09774
121948698	chr12:121948698:C:T	3.76448e-12	-1.02087	-1.30733	3.43815e-08	-0.891184	-1.03604
121948901	chr12:121948901:A:G	1.64691e-12	-1.89578	-1.25913	2.10522e-08	-1.21446	-1.20328
121949042	chr12:121949042:G:A	2.72628e-10	2.05082	-0.0965205	3.97089e-07	0.508544	0.0108748
121949831	chr12:121949831:A:G	1.6847e-11	-1.96476	1.13512	2.4587e-07	-1.28122	1.32128
121949966	chr12:121949966:C:G	3.86434e-12	-0.994522	-1.30749	3.34424e-08	-0.917586	-1.03733
121950408	chr12:121950408:A:G	2.99734e-12	-1.28121	-1.27487	1.16891e-08	-1.90959	-1.0965
121950461	chr12:121950461:T:C	5.50035e-10	2.48565	0.170525	5.93164e-07	0.854916	0.0658129
121950490	chr12:121950490:A:G	1.68674e-11	-1.96355	1.13512	2.48458e-07	-1.27075	1.32128
121950957	chr12:121950957:G:A	1.19768e-11	-2.56711e-10	-1.17083	7.49607e-08	-2.56711e-10	-1.14778
121951111	chr12:121951111:C:T	3.80922e-09	-2.56711e-10	4.59137	2.11977e-05	-2.56711e-10	4.49691
121951176	chr12:121951176:G:A	3.04203e-11	-2.56711e-10	-0.238695	2.14739e-07	-2.56711e-10	-0.095318
121951261	chr12:121951261:A:G	3.12842e-12	-1.25925	-1.25403	1.21793e-08	-1.91626	-1.04875
121951342	chr12:121951342:A:G	1.6716e-11	-1.96986	1.13243	2.31161e-07	-1.34012	1.31849
121951757	chr12:121951757:C:T	6.12684e-12	-1.76182	-0.0793062	6.93626e-08	-1.41693	0.191539
121951859	chr12:121951859:C:T	1.4802e-12	-1.95194	-1.30968	2.47265e-08	-0.963423	-1.29344
121952013	chr12:121952013:C:T	4.28165e-12	-0.904869	-1.2946	2.71088e-08	-1.00824	-1.15664
121952178	chr12:121952178:G:T	1.20846e-11	-1.16188	-3.18773e-10	1.06394e-07	-0.797592	-3.18773e-10
121952208	chr12:121952208:C:T	1.93815e-10	1.6131	-3.18773e-10	2.61049e-07	0.099965	-3.18773e-10
121953219	chr12:121953219:A:G	2.35764e-11	-2.56711e-10	-0.493557	1.76616e-07	-2.56711e-10	-0.290764
121954040	chr12:121954040:G:A	1.31201e-11	-2.56711e-10	-1.07966	8.31801e-08	-2.56711e-10	-1.04373
121954057	chr12:121954057:A:G	2.12204e-11	-1.96886	1.37002	2.92357e-07	-1.32523	1.53846
121954132	chr12:121954132:C:T	1.22769e-11	-1.94524	0.799154	2.49361e-07	-1.57174	1.6259
121955197	chr12:121955197:G:A	1.30126e-11	-1.95159	0.863706	2.52668e-07	-1.61074	1.67808
121956020	chr12:121956020:T:G	1.08088e-11	-2.56711e-10	-1.27345	6.55774e-08	-2.56711e-10	-1.28151
121956221	chr12:121956221:T:C	1.28966e-11	-2.56711e-10	-1.09684	7.39385e-08	-2.56711e-10	-1.16151
121957015	chr12:121957015:A:C	3.88856e-12	-0.997631	-1.29813	3.59194e-08	-0.913379	-0.970085
121957871	chr12:121957871:A:G	7.91006e-12	-1.96691	0.381242	7.13738e-08	-1.50196	0.305145
121958667	chr12:121958667:C:T	1.68211e-11	-1.9715	1.14033	3.03637e-07	-1.72602	1.97711
121958857	chr12:121958857:C:T	1.04257e-11	-2.56711e-10	-1.30953	6.37942e-08	-2.56711e-10	-1.30908
121959570	chr12:121959570:T:C	1.3066e-11	-1.96937	0.885577	1.70533e-07	-1.31904	0.993223
121959862	chr12:121959862:T:A	1.17972e-11	-1.96044	0.7745	2.18519e-07	-1.65095	1.57308
121960003	chr12:121960003:T:C	3.20651e-11	0.971262	-1.1573	5.3531e-08	-0.280766	-1.20372
121960217	chr12:121960217:A:G	1.18558e-11	-1.9715	0.790516	1.4886e-07	-1.35676	0.89503
121960477	chr12:121960477:C:T	8.4821e-11	0.786739	-3.18773e-10	1.8598e-07	-0.239103	-3.18773e-10
121960493	chr12:121960493:C:T	1.06364e-11	-2.56711e-10	-1.28952	6.5666e-08	-2.56711e-10	-1.28016
121960994	chr12:121960994:G:A	5.73598e-12	-1.90705	-3.18773e-10	4.54521e-08	-1.64808	-3.18773e-10
121961047	chr12:121961047:A:C	1.88253e-12	-1.92475	-1.09643	1.05282e-08	-1.95067	-1.16002
121961442	chr12:121961442:G:A	1.15071e-11	-2.56711e-10	-1.21084	7.06563e-08	-2.56711e-10	-1.20692
121962907	chr12:121962907:C:T	1.597e-12	-1.89812	-1.28756	2.02562e-08	-1.20593	-1.25035
121962956	chr12:121962956:A:G	1.11919e-11	-2.56711e-10	-1.23861	6.98934e-08	-2.56711e-10	-1.21777
121963232	chr12:121963232:C:T	1.42087e-11	-2.56711e-10	-0.999949	8.88278e-08	-2.56711e-10	-0.978043
121963595	chr12:121963595:A:G	5.17003e-12	-1.92239	-0.0885405	1.55934e-07	-0.434932	0.0196248
121963679	chr12:121963679:G:A	1.05055e-11	-2.56711e-10	-1.3019	6.46259e-08	-2.56711e-10	-1.29613
121964632	chr12:121964632:G:A	7.32592e-12	-1.8021	0.139713	8.30714e-08	-1.48281	0.437772
121964882	chr12:121964882:G:A	1.11027e-11	-2.56711e-10	-1.24662	6.72567e-08	-2.56711e-10	-1.25623
121965402	chr12:121965402:A:G	1.12958e-11	-2.56711e-10	-1.22937	6.97286e-08	-2.56711e-10	-1.22013
121965495	chr12:121965495:A:T	3.25614e-11	-2.56711e-10	-0.170676	1.9241e-07	-2.56711e-10	-0.205117
121965532	chr12:121965532:T:C	4.03241e-11	1.2875	-1.24436	6.20561e-08	-0.0712701	-1.26543
121966118	chr12:121966118:A:G	1.18471e-11	-2.56711e-10	-1.18172	7.05952e-08	-2.56711e-10	-1.20778
121966423	chr12:121966423:G:T	1.16871e-11	-2.56711e-10	-1.19531	9.68605e-08	-2.56711e-10	-0.891471
121966591	chr12:121966591:T:C	1.26685e-11	-2.56711e-10	-1.11469	7.42426e-08	-2.56711e-10	-1.15741
121967529	chr12:121967529:C:T	6.37703e-12	-1.97251	0.171411	7.72e-08	-1.39433	0.275984
121968006	chr12:121968006:G:T	1.74524e-12	-1.91329	-1.18362	2.35138e-08	-1.16261	-1.14454
121968541	chr12:121968541:C:CA	5.89276e-12	-0.821446	-1.05863	2.17089e-08	-1.07883	-1.30819
121969297	chr12:121969297:G:A	1.08402e-11	-2.56711e-10	-1.27054	6.49725e-08	-2.56711e-10	-1.29078
121969653	chr12:121969653:C:A	5.40649e-11	1.55026	-1.21388	7.75113e-08	0.125687	-1.24001
121969664	chr12:121969664:T:A	4.9522e-12	-1.8283	-0.225669	5.31358e-08	-1.52893	0.0370346
121970906	chr12:121970906:T:A	1.23199e-11	-2.56711e-10	-1.14259	7.31055e-08	-2.56711e-10	-1.17284
121970949	chr12:121970949:T:A	1.20516e-11	-1.97212	0.807512	1.48666e-07	-1.3768	0.913761
121971468	chr12:121971468:G:A	1.06682e-11	-2.56711e-10	-1.28654	6.41689e-08	-2.56711e-10	-1.30322
121971758	chr12:121971758:T:C	1.96944e-12	-1.96534	-1.01072	5.1295e-08	-0.921457	-0.605694
121971982	chr12:121971982:T:C	3.94027e-10	2.18723	0.135389	5.61526e-07	0.609496	0.256419
121972254	chr12:121972254:G:A	2.95859e-12	-1.92694	-0.642151	1.00195e-07	-0.670937	-0.186683
121972307	chr12:121972307:T:G	1.50696e-11	-2.56711e-10	-0.941121	9.42568e-08	-2.56711e-10	-0.91872
121972486	chr12:121972486:G:A	1.3937e-11	-2.56711e-10	-1.01925	7.90744e-08	-2.56711e-10	-1.09435
121972964	chr12:121972964:G:T	1.2058e-11	-1.97158	0.807512	1.50854e-07	-1.36219	0.913761
121973021	chr12:121973021:C:T	1.31705e-11	-2.56711e-10	-1.07582	7.54244e-08	-2.56711e-10	-1.14161
121973639	chr12:121973639:G:A	1.31656e-11	-2.56711e-10	-1.07619	7.54001e-08	-2.56711e-10	-1.14193
121973992	chr12:121973992:C:T	1.81005e-11	-2.56711e-10	-0.757866	1.21034e-07	-2.56711e-10	-0.668673
121973993	chr12:121973993:G:A	1.04653e-11	-2.56711e-10	-1.30574	6.37574e-08	-2.56711e-10	-1.30966
121974014	chr12:121974014:G:A	2.39007e-12	-1.9126	-0.869885	8.3427e-08	-0.573414	-0.467357
121974239	chr12:121974239:C:T	3.17721e-12	-1.21435	-1.28346	4.61912e-08	-0.720379	-0.911574
121974323	chr12:121974323:A:C	1.05246e-11	-2.56711e-10	-1.30009	6.38544e-08	-2.56711e-10	-1.30814
121974410	chr12:121974410:C:T	1.18883e-11	-2.56711e-10	-1.17825	7.02479e-08	-2.56711e-10	-1.21271
121974926	chr12:121974926:A:G	1.90048e-11	-1.9727	1.26359	2.34167e-07	-1.41283	1.40412
121975290	chr12:121975290:T:C	1.542e-12	-1.9595	-1.26123	1.1437e-08	-1.73448	-1.2934
121976134	chr12:121976134:G:A	1.14902e-11	-2.56711e-10	-1.21231	6.80404e-08	-2.56711e-10	-1.24464
121976167	chr12:121976167:C:G	1.34335e-11	-2.56711e-10	-1.05605	7.99008e-08	-2.56711e-10	-1.08396
121976197	chr12:121976197:C:T	1.56138e-12	-1.93905	-1.26918	2.39896e-08	-1.04936	-1.23776
121976203	chr12:121976203:T:C	1.06755e-11	-2.56711e-10	-1.28585	6.60283e-08	-2.56711e-10	-1.27466
121977206	chr12:121977206:T:C	5.88134e-12	-1.79871	-0.0833107	6.53618e-08	-1.47795	0.193142
121977308	chr12:121977308:A:G	1.12417e-11	-2.56711e-10	-1.23417	6.76164e-08	-2.56711e-10	-1.25089
121977864	chr12:121977864:G:C	5.59907e-11	0.371382	-3.18773e-10	1.28353e-07	-0.60996	-3.18773e-10
121978158	chr12:121978158:C:T	5.1221e-12	-0.914596	-1.10564	2.28921e-08	-1.03164	-1.30232
121978266	chr12:121978266:T:C	1.04277e-11	-2.56711e-10	-1.30933	6.42541e-08	-2.56711e-10	-1.3019
121978761	chr12:121978761:A:G	4.19155e-12	-1.03397	-1.18676	5.10347e-08	-0.907373	-0.624864
121978824	chr12:121978824:G:A	2.77679e-11	-2.56711e-10	-0.329924	2.07562e-07	-2.56711e-10	-0.129314
121980225	chr12:121980225:T:C	2.30174e-11	-0.517553	-3.18773e-10	9.55103e-08	-0.905509	-3.18773e-10
121980254	chr12:121980254:C:T	1.81408e-10	2.57403	-1.02708	2.08568e-07	0.954366	-1.07884
121980381	chr12:121980381:T:C	1.13446e-11	-2.56711e-10	-1.22506	6.83743e-08	-2.56711e-10	-1.23975
121981604	chr12:121981604:T:C	2.78318e-12	-1.65952	-0.970696	2.94046e-08	-1.25367	-0.829923
121982122	chr12:121982122:T:C	3.86459e-10	2.67259	-0.369366	4.08283e-07	1.00988	-0.462656
121982399	chr12:121982399:G:A	6.01874e-12	-1.85893	-3.18773e-10	4.56235e-08	-1.64432	-3.18773e-10
121982402	chr12:121982402:G:A	4.22049e-12	-0.952674	-1.26118	3.87005e-08	-0.983764	-0.825126
121982472	chr12:121982472:G:A	2.06531e-10	2.60072	-0.924075	2.28134e-07	0.95019	-0.985
121982531	chr12:121982531:A:G	2.81337e-12	-1.95335	-0.666073	2.59113e-08	-1.43331	-0.776757
121982553	chr12:121982553:T:G	1.49078e-08	7.15117	-1.19533	1.39187e-08	-1.6478	-1.18371
121983060	chr12:121983060:G:A	1.81331e-11	-0.756066	-3.18773e-10	8.8123e-08	-0.986009	-3.18773e-10
121983292	chr12:121983292:G:T	1.20368e-11	-2.56711e-10	-1.16584	7.64081e-08	-2.56711e-10	-1.12865
121983351	chr12:121983351:G:GC	3.81466e-12	-1.0259	-1.28905	3.77167e-08	-0.90898	-0.925661
121983428	chr12:121983428:A:G	2.88364e-11	-2.56711e-10	-0.292164	1.55509e-07	-2.56711e-10	-0.418036
121985614	chr12:121985614:T:TAATTTTAA	1.17901e-11	-2.56711e-10	-1.18654	7.10282e-08	-2.56711e-10	-1.20167
121986061	chr12:121986061:G:A	2.29338e-10	2.72492	-0.943532	2.48745e-07	1.05205	-1.00037
121986625	chr12:121986625:T:G	1.16887e-11	-2.56711e-10	-1.19518	7.62905e-08	-2.56711e-10	-1.1302
121986791	chr12:121986791:C:T	1.26626e-11	-2.56711e-10	-1.11515	8.43111e-08	-2.56711e-10	-1.03023
121987292	chr12:121987292:AG:A	1.56454e-11	-2.56711e-10	-0.903629	1.19348e-07	-2.56711e-10	-0.6827
121988311	chr12:121988311:A:G	2.21429e-12	-1.92389	-0.934977	1.80311e-08	-1.54416	-1.02849
121988330	chr12:121988330:C:T	6.23636e-12	-1.90299	0.0795869	4.98444e-08	-1.72598	0.170138
121988737	chr12:121988737:T:C	3.50773e-12	-1.14372	-1.25511	4.82564e-08	-0.7825	-0.805715
121989255	chr12:121989255:C:A	1.57221e-12	-1.96781	-1.23351	3e-08	-0.872517	-1.19103
121989261	chr12:121989261:T:C	1.16032e-11	-2.56711e-10	-1.20252	6.99445e-08	-2.56711e-10	-1.21704
121989748	chr12:121989748:T:C	1.47053e-12	-1.95955	-1.30863	2.78588e-08	-0.865768	-1.27183
121990060	chr12:121990060:C:T	1.59557e-12	-1.96463	-1.22195	1.13116e-08	-1.8886	-1.15031
121990193	chr12:121990193:G:A	6.52734e-12	-1.77781	-3.18773e-10	4.42872e-08	-1.67405	-3.18773e-10
121990281	chr12:121990281:C:G	1.06501e-11	-2.56711e-10	-1.28823	6.40339e-08	-2.56711e-10	-1.30533
121990426	chr12:121990426:G:A	1.63437e-11	-2.56711e-10	-0.859961	1.15934e-07	-2.56711e-10	-0.711722
121990572	chr12:121990572:G:A	2.00925e-10	2.85858	-1.20945	2.21309e-07	1.17211	-1.2373
121990754	chr12:121990754:C:T	1.59007e-11	-2.56711e-10	-0.88744	1.06548e-07	-2.56711e-10	-0.796151
121991578	chr12:121991578:G:A	4.81549e-12	-0.91176	-1.17021	1.64022e-08	-1.9696	-0.697732
121991882	chr12:121991882:A:G	1.05322e-11	-2.56711e-10	-1.29936	6.41818e-08	-2.56711e-10	-1.30302
121992741	chr12:121992741:A:G	2.23607e-10	2.96654	-1.21046	2.41485e-07	1.25988	-1.23781
121995084	chr12:121995084:G:T	4.02398e-12	-1.64716	-0.614371	4.41957e-08	-1.24456	-0.431561
121995123	chr12:121995123:G:A	1.05867e-11	-2.56711e-10	-1.29421	6.44596e-08	-2.56711e-10	-1.2987
121996678	chr12:121996678:T:C	2.2536e-10	2.39537	-0.631473	2.97987e-07	0.775832	-0.543525
121997236	chr12:121997236:G:A	1.88767e-10	2.21728	-0.630571	2.5893e-07	0.634382	-0.542567
121997750	chr12:121997750:AGTTT:A	1.21685e-11	-2.56711e-10	-1.15496	7.9278e-08	-2.56711e-10	-1.09178
121998137	chr12:121998137:G:A	1.30747e-10	1.87305	-0.653588	1.78836e-07	0.289173	-0.567444
121998180	chr12:121998180:T:C	1.82863e-11	-2.56711e-10	-0.747649	1.17528e-07	-2.56711e-10	-0.698063
121998300	chr12:121998300:C:T	3.76968e-12	-1.1126	-1.21422	5.47591e-08	-0.774258	-0.687541
121999509	chr12:121999509:T:C	1.04783e-11	-2.56711e-10	-1.30449	6.41817e-08	-2.56711e-10	-1.30303
122000320	chr12:122000320:G:C	5.38317e-12	-1.97053	-3.18773e-10	3.39522e-08	-1.93979	-3.18773e-10
122000504	chr12:122000504:A:T	6.45566e-12	-1.78885	-3.18773e-10	3.41154e-08	-1.93499	-3.18773e-10
122001368	chr12:122001368:T:A	2.48807e-10	2.90214	-1.03927	2.66986e-07	1.20855	-1.08609
122001419	chr12:122001419:T:C	8.3953e-11	-2.56711e-10	0.776453	4.82174e-07	-2.56711e-10	0.713562
122001463	chr12:122001463:T:C	5.54284e-12	-1.93204	-0.00926022	4.84105e-08	-1.66406	0.0790372
122001824	chr12:122001824:C:T	1.41642e-11	-2.56711e-10	-1.00308	1.05702e-07	-2.56711e-10	-0.804117
122001828	chr12:122001828:T:A	1.18368e-11	-2.56711e-10	-1.18259	7.49667e-08	-2.56711e-10	-1.1477
122002121	chr12:122002121:G:A	2.80403e-10	3.21245	-1.23003	2.82769e-07	1.43907	-1.25918
122002158	chr12:122002158:C:T	5.49526e-12	-1.94992	-3.18773e-10	3.53897e-08	-1.89832	-3.18773e-10
122002983	chr12:122002983:C:T	1.18652e-11	-2.56711e-10	-1.18019	7.1556e-08	-2.56711e-10	-1.19426
122003012	chr12:122003012:T:C	2.83598e-11	-2.56711e-10	-0.30883	1.52758e-07	-2.56711e-10	-0.43589
122003325	chr12:122003325:G:A	1.80063e-12	-1.79561	-1.27006	9.82377e-09	-1.96857	-1.21137
122003401	chr12:122003401:A:G	3.34e-12	-1.66087	-0.786964	3.61803e-08	-1.25401	-0.622214
122003538	chr12:122003538:A:G	1.37718e-11	-2.56711e-10	-1.03118	8.31604e-08	-2.56711e-10	-1.04397
122004475	chr12:122004475:C:A	4.02326e-12	-1.02696	-1.23475	4.70143e-08	-0.871722	-0.742568
122004538	chr12:122004538:G:A	4.99383e-12	-0.892274	-1.15333	1.68982e-08	-1.97051	-0.667024
122005410	chr12:122005410:G:A	1.07783e-11	-2.56711e-10	-1.27627	6.88151e-08	-2.56711e-10	-1.23332
122005512	chr12:122005512:A:C	1.11183e-11	-2.56711e-10	-1.24521	7.18203e-08	-2.56711e-10	-1.19058
122005628	chr12:122005628:G:A	2.8495e-12	-1.63992	-0.966742	3.02742e-08	-1.22474	-0.829711
122005721	chr12:122005721:T:C	1.50537e-12	-1.97206	-1.2727	1.09563e-08	-1.85252	-1.21831
122006062	chr12:122006062:C:T	1.5972e-12	-1.96612	-1.21943	4.47256e-08	-0.488018	-1.17618
122006639	chr12:122006639:C:T	2.22401e-11	-2.56711e-10	-0.551905	1.27412e-07	-2.56711e-10	-0.617318
122006643	chr12:122006643:C:A	1.75472e-11	-2.56711e-10	-0.788908	1.12533e-07	-2.56711e-10	-0.7415
122006647	chr12:122006647:G:A	7.06231e-10	3.83609	-0.929948	6.03626e-07	1.92281	-0.984594
122007327	chr12:122007327:T:C	5.85266e-12	-1.89181	0.00490357	4.52049e-08	-1.74775	0.0942088
122007488	chr12:122007488:A:T	1.13327e-11	-2.56711e-10	-1.22611	6.8348e-08	-2.56711e-10	-1.24013
122009222	chr12:122009222:C:T	1.79942e-12	-1.7684	-1.29793	1.09864e-07	0.513222	-1.27872
122009534	chr12:122009534:C:T	1.07244e-11	-2.56711e-10	-1.28128	6.45074e-08	-2.56711e-10	-1.29796
122009655	chr12:122009655:G:A	7.22948e-12	-1.67564	-3.18773e-10	3.37007e-08	-1.94722	-3.18773e-10
122010528	chr12:122010528:C:T	3.97344e-12	-1.57287	-0.701306	4.54673e-08	-1.1233	-0.524449
122011073	chr12:122011073:A:G	1.69261e-12	-1.84742	-1.28011	8.33304e-08	0.2099	-1.25183
122011569	chr12:122011569:G:C	1.5517e-12	-1.9718	-1.24265	1.19138e-08	-1.8126	-1.17444
122011782	chr12:122011782:G:T	5.92239e-12	-1.90401	0.0289494	4.73057e-08	-1.72741	0.119303
122012185	chr12:122012185:T:C	1.49371e-11	-2.56711e-10	-0.949958	1.12807e-07	-2.56711e-10	-0.739063
122012372	chr12:122012372:G:A	1.40949e-11	0.136376	-1.14437	2.90571e-08	-1.12366	-0.971821
122012818	chr12:122012818:G:T	1.7738e-12	-1.83018	-1.2505	1.00342e-08	-1.97216	-1.18658
122013034	chr12:122013034:G:A	4.44375e-10	3.57105	-1.12818	4.02218e-07	1.69765	-1.1654
122013042	chr12:122013042:G:A	1.21601e-11	-2.56711e-10	-1.15564	7.58464e-08	-2.56711e-10	-1.13603
122013171	chr12:122013171:G:T	1.25827e-11	-2.56711e-10	-1.12148	7.92372e-08	-2.56711e-10	-1.0923
122013281	chr12:122013281:A:G	3.14582e-12	-1.35938	-1.14835	7.42942e-08	-0.596268	-0.560443
122013311	chr12:122013311:A:G	5.69614e-10	3.80824	-1.11708	4.95938e-07	1.89678	-1.15508
122013643	chr12:122013643:G:A	1.73156e-12	-1.82944	-1.27534	9.67882e-09	-1.9722	-1.22261
122013752	chr12:122013752:G:A	4.92035e-10	3.53754	-0.992793	4.08868e-07	1.58985	-1.0412
122013868	chr12:122013868:A:T	7.07067e-10	3.88743	-0.980105	6.00349e-07	1.96203	-1.02927
122013920	chr12:122013920:T:C	6.43328e-10	3.85127	-1.03842	5.51895e-07	1.93156	-1.08294
122014107	chr12:122014107:CAGCTATTGAATTGT:C	4.62824e-10	3.47832	-0.994774	3.88081e-07	1.53952	-1.04305
122014165	chr12:122014165:T:G	1.34114e-11	-2.56711e-10	-1.0577	7.81157e-08	-2.56711e-10	-1.10655
122014264	chr12:122014264:T:C	1.1532e-11	-2.56711e-10	-1.20868	7.12146e-08	-2.56711e-10	-1.19904
122014576	chr12:122014576:T:C	5.62737e-12	-1.92616	-3.18773e-10	4.0001e-08	-1.77584	-3.18773e-10
122014674	chr12:122014674:C:T	1.13992e-11	-2.56711e-10	-1.22026	6.87634e-08	-2.56711e-10	-1.23407
122015085	chr12:122015085:A:C	5.12938e-10	3.61618	-1.02983	4.22037e-07	1.65437	-1.07402
122015129	chr12:122015129:C:T	1.59643e-11	-2.56711e-10	-0.883451	1.03674e-07	-2.56711e-10	-0.823494
122015452	chr12:122015452:G:A	5.40135e-10	3.67481	-1.0368	4.37552e-07	1.69714	-1.08069
122015923	chr12:122015923:G:A	4.42799e-10	3.48055	-1.04124	3.72872e-07	1.5412	-1.08471
122016038	chr12:122016038:T:A	1.86261e-11	-2.56711e-10	-0.729238	1.30683e-07	-2.56711e-10	-0.591965
122016075	chr12:122016075:T:C	3.80843e-10	3.08936	-0.80078	3.37861e-07	1.23385	-0.875955
122016166	chr12:122016166:A:ACT	1.06092e-11	-2.56711e-10	-1.29208	6.40628e-08	-2.56711e-10	-1.30488
122016426	chr12:122016426:A:C	5.58804e-12	-1.93318	-3.18773e-10	3.94216e-08	-1.79043	-3.18773e-10
122016631	chr12:122016631:A:G	4.05794e-10	3.39559	-1.04354	3.44733e-07	1.46525	-1.08722
122016669	chr12:122016669:T:C	1.06994e-11	-2.56711e-10	-1.28362	6.50511e-08	-2.56711e-10	-1.28957
122016676	chr12:122016676:G:A	4.70632e-10	3.55057	-1.05029	3.92922e-07	1.60184	-1.09298
122016692	chr12:122016692:G:A	4.87942e-10	3.59564	-1.05925	4.03637e-07	1.63691	-1.10114
122016729	chr12:122016729:C:T	1.18318e-11	-2.56711e-10	-1.18301	7.05478e-08	-2.56711e-10	-1.20845
122016746	chr12:122016746:G:A	7.61183e-10	4.25513	-1.27406	6.26947e-07	2.27768	-1.30156
122016994	chr12:122016994:T:C	3.87411e-10	3.33809	-1.0324	3.32794e-07	1.41975	-1.07697
122017135	chr12:122017135:GC:G	4.78389e-10	3.5502	-1.03358	3.99042e-07	1.60236	-1.07803
122017661	chr12:122017661:G:A	1.45202e-11	-2.56711e-10	-0.978265	1.08592e-07	-2.56711e-10	-0.777146
122017665	chr12:122017665:G:A	1.07814e-11	-2.56711e-10	-1.27598	6.53509e-08	-2.56711e-10	-1.28497
122017687	chr12:122017687:G:A	5.50372e-10	3.83855	-1.18176	4.77906e-07	1.91635	-1.21168
122018033	chr12:122018033:G:A	5.26551e-10	3.65572	-1.04318	4.29734e-07	1.68494	-1.08652
122018069	chr12:122018069:A:G	5.2656e-10	3.64951	-1.03695	4.2866e-07	1.67705	-1.08113
122018072	chr12:122018072:T:C	5.41488e-10	3.6889	-1.04839	4.39e-07	1.71109	-1.09134
122018288	chr12:122018288:T:C	1.05874e-11	-2.56711e-10	-1.29414	6.38871e-08	-2.56711e-10	-1.30763
122018618	chr12:122018618:T:C	3.95032e-12	-1.33088	-0.949131	1.66884e-08	-1.7463	-0.903729
122018823	chr12:122018823:A:T	1.66087e-11	-2.56711e-10	-0.843875	1.27974e-07	-2.56711e-10	-0.612916
122018998	chr12:122018998:G:A	1.55708e-11	-0.908408	-3.18773e-10	1.32937e-07	-0.57487	-3.18773e-10
122019348	chr12:122019348:CA:C	4.32361e-12	-0.953851	-1.23586	1.51545e-08	-1.44694	-1.2995
122019611	chr12:122019611:T:TC	1.51233e-11	-1.87198	0.934412	1.15769e-07	-1.76518	1.05203
122019673	chr12:122019673:G:T	1.41075e-11	-1.86555	0.858454	1.06268e-07	-1.77403	0.975246
122019686	chr12:122019686:G:A	1.41742e-11	-2.56711e-10	-1.00238	8.36338e-08	-2.56711e-10	-1.0383
122020231	chr12:122020231:C:T	5.94545e-12	-1.87118	-3.18773e-10	4.4583e-08	-1.66739	-3.18773e-10
122020339	chr12:122020339:T:C	2.73986e-12	-1.35953	-1.28637	3.19502e-08	-0.839986	-1.16058
122021409	chr12:122021409:T:C	4.67987e-11	-2.56711e-10	0.192052	3.39011e-07	-2.56711e-10	0.361289
122022341	chr12:122022341:G:T	2.58168e-11	-2.56711e-10	-0.402777	1.93788e-07	-2.56711e-10	-0.197978
122023660	chr12:122023660:G:A	6.46942e-12	-0.889508	-0.897209	1.95213e-08	-1.47758	-1.01565
122024580	chr12:122024580:C:T	1.86998e-12	-1.77875	-1.24912	1.09588e-07	0.440964	-1.20898
122024922	chr12:122024922:C:T	2.38835e-11	-2.56711e-10	-0.480614	1.38124e-07	-2.56711e-10	-0.536593
122024971	chr12:122024971:C:A	6.37732e-12	-1.38845	-0.412602	5.12698e-08	-1.07892	-0.448716
122025067	chr12:122025067:G:A	6.26817e-10	3.81935	-1.0325	5.47105e-07	1.90929	-1.06939
122025226	chr12:122025226:G:A	7.95878e-10	3.02564	-3.18773e-10	3.12884e-06	2.58367	-3.18773e-10
122025399	chr12:122025399:C:T	1.29776e-11	-2.56711e-10	-1.09058	7.50094e-08	-2.56711e-10	-1.14713
122025459	chr12:122025459:C:T	1.05022e-11	-2.56711e-10	-1.30222	6.58947e-08	-2.56711e-10	-1.27668
122025593	chr12:122025593:C:T	1.21333e-11	-2.56711e-10	-1.15785	7.71505e-08	-2.56711e-10	-1.11899
122025996	chr12:122025996:A:G	1.49966e-11	-1.85092	0.90494	1.0519e-07	-1.83717	1.02819
122026035	chr12:122026035:C:T	1.41805e-11	-2.56711e-10	-1.00194	9.089e-08	-2.56711e-10	-0.955093
122026862	chr12:122026862:AT:A	1.34008e-11	-2.56711e-10	-1.05849	9.02411e-08	-2.56711e-10	-0.962258
122027014	chr12:122027014:T:C	1.35698e-11	-1.91179	0.865834	1.14639e-07	-1.71642	0.993461
122027035	chr12:122027035:G:A	3.66158e-11	1.08335	-1.13667	2.03126e-06	3.35337	-1.2017
122027278	chr12:122027278:T:C	1.5234e-12	-1.93703	-1.29583	9.62429e-09	-1.93517	-1.26529
122027351	chr12:122027351:C:T	1.0691e-11	-2.56711e-10	-1.2844	6.7999e-08	-2.56711e-10	-1.24525
122027629	chr12:122027629:A:G	3.76502e-12	-1.08482	-1.24323	1.03738e-08	-1.85996	-1.2655
122027708	chr12:122027708:G:A	3.60369e-12	-1.12211	-1.24974	1.03441e-08	-1.85768	-1.27065
122027796	chr12:122027796:C:T	6.45633e-12	-1.78874	-3.18773e-10	5.68683e-08	-1.424	-3.18773e-10
122027832	chr12:122027832:G:A	3.79104e-12	-1.07277	-1.24839	1.02861e-08	-1.86435	-1.2696
122027880	chr12:122027880:G:A	7.34482e-12	-1.65981	-3.18773e-10	4.70728e-08	-1.61305	-3.18773e-10
122027925	chr12:122027925:G:T	2.7558e-12	-1.34348	-1.29662	2.99163e-08	-0.877292	-1.18905
122028201	chr12:122028201:G:A	9.8139e-12	-1.40262	0.0326175	1.53257e-07	-0.900772	0.468145
122028228	chr12:122028228:G:A	4.34084e-11	-2.56711e-10	0.116848	2.88853e-07	-2.56711e-10	0.201175
122028509	chr12:122028509:T:G	1.72731e-11	-2.56711e-10	-0.804654	1.10766e-07	-2.56711e-10	-0.75732
122028799	chr12:122028799:C:T	1.27473e-11	-2.56711e-10	-1.10849	8.55559e-08	-2.56711e-10	-1.01557
122029177	chr12:122029177:C:T	1.07321e-11	-2.56711e-10	-1.28056	6.43674e-08	-2.56711e-10	-1.30013
122029310	chr12:122029310:T:C	1.31957e-11	-2.56711e-10	-1.07391	9.39407e-08	-2.56711e-10	-0.92208
122029331	chr12:122029331:G:A	1.05394e-11	-2.56711e-10	-1.29868	6.54027e-08	-2.56711e-10	-1.28418
122029529	chr12:122029529:G:A	6.13106e-12	-1.32404	-0.516396	8.30124e-08	-0.768745	-0.277007
122030191	chr12:122030191:G:A	1.05682e-11	-2.56711e-10	-1.29596	6.56182e-08	-2.56711e-10	-1.28089
122030265	chr12:122030265:G:A	9.83747e-10	3.23757	-3.18773e-10	9.70916e-07	1.4135	-3.18773e-10
122030297	chr12:122030297:C:T	1.08435e-11	-2.56711e-10	-1.27024	6.90601e-08	-2.56711e-10	-1.22977
122030367	chr12:122030367:C:T	1.64083e-12	-1.86971	-1.28889	7.1255e-08	0.064404	-1.26288
122030781	chr12:122030781:C:T	3.66337e-10	3.22112	-0.971375	3.88944e-07	1.40115	-0.902461
122030850	chr12:122030850:A:G	3.69008e-12	-1.35479	-0.993362	1.60389e-08	-1.73057	-0.959161
122031299	chr12:122031299:A:G	6.04499e-12	-1.85457	-3.18773e-10	3.50541e-08	-1.90785	-3.18773e-10
122031326	chr12:122031326:C:A	1.17256e-11	-2.56711e-10	-1.19203	7.07073e-08	-2.56711e-10	-1.20619
122031489	chr12:122031489:T:C	1.35834e-11	-1.94318	0.898222	1.29273e-07	-1.64307	1.04025
122032170	chr12:122032170:G:C	2.26163e-11	-2.56711e-10	-0.535134	1.35413e-07	-2.56711e-10	-0.556411
122032418	chr12:122032418:T:C	1.30782e-11	-1.91199	0.829136	1.10313e-07	-1.72355	0.96213
122032878	chr12:122032878:C:T	4.48928e-10	3.27706	-0.823996	4.77685e-07	1.44956	-0.745347
122032953	chr12:122032953:G:C	2.64479e-11	-2.56711e-10	-0.378627	1.42021e-07	-2.56711e-10	-0.508769
122033058	chr12:122033058:CT:C	1.69274e-11	-2.56711e-10	-0.824871	1.10378e-07	-2.56711e-10	-0.760829
122033125	chr12:122033125:A:G	6.34169e-12	-1.56232	-0.244335	9.69086e-08	-1.04296	0.151981
122033462	chr12:122033462:C:T	1.01066e-11	-1.50688	0.166268	1.56551e-07	-1.03761	0.626244
122033552	chr12:122033552:TCCGCCCGCCTCGGCCTCC:T	1.15118e-11	-2.56711e-10	-1.21043	6.79086e-08	-2.56711e-10	-1.24658
122033994	chr12:122033994:C:T	3.92109e-11	1.17962	-1.16448	2.33576e-06	3.5144	-1.22305
122034056	chr12:122034056:T:C	5.55916e-11	1.4966	-1.13237	3.87169e-06	3.99569	-1.19899
122034597	chr12:122034597:G:T	2.3149e-12	-1.73589	-1.07855	1.01501e-07	0.171421	-1.0161
122034772	chr12:122034772:C:T	2.12015e-12	-1.76677	-1.13555	8.63808e-08	0.0774052	-1.08338
122034809	chr12:122034809:T:C	5.1944e-12	-1.51427	-0.491955	7.23994e-08	-0.942608	-0.239937
122035242	chr12:122035242:A:G	4.62854e-10	3.77781	-1.29421	4.81589e-07	1.94657	-1.23422
122035276	chr12:122035276:G:A	4.24312e-10	3.15004	-0.753371	4.6139e-07	1.3396	-0.670103
122035922	chr12:122035922:T:C	2.19993e-11	-0.0499493	-0.512845	6.4508e-08	-1.34615	0.0481978
122036094	chr12:122036094:G:A	2.31409e-12	-1.51057	-1.30422	2.4766e-08	-0.973403	-1.28187
122036483	chr12:122036483:G:A	2.5566e-11	-2.56711e-10	-0.41254	1.3806e-07	-2.56711e-10	-0.537051
122036640	chr12:122036640:TC:T	4.40673e-12	-1.68144	-0.489233	5.08946e-08	-1.28015	-0.25484
122036646	chr12:122036646:G:A	9.0363e-12	-1.65513	0.202571	1.31412e-07	-1.25537	0.66897
122037122	chr12:122037122:A:C	4.80708e-12	-1.52574	-0.55797	6.60486e-08	-1.06647	-0.207882
122037241	chr12:122037241:G:A	1.04496e-11	-2.56711e-10	-1.30724	6.43469e-08	-2.56711e-10	-1.30045
122037554	chr12:122037554:A:G	1.16946e-11	-2.56711e-10	-1.19468	6.87404e-08	-2.56711e-10	-1.23441
122037814	chr12:122037814:G:T	3.19607e-12	-1.7616	-0.730278	4.40483e-08	-1.38659	-0.292863
122037833	chr12:122037833:C:T	2.21018e-12	-1.56174	-1.29899	2.65172e-08	-0.896553	-1.2904
122038010	chr12:122038010:G:A	1.15454e-11	-1.92181	0.714293	9.96238e-08	-1.6977	0.834362
122038082	chr12:122038082:C:T	1.13773e-11	-2.56711e-10	-1.22218	6.93669e-08	-2.56711e-10	-1.22533
122038212	chr12:122038212:A:G	6.08225e-12	-1.84843	-3.18773e-10	4.62756e-08	-1.63013	-3.18773e-10
122038565	chr12:122038565:T:G	1.3547e-11	-2.56711e-10	-1.04764	9.24694e-08	-2.56711e-10	-0.937865
122039132	chr12:122039132:T:TA	1.04249e-11	-2.56711e-10	-1.3096	6.38012e-08	-2.56711e-10	-1.30897
122039364	chr12:122039364:G:A	3.32957e-11	-2.56711e-10	-0.148374	1.76007e-07	-2.56711e-10	-0.294221
122040039	chr12:122040039:C:G	1.2491e-11	-2.56711e-10	-1.12879	7.87064e-08	-2.56711e-10	-1.09902
122040733	chr12:122040733:G:A	1.07824e-11	-2.56711e-10	-1.27589	6.46213e-08	-2.56711e-10	-1.2962
122040748	chr12:122040748:A:G	1.05122e-11	-2.56711e-10	-1.30127	6.38035e-08	-2.56711e-10	-1.30894
122040822	chr12:122040822:G:A	2.36432e-12	-1.94803	-0.845284	1.83528e-08	-1.81938	-0.735577
122040948	chr12:122040948:C:T	2.44212e-12	-1.49029	-1.27065	9.04109e-09	-1.95362	-1.30934
122040964	chr12:122040964:T:C	1.63742e-12	-1.94873	-1.21195	2.17418e-08	-1.16339	-1.22212
122041397	chr12:122041397:G:A	3.99355e-11	-2.56711e-10	0.0334614	2.81414e-07	-2.56711e-10	0.175083
122041402	chr12:122041402:G:A	1.81003e-12	-1.95784	-1.10262	2.54263e-08	-1.10509	-1.12387
122041600	chr12:122041600:CA:C	3.41424e-12	-1.46011	-0.965737	2.50224e-08	-1.05343	-1.19154
122042081	chr12:122042081:T:C	3.51101e-12	-1.42169	-0.976207	2.33763e-08	-1.11426	-1.19876
122042134	chr12:122042134:G:A	3.85214e-11	1.24574	-1.24833	1.02124e-07	0.435639	-1.2742
122042484	chr12:122042484:T:A	1.0574e-11	-2.56711e-10	-1.2954	6.45554e-08	-2.56711e-10	-1.29722
122042995	chr12:122042995:T:TC	4.66881e-12	-1.49382	-0.619077	2.35211e-08	-1.79706	-0.509781
122043384	chr12:122043384:G:T	1.21493e-11	-1.15653	-3.18773e-10	6.99617e-08	-1.2168	-3.18773e-10
122043481	chr12:122043481:C:T	1.40734e-11	-2.56711e-10	-1.00952	8.42063e-08	-2.56711e-10	-1.03147
122043539	chr12:122043539:G:A	1.27784e-11	-2.56711e-10	-1.10605	7.52911e-08	-2.56711e-10	-1.14338
122043633	chr12:122043633:G:A	3.04222e-11	-2.56711e-10	-0.238632	2.4342e-07	-2.56711e-10	0.0300463
122043973	chr12:122043973:A:C	5.38446e-12	-1.97029	-3.18773e-10	3.28741e-08	-1.97206	-3.18773e-10
122044303	chr12:122044303:G:C	1.05123e-11	-2.56711e-10	-1.30126	6.38979e-08	-2.56711e-10	-1.30746
122044686	chr12:122044686:C:T	1.62272e-11	-2.56711e-10	-0.867117	1.01151e-07	-2.56711e-10	-0.848126
122044856	chr12:122044856:G:A	1.37824e-10	2.54598	-1.2738	5.0106e-08	-0.304502	-1.2461
122045402	chr12:122045402:T:C	1.0489e-11	-2.56711e-10	-1.30348	6.37561e-08	-2.56711e-10	-1.30968
122045589	chr12:122045589:A:C	2.2472e-11	-2.56711e-10	-0.541535	1.3117e-07	-2.56711e-10	-0.588248
122045930	chr12:122045930:A:C	4.83564e-12	-0.80995	-1.26784	8.72833e-08	0.238561	-1.23415
122045947	chr12:122045947:G:A	6.49651e-12	-1.78254	-3.18773e-10	3.39621e-08	-1.9395	-3.18773e-10
122045951	chr12:122045951:T:C	6.32364e-12	-1.80951	-3.18773e-10	4.89923e-08	-1.57308	-3.18773e-10
122046230	chr12:122046230:A:G	6.37716e-12	-1.09444	-0.706642	2.11216e-08	-1.5698	-0.844645
122046323	chr12:122046323:G:A	1.05176e-11	-2.56711e-10	-1.30075	6.38033e-08	-2.56711e-10	-1.30894
122046634	chr12:122046634:G:A	1.29574e-11	0.0713104	-1.16345	9.34221e-08	0.206524	-1.13414
122046907	chr12:122046907:T:G	1.09458e-11	-2.56711e-10	-1.26085	6.92592e-08	-2.56711e-10	-1.22689
122046965	chr12:122046965:G:A	2.19448e-11	-2.56711e-10	-0.565275	1.22289e-07	-2.56711e-10	-0.658352
122047064	chr12:122047064:C:T	2.55417e-11	-2.56711e-10	-0.413493	1.79769e-07	-2.56711e-10	-0.273069
122047083	chr12:122047083:T:C	1.29756e-11	-2.56711e-10	-1.09074	8.49981e-08	-2.56711e-10	-1.02211
122047236	chr12:122047236:G:T	6.30871e-12	-1.81187	-3.18773e-10	3.93469e-08	-1.79233	-3.18773e-10
122047369	chr12:122047369:A:C	1.4592e-11	-2.56711e-10	-0.97333	8.57229e-08	-2.56711e-10	-1.01362
122047427	chr12:122047427:G:A	1.47711e-11	-2.56711e-10	-0.96113	8.66841e-08	-2.56711e-10	-1.00247
122047483	chr12:122047483:C:G	6.72159e-12	-1.74848	-3.18773e-10	6.3992e-08	-1.30599	-3.18773e-10
122048109	chr12:122048109:G:A	2.91868e-11	-2.56711e-10	-0.280086	2.07087e-07	-2.56711e-10	-0.131606
122048275	chr12:122048275:A:G	1.36019e-11	-2.56711e-10	-1.04359	8.69272e-08	-2.56711e-10	-0.999671
122048303	chr12:122048303:C:A	8.17123e-12	-0.516299	-1.03689	1.48731e-08	-1.61438	-1.15081
122049374	chr12:122049374:A:T	5.37228e-12	-0.745968	-1.22658	8.71372e-08	0.227691	-1.22495
122049698	chr12:122049698:A:G	2.89985e-10	-2.56711e-10	2.01602	1.53197e-06	-2.56711e-10	1.86957
122049997	chr12:122049997:C:T	3.5786e-11	-2.56711e-10	-0.0762468	2.06213e-07	-2.56711e-10	-0.135832
122050108	chr12:122050108:C:T	4.0354e-12	-1.44458	-0.814119	4.3745e-08	-0.832484	-0.853882
122050122	chr12:122050122:G:A	1.17429e-11	-2.56711e-10	-1.19056	7.46496e-08	-2.56711e-10	-1.15194
122050133	chr12:122050133:A:G	1.08512e-11	-2.56711e-10	-1.26953	6.87833e-08	-2.56711e-10	-1.23378
122050536	chr12:122050536:A:C	1.20877e-11	-2.56711e-10	-1.16162	7.24672e-08	-2.56711e-10	-1.18161
122050606	chr12:122050606:C:G	5.39188e-12	-1.96891	-3.18773e-10	3.28927e-08	-1.97149	-3.18773e-10
122050885	chr12:122050885:T:C	2.23576e-11	-2.56711e-10	-0.546635	1.36989e-07	-2.56711e-10	-0.544844
122051059	chr12:122051059:T:G	1.66489e-11	-2.56711e-10	-0.84146	1.08845e-07	-2.56711e-10	-0.774819
122051110	chr12:122051110:A:G	1.60384e-11	-2.56711e-10	-0.878817	9.82136e-08	-2.56711e-10	-0.877598
122051646	chr12:122051646:C:T	2.09629e-11	-2.56711e-10	-0.611049	1.45329e-07	-2.56711e-10	-0.485739
122052644	chr12:122052644:A:G	1.39023e-11	-2.56711e-10	-1.02175	9.44182e-08	-2.56711e-10	-0.917009
122052705	chr12:122052705:CAG:C	2.09583e-11	-2.56711e-10	-0.611269	1.18331e-07	-2.56711e-10	-0.691254
122054570	chr12:122054570:G:C	2.52904e-11	-2.56711e-10	-0.42338	1.61577e-07	-2.56711e-10	-0.379761
122054692	chr12:122054692:A:G	6.08066e-12	-1.08339	-0.765298	7.26335e-08	-0.350359	-0.828957
122055072	chr12:122055072:T:C	1.29045e-11	-0.484461	-0.611769	2.66201e-07	0.600744	-0.481237
122056107	chr12:122056107:C:T	1.12559e-11	-2.56711e-10	-1.23292	7.17095e-08	-2.56711e-10	-1.19212
122056304	chr12:122056304:G:A	1.1455e-11	-2.56711e-10	-1.21537	7.34458e-08	-2.56711e-10	-1.16819
122056423	chr12:122056423:C:T	1.1307e-11	-2.56711e-10	-1.22838	6.7388e-08	-2.56711e-10	-1.25428
122056848	chr12:122056848:T:C	2.37556e-11	-2.56711e-10	-0.485987	1.68177e-07	-2.56711e-10	-0.339728
122056903	chr12:122056903:T:C	4.2194e-12	-1.28599	-0.928117	4.95833e-08	-0.572569	-0.988519
122057241	chr12:122057241:G:A	1.16001e-11	-2.56711e-10	-1.20279	6.7822e-08	-2.56711e-10	-1.24786
122057435	chr12:122057435:A:G	2.38022e-11	-2.56711e-10	-0.484027	1.68538e-07	-2.56711e-10	-0.337584
122057702	chr12:122057702:A:G	1.14394e-11	-2.56711e-10	-1.21674	6.71021e-08	-2.56711e-10	-1.25853
122057732	chr12:122057732:A:T	1.12968e-11	-2.56711e-10	-1.22928	7.11121e-08	-2.56711e-10	-1.20049
122057811	chr12:122057811:G:T	1.09117e-11	-2.56711e-10	-1.26397	6.53578e-08	-2.56711e-10	-1.28487
122057851	chr12:122057851:G:A	3.89365e-12	-1.00067	-1.29379	5.39388e-08	-0.179407	-1.29749
122058041	chr12:122058041:A:G	6.66789e-12	-1.7565	-3.18773e-10	3.89055e-08	-1.80361	-3.18773e-10
122058820	chr12:122058820:C:G	1.04242e-11	-2.56711e-10	-1.30968	6.37579e-08	-2.56711e-10	-1.30965
122059095	chr12:122059095:T:C	9.96597e-12	-0.291381	-1.06325	4.26188e-08	-0.572823	-1.13963
122059477	chr12:122059477:C:G	1.46433e-11	-2.56711e-10	-0.969822	9.47582e-08	-2.56711e-10	-0.913414
122059679	chr12:122059679:C:T	1.31262e-11	-2.56711e-10	-1.07919	8.42046e-08	-2.56711e-10	-1.03149
122059919	chr12:122059919:G:A	1.94064e-11	-2.56711e-10	-0.688202	1.13213e-07	-2.56711e-10	-0.735475
122059963	chr12:122059963:T:G	1.44879e-11	-2.56711e-10	-0.980489	9.40613e-08	-2.56711e-10	-0.920797
122060069	chr12:122060069:G:C	1.35424e-11	-2.56711e-10	-1.04798	8.5159e-08	-2.56711e-10	-1.02022
122060095	chr12:122060095:C:T	1.07845e-11	-2.56711e-10	-1.2757	6.63325e-08	-2.56711e-10	-1.27006
122061260	chr12:122061260:G:A	1.5871e-11	-2.56711e-10	-0.889309	1.07286e-07	-2.56711e-10	-0.789242
122061829	chr12:122061829:G:A	1.22127e-11	-2.56711e-10	-1.15133	7.66557e-08	-2.56711e-10	-1.12542
122061855	chr12:122061855:C:A	1.17261e-11	-2.56711e-10	-1.19199	7.40226e-08	-2.56711e-10	-1.16037
122062387	chr12:122062387:C:T	1.953e-11	-2.56711e-10	-0.681851	1.09916e-07	-2.56711e-10	-0.765022
122062405	chr12:122062405:T:G	1.10139e-11	-2.56711e-10	-1.25465	6.60889e-08	-2.56711e-10	-1.27374
122062691	chr12:122062691:G:A	1.40334e-11	-2.56711e-10	-1.01236	9.08312e-08	-2.56711e-10	-0.95574
122062842	chr12:122062842:C:A	6.15436e-12	-0.614189	-1.22245	5.49607e-08	-0.203049	-1.25508
122062849	chr12:122062849:T:G	1.20101e-11	-2.56711e-10	-1.16805	7.35495e-08	-2.56711e-10	-1.16678
122063731	chr12:122063731:G:A	1.79728e-11	-2.56711e-10	-0.764943	1.13658e-07	-2.56711e-10	-0.731548
122064214	chr12:122064214:A:G	1.33191e-11	-2.56711e-10	-1.0646	8.5636e-08	-2.56711e-10	-1.01464
122065059	chr12:122065059:C:T	1.68131e-11	-2.56711e-10	-0.831643	1.00799e-07	-2.56711e-10	-0.851619
122065322	chr12:122065322:C:G	1.25481e-11	-2.56711e-10	-1.12423	7.90344e-08	-2.56711e-10	-1.09486
122065471	chr12:122065471:C:T	1.90224e-11	0.384306	-1.09249	2.45455e-07	1.03951	-1.00114
122065538	chr12:122065538:G:A	3.40897e-11	0.280455	-0.405263	4.46906e-07	0.923696	-0.286091
122065591	chr12:122065591:G:C	1.3944e-11	-2.56711e-10	-1.01875	9.08585e-08	-2.56711e-10	-0.95544
122065683	chr12:122065683:T:A	1.86241e-10	2.76111	-1.18787	5.14985e-06	4.29036	-1.20838
122065723	chr12:122065723:G:A	1.35017e-11	-2.56711e-10	-1.05098	8.50508e-08	-2.56711e-10	-1.02149
122065795	chr12:122065795:C:T	1.47945e-11	-2.56711e-10	-0.959545	9.69482e-08	-2.56711e-10	-0.890566
122066314	chr12:122066314:T:C	8.11443e-12	-0.630374	-0.929786	8.145e-08	-0.169343	-0.895411
122066820	chr12:122066820:C:T	9.77397e-11	-2.56711e-10	0.928504	7.83975e-07	-2.56711e-10	1.19963
122066955	chr12:122066955:A:C	4.61118e-11	1.24528	-1.06801	7.72093e-07	2.28383	-1.09947
122067296	chr12:122067296:T:C	1.92142e-11	-2.56711e-10	-0.698154	1.26501e-07	-2.56711e-10	-0.624489
122067317	chr12:122067317:A:G	1.33816e-11	-2.56711e-10	-1.05992	7.85992e-08	-2.56711e-10	-1.10038
122067357	chr12:122067357:G:A	1.19346e-11	-2.56711e-10	-1.17436	7.92965e-08	-2.56711e-10	-1.09155
122068097	chr12:122068097:G:A	1.09835e-11	-2.56711e-10	-1.25741	6.64401e-08	-2.56711e-10	-1.26844
122068239	chr12:122068239:G:A	1.53715e-11	-2.56711e-10	-0.921289	9.01849e-08	-2.56711e-10	-0.96288
122069370	chr12:122069370:C:T	1.79506e-11	-2.56711e-10	-0.766181	1.17953e-07	-2.56711e-10	-0.694456
122069460	chr12:122069460:A:C	1.83595e-11	-2.56711e-10	-0.743655	1.03402e-07	-2.56711e-10	-0.826119
122069601	chr12:122069601:T:C	1.46332e-11	-0.153658	-0.816851	1.66768e-07	0.420628	-0.768767
122069896	chr12:122069896:G:A	1.11155e-11	-2.56711e-10	-1.24547	7.00499e-08	-2.56711e-10	-1.21554
122071301	chr12:122071301:G:T	6.32691e-12	-1.80899	-3.18773e-10	3.71391e-08	-1.85007	-3.18773e-10
122071646	chr12:122071646:T:G	2.11149e-11	-2.56711e-10	-0.603825	1.396e-07	-2.56711e-10	-0.525963
122071981	chr12:122071981:G:A	4.33823e-11	-0.904838	1.02109	3.27828e-07	-0.620384	0.948129
122072732	chr12:122072732:C:A	2.90987e-11	-2.56711e-10	-0.283111	1.73061e-07	-2.56711e-10	-0.311101
122073055	chr12:122073055:A:C	1.97405e-11	-2.56711e-10	-0.671131	1.13226e-07	-2.56711e-10	-0.735358
122073173	chr12:122073173:G:A	5.42308e-12	-1.96314	-3.18773e-10	3.48198e-08	-1.91456	-3.18773e-10
122073210	chr12:122073210:A:G	2.02735e-12	-1.97257	-0.974507	1.59828e-08	-1.6252	-1.06803
122073297	chr12:122073297:C:G	1.0733e-11	-2.56711e-10	-1.28048	6.579e-08	-2.56711e-10	-1.27828
122073332	chr12:122073332:A:G	2.20406e-11	-0.0566677	-0.504251	2.82053e-07	0.530029	-0.352677
122074724	chr12:122074724:T:C	1.82674e-11	-2.56711e-10	-0.748686	1.20297e-07	-2.56711e-10	-0.674779
122075083	chr12:122075083:C:T	1.04944e-11	-2.56711e-10	-1.30297	6.44355e-08	-2.56711e-10	-1.29908
122075359	chr12:122075359:C:T	1.32101e-11	-2.56711e-10	-1.07282	8.52772e-08	-2.56711e-10	-1.01884
122075416	chr12:122075416:T:A	2.79948e-12	-1.86473	-0.759644	2.02959e-08	-1.84282	-0.611501
122075557	chr12:122075557:C:G	2.03274e-10	-2.56711e-10	1.66075	1.12234e-06	-2.56711e-10	1.55843
122075726	chr12:122075726:CTG:C	1.20417e-11	-0.0741616	-1.09127	1.38413e-07	0.551917	-1.08642
122075802	chr12:122075802:C:T	5.75269e-12	-1.90414	-3.18773e-10	3.34205e-08	-1.95557	-3.18773e-10
122076074	chr12:122076074:C:T	1.11914e-11	-2.56711e-10	-1.23866	6.61658e-08	-2.56711e-10	-1.27258
122076262	chr12:122076262:A:G	1.21695e-11	-2.56711e-10	-1.15487	7.28696e-08	-2.56711e-10	-1.17607
122076462	chr12:122076462:G:A	1.17099e-11	-2.56711e-10	-1.19337	6.84444e-08	-2.56711e-10	-1.23872
122076603	chr12:122076603:G:A	2.65702e-11	-0.538832	0.164818	5.55787e-08	-1.36606	-0.0808845
122077069	chr12:122077069:G:C	2.02079e-11	-2.56711e-10	-0.647731	1.1322e-07	-2.56711e-10	-0.735407
122077641	chr12:122077641:ATTTTTC:A	2.22618e-12	-1.90834	-0.945179	1.74148e-08	-1.7858	-0.821621
122078268	chr12:122078268:A:G	1.21829e-11	-2.56711e-10	-1.15377	7.05037e-08	-2.56711e-10	-1.20908
122078389	chr12:122078389:G:A	1.26793e-11	-2.56711e-10	-1.11383	7.99594e-08	-2.56711e-10	-1.08322
122078634	chr12:122078634:A:G	1.36914e-11	-2.56711e-10	-1.03703	8.01782e-08	-2.56711e-10	-1.08049
122078886	chr12:122078886:C:T	1.702e-11	-2.56711e-10	-0.819415	1.10832e-07	-2.56711e-10	-0.756729
122078991	chr12:122078991:G:A	9.78812e-12	-0.568934	-0.803701	1.06802e-08	-1.97235	-1.124
122079288	chr12:122079288:T:C	4.98894e-11	1.43907	-1.18307	1.10722e-06	2.75109	-1.20623
122080041	chr12:122080041:T:C	1.21335e-11	-2.56711e-10	-1.15784	7.26706e-08	-2.56711e-10	-1.17881
122080155	chr12:122080155:T:C	2.04448e-10	-2.56711e-10	1.66651	1.12823e-06	-2.56711e-10	1.56367
122080337	chr12:122080337:A:G	7.17791e-12	-1.68279	-3.18773e-10	7.00071e-08	-1.21615	-3.18773e-10
122080482	chr12:122080482:A:T	2.08052e-11	-2.56711e-10	-0.618602	1.16248e-07	-2.56711e-10	-0.709013
122081287	chr12:122081287:G:A	1.08421e-11	-2.56711e-10	-1.27037	6.76177e-08	-2.56711e-10	-1.25087
122081564	chr12:122081564:T:C	1.83546e-10	-2.56711e-10	1.55866	1.01358e-06	-2.56711e-10	1.4565
122081755	chr12:122081755:A:T	2.62899e-11	-2.56711e-10	-0.384621	1.61732e-07	-2.56711e-10	-0.378802
122082179	chr12:122082179:G:T	1.47111e-11	-0.965204	-3.18773e-10	8.63738e-08	-1.00606	-3.18773e-10
122082206	chr12:122082206:C:T	1.78545e-12	-1.935	-1.13914	1.81805e-08	-1.34951	-1.21488
122082669	chr12:122082669:A:G	8.04613e-12	-0.981204	-0.587409	6.45371e-08	-0.698939	-0.598563
122082672	chr12:122082672:T:C	2.16073e-11	-2.56711e-10	-0.580771	1.32968e-07	-2.56711e-10	-0.574635
122082729	chr12:122082729:G:A	1.91123e-11	-0.703472	-3.18773e-10	5.69898e-08	-1.42187	-3.18773e-10
122083542	chr12:122083542:G:A	1.11755e-11	-2.56711e-10	-1.24008	6.99522e-08	-2.56711e-10	-1.21693
122083571	chr12:122083571:T:C	2.04486e-11	0.00820982	-0.644097	2.32518e-07	0.627619	-0.643392
122083580	chr12:122083580:A:G	7.20905e-12	-1.67847	-3.18773e-10	3.6466e-08	-1.86836	-3.18773e-10
122084056	chr12:122084056:G:A	1.21705e-10	-2.56711e-10	1.1478	7.0216e-07	-2.56711e-10	1.08942
122084259	chr12:122084259:C:T	1.18986e-11	-0.210625	-0.96676	1.31563e-07	0.382017	-0.967274
122084705	chr12:122084705:C:T	1.61678e-11	0.0679294	-0.938713	2.09896e-07	0.709536	-0.827667
122084801	chr12:122084801:G:A	1.32912e-11	-0.129831	-0.936874	1.61562e-07	0.473356	-0.853208
122084815	chr12:122084815:T:C	1.50958e-11	-2.56711e-10	-0.939388	1.03849e-07	-2.56711e-10	-0.821809
122085014	chr12:122085014:T:C	1.07988e-11	-2.56711e-10	-1.27437	6.45437e-08	-2.56711e-10	-1.2974
122085266	chr12:122085266:AC:A	1.0858e-11	-2.56711e-10	-1.26891	6.78495e-08	-2.56711e-10	-1.24745
122085762	chr12:122085762:T:G	1.11603e-11	-0.115087	-1.12635	1.14143e-07	0.449807	-1.1771
122085841	chr12:122085841:T:C	1.36467e-10	-2.56711e-10	1.26228	7.538e-07	-2.56711e-10	1.16038
122085895	chr12:122085895:C:T	2.19173e-11	-2.56711e-10	-0.566526	1.25878e-07	-2.56711e-10	-0.629432
122085944	chr12:122085944:C:A	2.17846e-11	-0.0573677	-0.515234	2.78778e-07	0.653459	-0.487785
122086175	chr12:122086175:C:G	6.26413e-11	-2.56711e-10	0.483621	3.60012e-07	-2.56711e-10	0.421394
122086289	chr12:122086289:G:A	7.01445e-12	-1.70583	-3.18773e-10	3.32549e-08	-1.96054	-3.18773e-10
122086322	chr12:122086322:GA:G	4.66559e-11	0.00127537	0.18772	4.8875e-07	0.596354	0.130754
122086876	chr12:122086876:A:G	9.6093e-10	1.6539	1.5602	1.72074e-06	0.411821	1.57395
122086897	chr12:122086897:C:T	1.10279e-11	-2.56711e-10	-1.25338	6.78854e-08	-2.56711e-10	-1.24692
122086963	chr12:122086963:A:G	2.65974e-11	0.349674	-0.722665	3.52966e-07	1.0038	-0.602171
122086991	chr12:122086991:A:G	5.55985e-11	1.15532	-0.790972	1.10349e-06	2.38369	-0.842202
122086996	chr12:122086996:C:T	3.81281e-11	-2.56711e-10	-0.0128509	2.21806e-07	-2.56711e-10	-0.0629395
122087021	chr12:122087021:T:C	5.94313e-12	-1.87157	-3.18773e-10	4.4627e-08	-1.6664	-3.18773e-10
122087073	chr12:122087073:G:A	2.07923e-11	0.260867	-0.880086	2.57501e-07	0.898713	-0.812434
122087632	chr12:122087632:A:G	1.06678e-11	-2.56711e-10	-1.28658	6.41304e-08	-2.56711e-10	-1.30382
122087950	chr12:122087950:A:G	4.27753e-11	1.30894	-1.20679	9.24293e-07	2.59176	-1.22748
122088009	chr12:122088009:C:T	1.16759e-11	-2.56711e-10	-1.19627	7.39641e-08	-2.56711e-10	-1.16116
122088049	chr12:122088049:G:A	1.07405e-11	-2.56711e-10	-1.27978	6.52504e-08	-2.56711e-10	-1.28651
122088171	chr12:122088171:C:T	6.82742e-12	-1.73286	-3.18773e-10	5.09656e-08	-1.53359	-3.18773e-10
122088381	chr12:122088381:T:A	2.0195e-11	0.344907	-0.993274	2.29149e-07	0.9943	-1.02467
122089577	chr12:122089577:A:G	1.05058e-11	-2.56711e-10	-1.30188	6.45922e-08	-2.56711e-10	-1.29665
122090080	chr12:122090080:T:C	1.1416e-11	-2.56711e-10	-1.21879	7.20666e-08	-2.56711e-10	-1.18715
122090119	chr12:122090119:C:T	1.20627e-11	-2.56711e-10	-1.16368	7.73408e-08	-2.56711e-10	-1.11652
122090357	chr12:122090357:T:C	1.8482e-11	-0.254738	-0.482269	3.58332e-08	-1.21866	-0.667209
122090369	chr12:122090369:T:C	5.2214e-11	-0.210871	0.512419	4.88849e-07	0.32429	0.403021
122090502	chr12:122090502:A:G	5.26226e-11	-2.56711e-10	0.309341	3.53824e-07	-2.56711e-10	0.404058
122091193	chr12:122091193:G:A	2.08624e-11	-2.56711e-10	-0.615856	1.16474e-07	-2.56711e-10	-0.707078
122091477	chr12:122091477:T:C	3.05529e-11	-0.542304	0.307959	3.23507e-07	-0.0518091	0.366286
122091642	chr12:122091642:A:C	1.07726e-11	-2.56711e-10	-1.2768	6.71255e-08	-2.56711e-10	-1.25818
122092029	chr12:122092029:C:T	1.25402e-11	-2.56711e-10	-1.12486	7.38497e-08	-2.56711e-10	-1.16271
122092350	chr12:122092350:T:C	6.9073e-11	0.0786685	0.502692	6.74062e-07	0.657809	0.390771
122092405	chr12:122092405:G:GT	1.10363e-11	-2.56711e-10	-1.25261	6.62274e-08	-2.56711e-10	-1.27165
122092742	chr12:122092742:A:G	2.80339e-12	-1.66605	-0.956928	1.4567e-08	-1.95652	-0.829471
122094919	chr12:122094919:G:T	5.53376e-11	0.0610301	0.298619	5.49715e-07	0.644785	0.199872
122095145	chr12:122095145:TGTGCGGTGTGGTGGTGTGTGTGGTGA:T	2.43313e-12	-1.71358	-1.05105	1.33255e-08	-1.93738	-0.937688
122095189	chr12:122095189:G:A	6.16954e-12	-1.83418	-3.18773e-10	4.85171e-08	-1.58283	-3.18773e-10
122095342	chr12:122095342:G:C	1.23738e-11	-0.257751	-0.880474	1.36184e-07	0.283441	-0.83418
122095675	chr12:122095675:CCTTTT:C	1.18585e-11	-2.56711e-10	-1.18076	7.53025e-08	-2.56711e-10	-1.14323
122095877	chr12:122095877:T:A	5.86273e-12	-1.88519	-3.18773e-10	4.46282e-08	-1.66638	-3.18773e-10
122095959	chr12:122095959:G:A	5.56943e-11	-0.0434125	0.409487	5.39055e-07	0.522225	0.30285
122096185	chr12:122096185:G:C	1.27399e-11	-2.56711e-10	-1.10906	8.24551e-08	-2.56711e-10	-1.05249
122096235	chr12:122096235:A:G	1.08163e-11	-2.56711e-10	-1.27275	6.46332e-08	-2.56711e-10	-1.29602
122096282	chr12:122096282:A:G	3.71207e-11	-0.106187	0.0665583	3.61546e-07	0.450471	-0.0248248
122096925	chr12:122096925:G:A	4.42071e-11	-2.56711e-10	0.135082	2.5535e-07	-2.56711e-10	0.0778918
122096979	chr12:122096979:C:T	5.51998e-12	-1.94543	-3.18773e-10	3.45029e-08	-1.9237	-3.18773e-10
122097239	chr12:122097239:C:T	2.06427e-11	-2.56711e-10	-0.626443	1.15228e-07	-2.56711e-10	-0.717831
122097279	chr12:122097279:C:T	3.43764e-11	-0.153289	0.0368554	3.34219e-07	0.401982	-0.0549293
122097676	chr12:122097676:G:GT	4.42085e-11	-2.56711e-10	0.135114	3.29089e-07	-2.56711e-10	0.331585
122097891	chr12:122097891:G:C	5.9257e-11	-2.56711e-10	0.428079	3.39841e-07	-2.56711e-10	0.363734
122097946	chr12:122097946:T:C	3.46486e-11	-0.176204	0.0676585	3.3479e-07	0.375194	-0.0264328
122097982	chr12:122097982:T:C	1.29879e-11	-2.56711e-10	-1.08978	8.42566e-08	-2.56711e-10	-1.03088
122098980	chr12:122098980:G:A	2.31303e-12	-1.67699	-1.13825	1.22575e-08	-1.95353	-1.00508
122099252	chr12:122099252:A:G	1.05286e-11	-2.56711e-10	-1.2997	6.43556e-08	-2.56711e-10	-1.30032
122100518	chr12:122100518:T:C	1.36175e-11	-2.56711e-10	-1.04245	8.99991e-08	-2.56711e-10	-0.964943
122101037	chr12:122101037:TTATAA:T	1.0697e-11	-2.56711e-10	-1.28384	6.42285e-08	-2.56711e-10	-1.3023
122101106	chr12:122101106:C:T	1.15857e-11	-2.56711e-10	-1.20403	7.33335e-08	-2.56711e-10	-1.16973
122101374	chr12:122101374:A:G	1.06449e-11	-2.56711e-10	-1.28873	6.61885e-08	-2.56711e-10	-1.27224
122101554	chr12:122101554:ATTTATTTATTTAT:A	2.01494e-11	-2.56711e-10	-0.65063	1.33747e-07	-2.56711e-10	-0.56879
122101605	chr12:122101605:G:A	1.07802e-11	-2.56711e-10	-1.2761	6.50405e-08	-2.56711e-10	-1.28973
122101641	chr12:122101641:C:T	1.04618e-11	-2.56711e-10	-1.30607	6.43018e-08	-2.56711e-10	-1.30116
122101674	chr12:122101674:A:G	1.79867e-11	-0.302328	-0.461846	3.5836e-08	-1.24042	-0.645371
122101732	chr12:122101732:C:CT	1.19138e-11	-2.56711e-10	-1.17611	7.05773e-08	-2.56711e-10	-1.20803
122101733	chr12:122101733:A:C	1.18963e-11	-2.56711e-10	-1.17758	7.04864e-08	-2.56711e-10	-1.20932
122101778	chr12:122101778:A:G	1.127e-11	-2.56711e-10	-1.23166	7.09519e-08	-2.56711e-10	-1.20274
122101858	chr12:122101858:C:T	1.58145e-10	1.18159	0.228115	2.83558e-07	0.0309637	0.151711
122102231	chr12:122102231:C:G	1.05475e-11	-2.56711e-10	-1.29791	6.50116e-08	-2.56711e-10	-1.29018
122102413	chr12:122102413:G:C	1.04391e-11	-2.56711e-10	-1.30824	6.37708e-08	-2.56711e-10	-1.30945
122102430	chr12:122102430:A:T	3.17546e-11	-0.213791	0.018026	3.05601e-07	0.331976	-0.0744379
122102645	chr12:122102645:T:C	1.83904e-11	-2.56711e-10	-0.741977	1.20924e-07	-2.56711e-10	-0.669581
122102958	chr12:122102958:T:G	1.11727e-11	-2.56711e-10	-1.24033	6.73638e-08	-2.56711e-10	-1.25463
122103054	chr12:122103054:A:G	1.73248e-12	-1.80128	-1.30297	9.55456e-09	-1.90191	-1.30582
122103130	chr12:122103130:A:G	3.44365e-11	-0.0834909	-0.0311951	3.37154e-07	0.478314	-0.122518
122103211	chr12:122103211:T:G	1.66222e-11	-0.843067	-3.18773e-10	1.14261e-07	-0.726259	-3.18773e-10
122103246	chr12:122103246:G:A	3.86065e-11	0.0460498	-0.0464326	3.8406e-07	0.624731	-0.138674
122103693	chr12:122103693:TA:T	6.11727e-12	-1.84269	-3.18773e-10	5.80105e-08	-1.40412	-3.18773e-10
122103776	chr12:122103776:G:A	5.988e-12	-1.86405	-3.18773e-10	4.51881e-08	-1.65391	-3.18773e-10
122103844	chr12:122103844:T:G	2.68291e-11	-0.205605	-0.158712	2.57006e-07	0.328984	-0.244626
122104194	chr12:122104194:A:ACAAGTGTACT	1.13118e-11	-2.56711e-10	-1.22796	6.98712e-08	-2.56711e-10	-1.21809
122104681	chr12:122104681:G:A	1.08372e-11	-2.56711e-10	-1.27082	6.47061e-08	-2.56711e-10	-1.29489
122104715	chr12:122104715:G:T	1.06383e-11	-2.56711e-10	-1.28935	6.44139e-08	-2.56711e-10	-1.29941
122104736	chr12:122104736:C:T	9.04657e-12	-1.45142	-3.18773e-10	3.28951e-08	-1.97142	-3.18773e-10
122104807	chr12:122104807:C:T	3.86769e-11	-0.0543092	0.0557476	3.79705e-07	0.513977	-0.0393248
122104848	chr12:122104848:A:G	1.72357e-12	-1.82118	-1.28823	9.80399e-09	-1.88842	-1.29353
122105278	chr12:122105278:G:C	1.98907e-11	0.169408	-0.832961	2.50211e-07	0.777912	-0.720351
122105628	chr12:122105628:C:T	6.30694e-12	-1.81215	-3.18773e-10	4.90727e-08	-1.57144	-3.18773e-10
122105633	chr12:122105633:G:A	1.51959e-11	-2.56711e-10	-0.932779	1.00868e-07	-2.56711e-10	-0.850928
122105791	chr12:122105791:A:C	5.40226e-11	-2.56711e-10	0.335599	3.09838e-07	-2.56711e-10	0.271308
122105918	chr12:122105918:G:T	5.2353e-11	-0.07505	0.379255	5.03761e-07	0.483865	0.273495
122105956	chr12:122105956:A:C	1.16768e-11	-2.56711e-10	-1.1962	7.10218e-08	-2.56711e-10	-1.20176
122106016	chr12:122106016:T:C	3.64839e-11	-0.17409	0.117158	3.50106e-07	0.373395	0.0200975
122106582	chr12:122106582:G:A	2.46914e-11	-2.56711e-10	-0.447347	1.70097e-07	-2.56711e-10	-0.328376
122106754	chr12:122106754:T:A	4.93709e-11	-0.0667836	0.312341	4.72127e-07	0.483207	0.209299
122106819	chr12:122106819:C:A	1.87436e-11	-2.56711e-10	-0.72295	1.23863e-07	-2.56711e-10	-0.645564
122106984	chr12:122106984:G:A	5.91149e-12	-1.87691	-3.18773e-10	3.43493e-08	-1.92816	-3.18773e-10
122107204	chr12:122107204:T:C	1.26166e-11	-0.526491	-0.592296	2.76233e-08	-1.38641	-0.759675
122107556	chr12:122107556:C:G	4.28222e-11	1.23862	-1.13537	8.71804e-07	2.4712	-1.16538
122108140	chr12:122108140:C:T	1.05393e-11	-2.56711e-10	-1.29869	6.40172e-08	-2.56711e-10	-1.30559
122108495	chr12:122108495:C:T	1.38311e-11	-0.164539	-0.862342	1.59003e-07	0.395473	-0.79129
122109384	chr12:122109384:A:C	1.09425e-11	-2.56711e-10	-1.26115	6.99682e-08	-2.56711e-10	-1.2167
122109486	chr12:122109486:A:G	2.66868e-12	-1.73563	-0.936588	1.52679e-08	-1.93451	-0.804482
122109702	chr12:122109702:T:C	3.58224e-11	-0.186566	0.111335	3.4269e-07	0.357952	0.0141326
122110026	chr12:122110026:T:C	2.58345e-11	-2.56711e-10	-0.402093	1.73453e-07	-2.56711e-10	-0.308839
122110544	chr12:122110544:C:T	7.67561e-12	-1.61576	-3.18773e-10	3.53794e-08	-1.89861	-3.18773e-10
122110844	chr12:122110844:A:G	1.05831e-11	-2.56711e-10	-1.29454	6.41845e-08	-2.56711e-10	-1.30298
122110847	chr12:122110847:G:A	1.06526e-11	-2.56711e-10	-1.288	6.44776e-08	-2.56711e-10	-1.29843
122111071	chr12:122111071:T:C	3.17747e-11	-0.44282	0.247687	2.35283e-07	-0.155862	0.151908
122111601	chr12:122111601:C:T	5.00488e-11	-0.257562	0.516756	4.66079e-07	0.273967	0.405646
122112136	chr12:122112136:T:C	1.18347e-11	-2.56711e-10	-1.18277	7.63703e-08	-2.56711e-10	-1.12915
122113366	chr12:122113366:C:G	1.10831e-11	-2.56711e-10	-1.24838	6.6464e-08	-2.56711e-10	-1.26808
122113513	chr12:122113513:C:T	1.40417e-11	-0.10931	-0.902463	1.65012e-07	0.475789	-0.834514
122113798	chr12:122113798:C:T	3.646e-11	-0.440516	0.382929	3.97392e-07	0.0834128	0.436767
122114047	chr12:122114047:A:G	1.06347e-10	-0.0299355	1.04284	9.98654e-07	0.517419	0.924247
122114291	chr12:122114291:C:A	1.94017e-11	-2.56711e-10	-0.688443	1.08972e-07	-2.56711e-10	-0.773653
122114394	chr12:122114394:T:C	3.61365e-11	-0.236369	0.16987	3.50569e-07	0.323246	0.0715681
122114473	chr12:122114473:A:G	1.74202e-11	-1.09224	0.296067	2.64627e-08	-1.94806	-0.240944
122114495	chr12:122114495:T:C	5.54734e-11	-0.136888	0.498987	5.3735e-07	0.43206	0.389847
122114668	chr12:122114668:C:T	6.13023e-11	-2.56711e-10	0.462014	4.67825e-07	-2.56711e-10	0.683351
122114814	chr12:122114814:C:T	4.17969e-11	-0.118538	0.197555	4.10159e-07	0.451624	0.100177
122115006	chr12:122115006:C:G	1.09065e-11	-2.56711e-10	-1.26445	6.96555e-08	-2.56711e-10	-1.22118
122115287	chr12:122115287:C:A	3.20158e-11	-0.253194	0.06562	3.11416e-07	0.304396	-0.0280106
122115294	chr12:122115294:A:G	1.10301e-11	-2.56711e-10	-1.25317	7.07504e-08	-2.56711e-10	-1.20558
122115309	chr12:122115309:T:C	3.53835e-11	-0.207841	0.120282	3.45414e-07	0.354304	0.0256959
122115388	chr12:122115388:G:T	5.51721e-11	-2.56711e-10	0.356654	4.20321e-07	-2.56711e-10	0.576275
122115416	chr12:122115416:C:T	1.04253e-11	-2.56711e-10	-1.30956	6.38044e-08	-2.56711e-10	-1.30892
122115536	chr12:122115536:G:C	1.66079e-11	-2.56711e-10	-0.843924	9.74056e-08	-2.56711e-10	-0.885859
122115966	chr12:122115966:A:G	6.92576e-11	-0.243728	0.827758	6.57081e-07	0.311411	0.711653
122116019	chr12:122116019:C:A	8.4492e-12	-0.93724	-0.582492	1.25421e-08	-1.9533	-0.982354
122116256	chr12:122116256:A:T	5.65432e-11	-0.180482	0.561683	5.43405e-07	0.384478	0.448634
122116742	chr12:122116742:A:G	4.31968e-11	-0.00286689	0.11483	4.33129e-07	0.588704	0.0175873
122117103	chr12:122117103:C:T	1.73713e-11	-2.56711e-10	-0.798986	1.13668e-07	-2.56711e-10	-0.731465
122117181	chr12:122117181:G:A	3.47908e-11	-2.56711e-10	-0.104452	2.27437e-07	-2.56711e-10	-0.0378705
122117380	chr12:122117380:A:G	1.97907e-11	-2.56711e-10	-0.668592	1.30755e-07	-2.56711e-10	-0.59142
122117758	chr12:122117758:G:A	2.89005e-11	-0.343458	0.0535121	2.78017e-07	0.215845	-0.052907
122118395	chr12:122118395:A:G	1.06402e-11	-2.56711e-10	-1.28916	6.71737e-08	-2.56711e-10	-1.25746
122118576	chr12:122118576:A:G	4.3078e-11	0.0430762	0.0661328	4.35552e-07	0.642459	-0.0305883
122118779	chr12:122118779:C:T	3.89577e-11	0.0101062	-0.00143471	3.94109e-07	0.607576	-0.095691
122118967	chr12:122118967:C:G	4.88994e-11	-2.56711e-10	0.23596	3.6554e-07	-2.56711e-10	0.436634
122118993	chr12:122118993:C:T	1.47227e-11	-2.56711e-10	-0.964411	9.4698e-08	-2.56711e-10	-0.91405
122119016	chr12:122119016:A:T	9.78232e-12	-1.37323	-3.18773e-10	5.49034e-08	-1.45917	-3.18773e-10
122119034	chr12:122119034:C:T	4.26841e-11	0.0258883	0.0741349	4.29866e-07	0.61996	-0.0212302
122119190	chr12:122119190:AAAACAAAAC:A	1.0636e-11	-2.56711e-10	-1.28956	6.40369e-08	-2.56711e-10	-1.30528
122119315	chr12:122119315:G:A	6.76393e-11	0.121875	0.43851	6.7934e-07	0.727892	0.328487
122119342	chr12:122119342:T:A	1.16552e-11	-2.56711e-10	-1.19805	7.26595e-08	-2.56711e-10	-1.17896
122119431	chr12:122119431:G:A	2.0475e-11	-2.56711e-10	-0.634597	1.14774e-07	-2.56711e-10	-0.721778
122119548	chr12:122119548:C:T	5.21491e-11	-2.56711e-10	0.300304	3.9263e-07	-2.56711e-10	0.508124
122119552	chr12:122119552:C:T	1.69956e-11	-2.56711e-10	-0.820846	1.14034e-07	-2.56711e-10	-0.728249
122119565	chr12:122119565:G:A	3.73202e-11	-0.028335	-0.00593323	3.76968e-07	0.563016	-0.0955982
122119613	chr12:122119613:G:C	4.38842e-11	0.0199266	0.107824	4.41208e-07	0.614214	0.0105599
122119681	chr12:122119681:G:A	5.44367e-11	-2.56711e-10	0.343234	4.14087e-07	-2.56711e-10	0.561334
122119686	chr12:122119686:T:C	4.51845e-11	0.0655386	0.0914117	4.58328e-07	0.66851	-0.00566852
122119690	chr12:122119690:G:A	1.17407e-11	-2.56711e-10	-1.19075	7.10052e-08	-2.56711e-10	-1.20199
122120402	chr12:122120402:T:C	1.41687e-11	-2.56711e-10	-1.00277	8.27463e-08	-2.56711e-10	-1.04896
122120600	chr12:122120600:A:G	2.20965e-11	-2.56711e-10	-0.558383	1.47752e-07	-2.56711e-10	-0.469205
122120750	chr12:122120750:G:A	5.37145e-12	-1.97271	-3.18773e-10	3.43238e-08	-1.9289	-3.18773e-10
122120918	chr12:122120918:T:C	1.11032e-11	-2.56711e-10	-1.24657	6.83975e-08	-2.56711e-10	-1.23941
122121140	chr12:122121140:G:T	1.23416e-11	-2.56711e-10	-1.14083	7.26044e-08	-2.56711e-10	-1.17972
122121157	chr12:122121157:A:G	3.80515e-11	-0.156003	0.14114	3.72728e-07	0.4139	0.0422045
122121299	chr12:122121299:T:C	9.23743e-11	0.670215	0.20183	1.01263e-06	1.35826	0.097309
122121376	chr12:122121376:C:T	2.92413e-12	-1.87075	-0.710056	5.84964e-08	-0.772341	-0.623437
122121402	chr12:122121402:G:A	2.10218e-12	-1.83613	-1.07469	1.49298e-08	-1.86903	-0.892351
122121629	chr12:122121629:A:G	1.49704e-11	-0.490307	-0.457424	3.17839e-08	-1.36413	-0.641652
122122049	chr12:122122049:A:G	3.67951e-11	-0.168508	0.120068	3.60693e-07	0.401656	0.0216274
122122050	chr12:122122050:C:CCTT	3.6563e-11	-0.176921	0.122153	3.58042e-07	0.392267	0.0236394
122122115	chr12:122122115:G:A	3.71176e-11	-0.173968	0.134255	3.63003e-07	0.394618	0.0350504
122122212	chr12:122122212:A:G	3.70005e-11	-0.173222	0.13035	3.62188e-07	0.39524	0.032181
122122340	chr12:122122340:C:T	1.04299e-11	-2.56711e-10	-1.30913	6.37558e-08	-2.56711e-10	-1.30968
122122368	chr12:122122368:G:T	1.58648e-11	-0.505141	-0.384557	3.36307e-08	-1.37158	-0.57772
122122370	chr12:122122370:A:T	6.9587e-11	-2.56711e-10	0.588774	5.3367e-07	-2.56711e-10	0.815035
122122516	chr12:122122516:A:G	2.6498e-11	-0.340875	-0.0358585	2.83957e-07	0.199476	-0.0153976
122122565	chr12:122122565:A:G	1.34639e-11	-0.532323	-0.52147	2.92413e-08	-1.39067	-0.698489
122122635	chr12:122122635:A:G	3.60286e-11	-0.145146	0.0756543	3.55023e-07	0.427928	-0.0204883
122122834	chr12:122122834:A:G	6.63866e-11	0.417017	0.124674	6.76097e-07	1.02595	0.0256479
122122971	chr12:122122971:C:T	3.53022e-12	-1.92598	-0.466465	2.73578e-08	-1.75405	-0.401688
122123404	chr12:122123404:G:A	1.56131e-12	-1.9152	-1.29308	1.75641e-08	-1.34118	-1.2577
122123517	chr12:122123517:C:T	2.72626e-12	-1.9142	-0.736678	4.54253e-08	-0.983623	-0.665052
122123596	chr12:122123596:G:A	1.22652e-11	-2.56711e-10	-1.14704	7.23364e-08	-2.56711e-10	-1.18342
122123608	chr12:122123608:G:A	3.67219e-11	-0.258593	0.208162	3.53119e-07	0.30004	0.102022
122123955	chr12:122123955:T:C	2.85165e-11	-0.261973	-0.0413467	2.77541e-07	0.295126	-0.133901
122124089	chr12:122124089:A:G	5.945e-11	-0.103847	0.535179	5.76891e-07	0.47163	0.42128
122124531	chr12:122124531:C:T	4.23946e-11	-2.56711e-10	0.0932173	2.4544e-07	-2.56711e-10	0.0383096
122124584	chr12:122124584:C:T	1.5122e-11	-0.00343033	-0.93422	1.79934e-07	0.596733	-0.868884
122125035	chr12:122125035:G:A	3.82172e-11	-0.318325	0.307807	4.235e-07	0.224219	0.359592
122125237	chr12:122125237:C:T	1.98392e-11	-2.56711e-10	-0.666146	1.34713e-07	-2.56711e-10	-0.561593
122125472	chr12:122125472:C:A	4.54755e-11	0.0349503	0.128419	4.58968e-07	0.634339	0.029899
122125581	chr12:122125581:C:T	1.14946e-11	-2.56711e-10	-1.21193	7.26962e-08	-2.56711e-10	-1.17845
122125738	chr12:122125738:G:A	1.04941e-11	-2.56711e-10	-1.30299	6.38575e-08	-2.56711e-10	-1.30809
122126046	chr12:122126046:A:T	3.79689e-12	-1.92745	-0.392174	2.97131e-08	-1.74737	-0.325785
122126059	chr12:122126059:C:T	1.09912e-11	-2.56711e-10	-1.25671	6.60282e-08	-2.56711e-10	-1.27466
122126362	chr12:122126362:G:A	4.16793e-11	0.00455368	0.0716467	4.19296e-07	0.598982	-0.0251482
122126457	chr12:122126457:A:T	3.67307e-12	-1.92993	-0.42285	2.89628e-08	-1.74131	-0.357425
122126553	chr12:122126553:A:G	4.25357e-11	0.0239894	0.0725516	4.29829e-07	0.622634	-0.0239887
122126603	chr12:122126603:G:A	1.30972e-11	-2.56711e-10	-1.0814	7.68489e-08	-2.56711e-10	-1.1229
122126653	chr12:122126653:G:T	4.25873e-11	0.00855739	0.0891951	4.28381e-07	0.603411	-0.00814154
122127053	chr12:122127053:C:T	4.48567e-11	0.0877591	0.0619108	4.57087e-07	0.69449	-0.0343599
122127073	chr12:122127073:A:G	1.68235e-11	-0.212824	-0.618201	3.28449e-08	-1.18882	-0.78413
122127094	chr12:122127094:C:T	1.90835e-11	-0.162618	-0.542359	3.64574e-08	-1.15176	-0.716834
122127138	chr12:122127138:G:A	1.07425e-11	-2.56711e-10	-1.27959	6.43737e-08	-2.56711e-10	-1.30004
122127387	chr12:122127387:C:T	2.01497e-11	-0.650617	-3.18773e-10	5.89874e-08	-1.38742	-3.18773e-10
122127531	chr12:122127531:A:T	6.07411e-11	-2.56711e-10	0.452817	4.61622e-07	-2.56711e-10	0.670003
122127599	chr12:122127599:T:C	4.39377e-11	0.0376543	0.0913155	4.43811e-07	0.636802	-0.00614525
122127778	chr12:122127778:G:A	3.59714e-11	-0.303784	0.232706	4.00452e-07	0.243032	0.28482
122127803	chr12:122127803:G:T	4.26501e-11	0.0213731	0.0778522	4.29942e-07	0.618094	-0.0191861
122128088	chr12:122128088:G:A	4.04268e-11	0.0149121	0.0307759	4.07873e-07	0.612492	-0.0662802
122128645	chr12:122128645:C:G	6.22914e-12	-1.82457	-3.18773e-10	3.67766e-08	-1.85988	-3.18773e-10
122128693	chr12:122128693:C:T	1.24447e-11	-2.56711e-10	-1.13251	7.49722e-08	-2.56711e-10	-1.14763
122128731	chr12:122128731:C:T	3.98829e-11	-0.000934228	0.0330777	4.02575e-07	0.594071	-0.0609332
122128765	chr12:122128765:C:A	3.81579e-11	1.12367	-1.13574	7.66236e-07	2.34249	-1.16574
122128993	chr12:122128993:T:C	3.63696e-11	-0.368883	0.308811	4.00394e-07	0.165554	0.362152
122129052	chr12:122129052:A:G	1.49145e-11	-0.599558	-0.351909	3.57947e-08	-1.43273	-0.454214
122129396	chr12:122129396:C:T	1.10775e-11	-2.56711e-10	-1.24889	6.66159e-08	-2.56711e-10	-1.2658
122129513	chr12:122129513:G:T	1.38876e-11	0.208684	-1.23149	2.11804e-07	1.14167	-1.25075
122129662	chr12:122129662:CT:C	1.72995e-11	-0.144138	-0.658987	1.35579e-07	0.199109	-0.754296
122129889	chr12:122129889:C:T	1.15259e-11	-2.56711e-10	-1.2092	7.32323e-08	-2.56711e-10	-1.17111
122130239	chr12:122130239:T:G	1.34825e-11	-2.56711e-10	-1.05241	7.9091e-08	-2.56711e-10	-1.09414
122130311	chr12:122130311:T:C	2.29647e-11	-2.56711e-10	-0.519845	1.26613e-07	-2.56711e-10	-0.623609
122130441	chr12:122130441:G:A	7.64382e-11	-2.56711e-10	0.682679	5.9056e-07	-2.56711e-10	0.916328
122130968	chr12:122130968:C:G	2.76126e-11	-0.124146	-0.211387	3.86092e-07	0.47087	0.0204616
122131044	chr12:122131044:G:A	1.05685e-11	-2.56711e-10	-1.29593	6.41294e-08	-2.56711e-10	-1.30384
122131394	chr12:122131394:C:T	1.0896e-11	-2.56711e-10	-1.2654	6.54348e-08	-2.56711e-10	-1.28369
122131417	chr12:122131417:G:T	2.76175e-11	-0.687679	0.352324	2.3137e-07	-0.271744	0.251019
122131552	chr12:122131552:C:T	2.32164e-11	-0.555826	0.0468834	2.03767e-07	-0.11397	-0.0337952
122131693	chr12:122131693:T:C	1.66925e-11	-0.423794	-0.415048	3.44106e-08	-1.32338	-0.602997
122131739	chr12:122131739:G:A	2.26027e-11	-0.727997	0.192265	1.88957e-07	-0.314858	0.0916333
122132212	chr12:122132212:G:A	1.56408e-11	-0.663827	-0.240096	1.34666e-07	-0.238441	-0.323502
122132768	chr12:122132768:TG:T	2.28346e-11	-0.670415	0.144887	1.92903e-07	-0.249135	0.0465801
122133011	chr12:122133011:C:G	5.82619e-11	-2.56711e-10	0.411145	3.34378e-07	-2.56711e-10	0.347529
122133495	chr12:122133495:G:A	1.86591e-11	-0.727468	-3.18773e-10	5.80131e-08	-1.40407	-3.18773e-10
122133697	chr12:122133697:C:T	1.11101e-11	-2.56711e-10	-1.24595	6.5865e-08	-2.56711e-10	-1.27714
122134019	chr12:122134019:T:TC	7.0961e-12	-1.69426	-3.18773e-10	3.30372e-08	-1.96711	-3.18773e-10
122134264	chr12:122134264:G:A	2.03127e-11	-2.56711e-10	-0.642558	1.13375e-07	-2.56711e-10	-0.73404
122134304	chr12:122134304:CCTT:C	1.82401e-11	-2.56711e-10	-0.750179	1.20158e-07	-2.56711e-10	-0.675936
122134419	chr12:122134419:T:C	5.97712e-11	-0.341297	0.778018	5.12429e-07	0.118644	0.655775
122134767	chr12:122134767:C:T	1.30789e-11	-2.56711e-10	-1.0828	7.66122e-08	-2.56711e-10	-1.12599
122134850	chr12:122134850:C:T	7.2173e-11	-0.215109	0.840371	8.13696e-07	0.339484	0.89736
122135700	chr12:122135700:C:T	1.18295e-11	-2.56711e-10	-1.1832	7.10034e-08	-2.56711e-10	-1.20202
122136142	chr12:122136142:A:G	6.9801e-11	-2.56711e-10	0.591844	5.35813e-07	-2.56711e-10	0.819043
122136387	chr12:122136387:T:TA	2.92403e-12	-1.76379	-0.817046	1.92713e-08	-1.79409	-0.712031
122136841	chr12:122136841:G:A	1.60649e-11	-2.56711e-10	-0.877169	9.4067e-08	-2.56711e-10	-0.920736
122137116	chr12:122137116:A:G	1.25092e-11	-2.56711e-10	-1.12734	8.11622e-08	-2.56711e-10	-1.06829
122137145	chr12:122137145:T:G	6.81202e-11	-2.56711e-10	0.56747	5.21534e-07	-2.56711e-10	0.792031
122137441	chr12:122137441:G:A	7.76583e-11	-2.56711e-10	0.698515	6.01042e-07	-2.56711e-10	0.933922
122138090	chr12:122138090:C:T	5.39807e-12	-1.96776	-3.18773e-10	3.3505e-08	-1.95305	-3.18773e-10
122138248	chr12:122138248:A:G	2.27424e-11	-0.529574	-3.18773e-10	2.83585e-07	0.18277	-3.18773e-10
122138620	chr12:122138620:T:TGG	1.61627e-11	-2.56711e-10	-0.871099	9.47123e-08	-2.56711e-10	-0.913899
122139048	chr12:122139048:A:G	2.92504e-12	-1.97242	-0.608073	3.22021e-08	-1.4609	-0.531809
122139387	chr12:122139387:A:G	1.05943e-11	-2.56711e-10	-1.29348	6.42271e-08	-2.56711e-10	-1.30232
122139657	chr12:122139657:A:G	2.56971e-11	-2.56711e-10	-0.407427	1.725e-07	-2.56711e-10	-0.314348
122139705	chr12:122139705:C:T	1.05031e-11	-2.56711e-10	-1.30213	6.38862e-08	-2.56711e-10	-1.30764
122139803	chr12:122139803:G:A	3.7929e-11	-0.364035	0.345947	3.28625e-07	0.0918663	0.238308
122140462	chr12:122140462:A:G	1.04949e-11	-2.56711e-10	-1.30291	6.41809e-08	-2.56711e-10	-1.30304
122140550	chr12:122140550:C:T	3.77873e-11	-0.282941	0.261111	3.33706e-07	0.187857	0.157662
122140584	chr12:122140584:G:A	2.71183e-12	-1.64258	-1.0136	1.80629e-08	-1.46869	-1.10219
122140665	chr12:122140665:A:G	1.83266e-11	-0.0319347	-0.713515	2.11909e-07	0.553119	-0.661708
122140737	chr12:122140737:C:T	1.0808e-11	-2.56711e-10	-1.27351	6.56648e-08	-2.56711e-10	-1.28018
122141417	chr12:122141417:G:A	3.7223e-11	-2.56711e-10	-0.0368778	2.156e-07	-2.56711e-10	-0.0913203
122141445	chr12:122141445:A:G	1.86069e-11	-0.074905	-0.655365	2.14625e-07	0.506018	-0.601867
122141568	chr12:122141568:C:T	1.05031e-11	-2.56711e-10	-1.30213	6.38862e-08	-2.56711e-10	-1.30764
122141938	chr12:122141938:A:G	1.41714e-11	-2.56711e-10	-1.00258	8.51952e-08	-2.56711e-10	-1.0198
122142054	chr12:122142054:C:G	2.2314e-11	-2.56711e-10	-0.548588	1.242e-07	-2.56711e-10	-0.64285
122142295	chr12:122142295:G:A	5.17542e-11	-0.296274	0.588975	4.46244e-07	0.164794	0.47133
122142616	chr12:122142616:C:T	1.28809e-11	-2.56711e-10	-1.09806	7.55469e-08	-2.56711e-10	-1.13999
122142824	chr12:122142824:G:A	2.0849e-11	-0.144721	-0.471776	3.87402e-08	-1.15518	-0.652681
122143339	chr12:122143339:C:T	1.63101e-11	-2.56711e-10	-0.862019	9.53175e-08	-2.56711e-10	-0.907529
122143672	chr12:122143672:T:C	3.35094e-11	-0.370773	0.228795	2.90084e-07	0.0817787	0.12365
122143760	chr12:122143760:G:T	1.06749e-11	-2.56711e-10	-1.28591	6.47618e-08	-2.56711e-10	-1.29403
122143969	chr12:122143969:A:T	3.42834e-11	-0.30603	0.186886	3.01749e-07	0.15842	0.0864317
122143990	chr12:122143990:C:T	2.09158e-12	-1.78527	-1.13061	1.36645e-08	-1.65143	-1.19851
122144202	chr12:122144202:G:T	3.92983e-11	-2.56711e-10	0.0173772	2.26933e-07	-2.56711e-10	-0.0400894
122144454	chr12:122144454:G:A	7.10132e-11	-2.56711e-10	0.609062	5.45312e-07	-2.56711e-10	0.836616
122145323	chr12:122145323:C:T	1.0471e-11	-2.56711e-10	-1.30519	6.45777e-08	-2.56711e-10	-1.29687
122145462	chr12:122145462:G:T	5.83426e-11	-0.658635	1.07116	5.61509e-07	-0.27393	1.13982
122145738	chr12:122145738:G:A	1.57162e-11	-0.252271	-0.646844	1.76916e-07	0.296457	-0.585526
122145786	chr12:122145786:G:A	1.13652e-11	-2.56711e-10	-1.22324	6.69363e-08	-2.56711e-10	-1.261
122146106	chr12:122146106:G:C	1.9131e-12	-1.71185	-1.29323	9.64737e-09	-1.89404	-1.30402
122146146	chr12:122146146:T:C	2.92352e-11	-2.56711e-10	-0.278429	1.59195e-07	-2.56711e-10	-0.39461
122146362	chr12:122146362:G:A	1.85406e-12	-1.94427	-1.09216	1.48554e-08	-1.58812	-1.17826
122146408	chr12:122146408:C:T	1.86136e-11	-2.56711e-10	-0.729913	1.08571e-07	-2.56711e-10	-0.777341
122146414	chr12:122146414:C:T	1.59274e-11	-2.56711e-10	-0.88576	1.02092e-07	-2.56711e-10	-0.838872
122146439	chr12:122146439:C:T	1.1128e-11	-2.56711e-10	-1.24434	6.69419e-08	-2.56711e-10	-1.26092
122146559	chr12:122146559:A:G	2.62933e-11	-2.56711e-10	-0.38449	1.91438e-07	-2.56711e-10	-0.210179
122146646	chr12:122146646:G:A	1.42053e-11	-2.56711e-10	-1.00019	9.14265e-08	-2.56711e-10	-0.949208
122146661	chr12:122146661:G:T	1.87661e-12	-1.8912	-1.13314	1.20789e-08	-1.79243	-1.18086
122146701	chr12:122146701:G:A	1.05544e-11	-2.56711e-10	-1.29726	6.553e-08	-2.56711e-10	-1.28223
122146737	chr12:122146737:TGGTTCTGCGCTCTGAACCTGGG:T	1.14395e-11	-2.56711e-10	-1.21673	7.23393e-08	-2.56711e-10	-1.18338
122146934	chr12:122146934:C:T	1.95075e-11	-0.254351	-0.428655	2.40407e-08	-1.66178	-0.623212
122147046	chr12:122147046:T:C	4.95691e-11	-2.56711e-10	0.249564	2.81776e-07	-2.56711e-10	0.176371
122147205	chr12:122147205:T:C	3.4074e-11	-1.75253	1.62726	2.43363e-07	-1.43547	1.46528
122147255	chr12:122147255:C:T	1.04876e-11	-2.56711e-10	-1.30361	6.37564e-08	-2.56711e-10	-1.30967
122147298	chr12:122147298:C:G	1.06904e-11	-2.56711e-10	-1.28446	6.42168e-08	-2.56711e-10	-1.30248
122147417	chr12:122147417:C:G	6.30518e-11	0.560707	-0.0705539	2.36734e-07	0.203516	-0.20132
122147418	chr12:122147418:A:G	1.08693e-11	-2.56711e-10	-1.26786	6.48363e-08	-2.56711e-10	-1.29288
122147832	chr12:122147832:C:T	1.43605e-11	0.0120325	-1.00136	4.18857e-08	-0.719	-1.0108
122147963	chr12:122147963:C:A	6.79894e-12	-1.73704	-3.18773e-10	3.90116e-08	-1.80088	-3.18773e-10
122148389	chr12:122148389:G:A	1.35151e-11	0.0941953	-1.14419	3.39389e-07	1.40617	-1.04377
122148484	chr12:122148484:G:A	5.59229e-12	-1.93241	-3.18773e-10	3.41091e-08	-1.93518	-3.18773e-10
122148909	chr12:122148909:T:C	2.2025e-12	-1.90022	-0.963996	1.28954e-08	-1.77152	-1.13635
122148940	chr12:122148940:CA:C	1.05104e-11	-2.56711e-10	-1.30144	6.3933e-08	-2.56711e-10	-1.30691
122149114	chr12:122149114:C:T	2.15151e-11	-2.56711e-10	-0.585051	1.15243e-07	-2.56711e-10	-0.717699
122149372	chr12:122149372:C:CT	4.39835e-12	-0.867035	-1.30554	9.63195e-09	-1.89545	-1.30421
122149456	chr12:122149456:T:C	9.38007e-12	-1.9545	0.539282	1.29953e-07	-1.2899	0.692329
122149591	chr12:122149591:G:A	5.08184e-11	-2.56711e-10	0.274454	3.78657e-07	-2.56711e-10	0.471888
122149599	chr12:122149599:T:C	2.3233e-11	-1.55568	1.04745	1.29808e-07	-1.6509	1.05221
122149867	chr12:122149867:A:G	1.62318e-11	-2.56711e-10	-0.866829	9.80406e-08	-2.56711e-10	-0.879361
122149906	chr12:122149906:T:C	1.18591e-10	-2.56711e-10	1.12188	6.38613e-07	-2.56711e-10	0.994556
122149998	chr12:122149998:C:T	1.82774e-11	-2.56711e-10	-0.748139	9.94448e-08	-2.56711e-10	-0.86514
122150234	chr12:122150234:A:G	2.90752e-12	-1.27766	-1.30884	1.57362e-08	-1.39919	-1.30958
122150250	chr12:122150250:A:T	2.87823e-12	-1.31098	-1.28565	1.62916e-08	-1.41392	-1.26018
122150337	chr12:122150337:T:G	2.26525e-11	-2.56711e-10	-0.533532	1.60118e-07	-2.56711e-10	-0.388834
122150594	chr12:122150594:C:T	1.1863e-11	-2.56711e-10	-1.18038	7.00348e-08	-2.56711e-10	-1.21575
122150613	chr12:122150613:T:C	1.0855e-10	-2.56711e-10	1.0334	5.96048e-07	-2.56711e-10	0.925579
122150809	chr12:122150809:G:A	1.04254e-11	-2.56711e-10	-1.30956	6.38019e-08	-2.56711e-10	-1.30896
122151436	chr12:122151436:G:A	3.89941e-12	-1.97095	-0.322032	2.94927e-08	-1.44562	-0.634983
122151833	chr12:122151833:C:T	3.84522e-11	-2.56711e-10	-0.00438785	2.82186e-07	-2.56711e-10	0.177824
122151917	chr12:122151917:GAATACAACAGTGACTTTATTGCA:G	1.32822e-11	-2.56711e-10	-1.06738	8.59596e-08	-2.56711e-10	-1.01087
122152009	chr12:122152009:T:C	1.75422e-12	-1.95635	-1.13543	1.35288e-08	-1.68537	-1.17455
122152176	chr12:122152176:TG:T	1.29075e-11	-2.56711e-10	-1.096	8.84772e-08	-2.56711e-10	-0.981998
122152330	chr12:122152330:T:C	2.53539e-12	-1.41969	-1.30376	1.37016e-08	-1.53869	-1.30854
122152597	chr12:122152597:G:A	1.88074e-12	-1.7502	-1.27194	1.09142e-08	-1.80797	-1.26671
122152651	chr12:122152651:A:G	1.85155e-12	-1.77518	-1.2626	1.07303e-08	-1.8345	-1.25717
122152732	chr12:122152732:C:G	7.80821e-12	-1.59863	-3.18773e-10	3.91628e-08	-1.79702	-3.18773e-10
122152738	chr12:122152738:A:G	1.93453e-12	-1.7622	-1.23174	1.11943e-08	-1.82486	-1.22448
122152767	chr12:122152767:C:G	1.52171e-12	-1.97008	-1.26389	9.61333e-09	-1.95027	-1.25132
122153270	chr12:122153270:GAC:G	1.13628e-11	-2.56711e-10	-1.22346	7.58614e-08	-2.56711e-10	-1.13584
122153407	chr12:122153407:G:A	4.75991e-12	-1.88082	-0.212758	1.63664e-08	-1.93764	-0.731874
122153459	chr12:122153459:A:C	9.21376e-12	-0.315237	-1.11787	2.75788e-07	1.20312	-1.04823
122153725	chr12:122153725:G:A	5.41073e-12	-1.96542	-3.18773e-10	3.35345e-08	-1.95217	-3.18773e-10
122153750	chr12:122153750:T:G	6.1611e-12	-1.83555	-3.18773e-10	3.89765e-08	-1.80178	-3.18773e-10
122153823	chr12:122153823:C:T	2.59157e-12	-1.66177	-1.03977	1.65344e-08	-1.75381	-0.905495
122154787	chr12:122154787:AG:A	1.04589e-11	-2.56711e-10	-1.30635	6.37627e-08	-2.56711e-10	-1.30957
122155052	chr12:122155052:T:C	1.88895e-12	-1.72838	-1.2894	1.08518e-08	-1.80059	-1.27982
122155084	chr12:122155084:G:T	2.74651e-12	-1.5996	-1.04387	1.75426e-08	-1.69856	-0.901554
122155097	chr12:122155097:G:T	1.35654e-11	-2.56711e-10	-1.04628	7.71607e-08	-2.56711e-10	-1.11885
122155181	chr12:122155181:C:T	9.33144e-12	-0.311444	-1.10897	2.785e-07	1.20316	-1.03848
122155212	chr12:122155212:C:T	2.6189e-12	-1.60575	-1.0853	1.65442e-08	-1.70482	-0.953888
122155251	chr12:122155251:C:T	2.6148e-12	-1.95294	-0.739676	2.09705e-08	-1.96026	-0.461371
122155252	chr12:122155252:G:A	2.43884e-12	-1.66925	-1.09303	1.55066e-08	-1.76013	-0.963351
122155422	chr12:122155422:G:A	1.04771e-11	-2.56711e-10	-1.30461	6.37918e-08	-2.56711e-10	-1.30912
122155435	chr12:122155435:C:T	1.05545e-11	-2.56711e-10	-1.29725	6.46245e-08	-2.56711e-10	-1.29615
122155465	chr12:122155465:G:A	2.86387e-11	-2.56711e-10	-0.299044	1.96552e-07	-2.56711e-10	-0.183814
122155728	chr12:122155728:C:T	1.8321e-11	-2.56711e-10	-0.745755	1.0121e-07	-2.56711e-10	-0.847549
122155994	chr12:122155994:G:A	1.94789e-12	-1.72752	-1.25954	1.12306e-08	-1.79775	-1.24835
122156018	chr12:122156018:T:C	1.8418e-12	-1.73376	-1.3093	1.05551e-08	-1.80228	-1.30586
122157088	chr12:122157088:T:C	1.99435e-12	-1.71964	-1.24385	1.14991e-08	-1.79229	-1.23019
122157211	chr12:122157211:G:A	1.27591e-11	-2.56711e-10	-1.10756	7.29391e-08	-2.56711e-10	-1.17512
122157248	chr12:122157248:TTTTTTTGAGACGGAGTTTCGCTCTTGTCGCCCAGGCTGGAGTGCAATG:T	1.26359e-11	-2.56711e-10	-1.11726	7.94783e-08	-2.56711e-10	-1.08926
122157268	chr12:122157268:G:A	1.82104e-12	-1.74535	-1.30904	1.04169e-08	-1.81346	-1.30784
122157445	chr12:122157445:G:C	1.68892e-11	-2.56711e-10	-0.827132	9.51287e-08	-2.56711e-10	-0.909512
122157480	chr12:122157480:C:T	4.35359e-12	-1.30246	-0.880343	9.45027e-08	-0.20068	-0.715434
122157526	chr12:122157526:G:A	2.01551e-12	-1.69995	-1.25298	1.1587e-08	-1.77497	-1.2399
122157616	chr12:122157616:G:A	1.95151e-12	-1.72404	-1.26116	1.12364e-08	-1.79593	-1.24965
122157707	chr12:122157707:A:G	2.45103e-12	-1.84208	-0.915219	1.61432e-08	-1.88684	-0.7964
122158139	chr12:122158139:C:T	1.35621e-11	-2.56711e-10	-1.04652	8.85823e-08	-2.56711e-10	-0.980811
122158506	chr12:122158506:C:T	3.31199e-12	-1.45239	-1.00387	2.46437e-08	-1.56797	-0.692253
122158520	chr12:122158520:G:A	1.04904e-11	-2.56711e-10	-1.30334	6.3825e-08	-2.56711e-10	-1.3086
122158641	chr12:122158641:G:A	1.95144e-12	-1.7295	-1.25574	1.12481e-08	-1.80089	-1.24365
122158988	chr12:122158988:G:T	3.91045e-12	-1.71552	-0.574632	1.5679e-08	-1.78783	-0.924589
122159010	chr12:122159010:A:G	2.02984e-12	-1.69007	-1.25577	1.1641e-08	-1.7669	-1.2433
122159015	chr12:122159015:C:T	1.06867e-11	-2.56711e-10	-1.2848	6.4727e-08	-2.56711e-10	-1.29456
122159260	chr12:122159260:T:C	1.97948e-12	-1.68886	-1.28211	1.13358e-08	-1.76459	-1.27219
122159923	chr12:122159923:G:A	2.27572e-12	-1.63258	-1.19893	1.21764e-08	-1.72033	-1.24491
122160119	chr12:122160119:T:C	3.46402e-11	-2.56711e-10	-0.10879	2.34188e-07	-2.56711e-10	-0.00862042
122160127	chr12:122160127:C:G	1.12746e-11	-2.56711e-10	-1.23125	7.33699e-08	-2.56711e-10	-1.16923
122160336	chr12:122160336:T:C	2.36839e-12	-1.60962	-1.18197	1.25574e-08	-1.70124	-1.23319
122160394	chr12:122160394:C:G	7.12435e-12	-0.38215	-1.30814	1.87824e-07	1.08015	-1.30938
122160405	chr12:122160405:G:A	1.05007e-11	-2.56711e-10	-1.30236	6.39235e-08	-2.56711e-10	-1.30706
122161277	chr12:122161277:C:T	1.01309e-11	-0.0741878	-1.26402	3.17647e-07	1.53071	-1.23452
122161325	chr12:122161325:A:G	2.17293e-11	0.512687	-1.08783	3.79535e-07	1.48207	-1.00787
122161333	chr12:122161333:C:T	2.62604e-11	0.784317	-1.17006	4.82657e-07	1.81257	-1.09801
122161558	chr12:122161558:G:A	1.94993e-12	-1.718	-1.26801	1.11763e-08	-1.79586	-1.25509
122161654	chr12:122161654:C:T	1.9852e-12	-1.6605	-1.30758	1.09932e-08	-1.76267	-1.3048
122161727	chr12:122161727:T:C	1.96979e-12	-1.71925	-1.25663	1.07897e-08	-1.79225	-1.29391
122162188	chr12:122162188:C:T	9.01505e-11	1.83917	-0.991497	1.86923e-06	3.09587	-1.02733
122162324	chr12:122162324:A:G	1.59211e-11	0.272321	-1.15848	2.06822e-07	1.02793	-1.16082
122162725	chr12:122162725:C:T	1.04283e-11	-2.56711e-10	-1.30928	6.40233e-08	-2.56711e-10	-1.3055
122163048	chr12:122163048:G:A	2.35318e-11	-2.56711e-10	-0.495451	1.50961e-07	-2.56711e-10	-0.44772
122163486	chr12:122163486:A:G	1.23712e-11	-2.56711e-10	-1.13843	8.04795e-08	-2.56711e-10	-1.07674
122163765	chr12:122163765:T:A	3.93546e-11	-2.56711e-10	0.0188101	2.6665e-07	-2.56711e-10	0.121194
122163973	chr12:122163973:C:T	3.26415e-11	1.13871	-1.30693	6.05829e-07	2.25153	-1.30967
122164368	chr12:122164368:A:G	8.40306e-12	-0.215708	-1.3095	2.05086e-07	1.16471	-1.30602
122164408	chr12:122164408:A:AC	1.10076e-11	-2.56711e-10	-1.25522	6.66646e-08	-2.56711e-10	-1.26507
122164520	chr12:122164520:C:T	1.14527e-11	-2.56711e-10	-1.21558	6.78744e-08	-2.56711e-10	-1.24708
122164766	chr12:122164766:A:G	7.88731e-12	-0.448213	-1.14034	1.82781e-07	0.835849	-1.0923
122165026	chr12:122165026:C:T	1.33145e-11	-1.06495	-3.18773e-10	7.77679e-08	-1.11101	-3.18773e-10
122165168	chr12:122165168:C:G	1.94204e-11	-2.56711e-10	-0.687482	1.13145e-07	-2.56711e-10	-0.736077
122165256	chr12:122165256:G:A	8.26151e-12	-0.349495	-1.1927	1.96666e-07	0.969399	-1.15264
122165477	chr12:122165477:G:A	2.34398e-12	-1.80894	-0.993009	1.31462e-08	-1.96946	-0.919152
122165806	chr12:122165806:C:T	6.07979e-12	-0.629855	-1.21898	2.33278e-07	1.16918	-1.18169
122166347	chr12:122166347:G:A	1.33933e-11	-2.56711e-10	-1.05905	7.75952e-08	-2.56711e-10	-1.11324
122166628	chr12:122166628:A:G	4.61436e-12	-1.75639	-0.36824	2.74078e-08	-1.95022	-0.203698
122166635	chr12:122166635:A:C	1.10552e-11	-2.56711e-10	-1.25091	6.69428e-08	-2.56711e-10	-1.2609
122166708	chr12:122166708:G:A	6.21181e-12	-0.596955	-1.2304	2.43334e-07	1.22325	-1.19356
122166871	chr12:122166871:C:T	2.32949e-11	0.803387	-1.30895	4.0591e-07	1.85088	-1.30949
122167077	chr12:122167077:G:A	6.44925e-12	-0.548062	-1.24178	2.57151e-07	1.29234	-1.20742
122167116	chr12:122167116:A:C	1.1586e-11	-2.56711e-10	-1.20401	7.30104e-08	-2.56711e-10	-1.17414
122167120	chr12:122167120:T:G	2.93985e-11	-2.56711e-10	-0.272861	1.64292e-07	-2.56711e-10	-0.363098
122167146	chr12:122167146:A:G	1.04266e-11	-2.56711e-10	-1.30944	6.38536e-08	-2.56711e-10	-1.30815
122167289	chr12:122167289:A:G	9.69158e-12	-1.38255	-3.18773e-10	8.35424e-08	-1.03939	-3.18773e-10
122168427	chr12:122168427:G:A	2.16194e-11	0.722245	-1.30246	3.73067e-07	1.76455	-1.30754
122168509	chr12:122168509:G:A	9.25762e-12	-1.42836	-3.18773e-10	2.66269e-07	0.119763	-3.18773e-10
122168818	chr12:122168818:C:T	1.87076e-11	-2.56711e-10	-0.724875	1.25201e-07	-2.56711e-10	-0.634826
122168819	chr12:122168819:C:T	1.10078e-11	-2.56711e-10	-1.2552	6.66962e-08	-2.56711e-10	-1.2646
122169310	chr12:122169310:T:A	1.08998e-11	-2.56711e-10	-1.26506	6.80111e-08	-2.56711e-10	-1.24507
122169442	chr12:122169442:G:A	6.68495e-12	-0.498469	-1.25548	2.72842e-07	1.37044	-1.22629
122169452	chr12:122169452:A:G	1.12069e-11	-2.56711e-10	-1.23727	6.78082e-08	-2.56711e-10	-1.24806
122169577	chr12:122169577:G:A	2.75565e-12	-1.90448	-0.735674	1.86714e-08	-1.96746	-0.570291
122169578	chr12:122169578:T:C	2.53077e-12	-1.90198	-0.823297	1.67972e-08	-1.96815	-0.675382
122169586	chr12:122169586:G:A	1.38133e-11	-2.56711e-10	-1.02817	7.97694e-08	-2.56711e-10	-1.0856
122169808	chr12:122169808:T:C	1.12361e-11	-2.56711e-10	-1.23467	7.05799e-08	-2.56711e-10	-1.208
122169835	chr12:122169835:G:T	1.66268e-11	0.461638	-1.30442	2.83121e-07	1.47873	-1.2976
122170045	chr12:122170045:G:A	1.05627e-11	-2.56711e-10	-1.29647	6.39776e-08	-2.56711e-10	-1.30621
122170286	chr12:122170286:G:A	2.52528e-11	-2.56711e-10	-0.424865	1.60522e-07	-2.56711e-10	-0.386314
122170493	chr12:122170493:T:C	1.24011e-11	-2.56711e-10	-1.13602	7.8559e-08	-2.56711e-10	-1.10089
122170736	chr12:122170736:C:T	1.28747e-11	-2.56711e-10	-1.09854	7.60725e-08	-2.56711e-10	-1.13306
122170943	chr12:122170943:A:G	9.46261e-12	-0.825653	-0.580803	1.88075e-07	0.204195	-0.4321
122171466	chr12:122171466:A:G	1.48596e-11	-2.56711e-10	-0.955155	9.75808e-08	-2.56711e-10	-0.884062
122171584	chr12:122171584:A:G	1.84748e-11	-2.56711e-10	-0.737396	1.07947e-07	-2.56711e-10	-0.783101
122171709	chr12:122171709:A:C	1.15513e-11	-2.56711e-10	-1.20701	7.18605e-08	-2.56711e-10	-1.19002
122172041	chr12:122172041:T:G	1.05784e-11	-2.56711e-10	-1.29499	6.40293e-08	-2.56711e-10	-1.3054
122172262	chr12:122172262:C:T	1.14955e-11	-2.56711e-10	-1.21185	6.83075e-08	-2.56711e-10	-1.24072
122172959	chr12:122172959:TC:T	3.54224e-11	-2.56711e-10	-0.0864586	2.01287e-07	-2.56711e-10	-0.160009
122172995	chr12:122172995:A:G	1.225e-11	-2.56711e-10	-1.14828	7.17403e-08	-2.56711e-10	-1.19169
122173002	chr12:122173002:C:T	3.22515e-12	-1.70995	-0.772871	1.71522e-08	-1.93455	-0.688063
122173587	chr12:122173587:G:T	2.17538e-12	-1.57027	-1.30633	3.78157e-08	-0.538787	-1.29323
122173832	chr12:122173832:T:C	2.09116e-12	-1.60813	-1.30795	3.52175e-08	-0.606433	-1.29677
122173945	chr12:122173945:G:A	5.50462e-12	-1.73716	-0.211058	3.43257e-08	-1.93451	0.00566109
122174085	chr12:122174085:T:C	4.03666e-11	-2.56711e-10	0.0441982	2.15153e-07	-2.56711e-10	-0.0933918
122174715	chr12:122174715:G:C	3.38284e-11	-2.56711e-10	-0.132502	1.88949e-07	-2.56711e-10	-0.223264
122174803	chr12:122174803:A:C	2.58614e-12	-1.41709	-1.28655	5.10353e-08	-0.261575	-1.27065
122174969	chr12:122174969:A:G	3.92303e-11	-2.56711e-10	0.0156455	2.09518e-07	-2.56711e-10	-0.119931
122175359	chr12:122175359:G:A	7.85048e-12	-1.59323	-3.18773e-10	6.93714e-08	-1.22527	-3.18773e-10
122175380	chr12:122175380:G:A	1.16145e-11	-2.56711e-10	-1.20155	6.85641e-08	-2.56711e-10	-1.23697
122175615	chr12:122175615:T:C	6.34485e-12	-1.51388	-0.292275	2.41971e-08	-1.57626	-0.702249
122176004	chr12:122176004:A:G	1.25891e-11	-2.56711e-10	-1.12098	8.0936e-08	-2.56711e-10	-1.07108
122176229	chr12:122176229:T:C	8.06224e-12	-1.5199	-0.04671	2.90486e-08	-1.57511	-0.520665
122177341	chr12:122177341:A:C	3.3234e-12	-1.67628	-0.77654	1.73431e-08	-1.92052	-0.691025
122177994	chr12:122177994:T:C	3.32782e-12	-1.14259	-1.3089	5.14607e-08	-0.214459	-1.30947
122178125	chr12:122178125:A:G	1.83324e-11	-2.56711e-10	-0.745134	1.26641e-07	-2.56711e-10	-0.623388
122178226	chr12:122178226:T:G	1.17257e-11	-2.56711e-10	-1.19202	7.18156e-08	-2.56711e-10	-1.19064
122178228	chr12:122178228:C:T	4.69182e-12	-0.945671	-1.16231	8.0154e-08	0.0747013	-1.15549
122178309	chr12:122178309:C:T	4.34032e-12	-0.966715	-1.21914	7.59305e-08	0.024115	-1.15904
122178596	chr12:122178596:T:C	1.71279e-11	-2.56711e-10	-0.813097	1.01958e-07	-2.56711e-10	-0.84018
122178699	chr12:122178699:G:C	1.18939e-11	-0.00756642	-1.17021	2.50138e-07	1.15831	-1.10104
122179287	chr12:122179287:G:T	1.1733e-11	-2.56711e-10	-1.1914	6.9482e-08	-2.56711e-10	-1.22368
122179474	chr12:122179474:T:C	3.84311e-12	-1.03637	-1.27115	6.48756e-08	-0.0777141	-1.21456
122179711	chr12:122179711:A:G	3.74506e-12	-1.03084	-1.30253	5.95298e-08	-0.0686287	-1.30964
122179964	chr12:122179964:C:T	4.29223e-12	-1.03162	-1.16537	6.88204e-08	-0.0427071	-1.19054
122180051	chr12:122180051:T:G	2.97854e-11	-2.56711e-10	-0.259784	1.8847e-07	-2.56711e-10	-0.225806
122180135	chr12:122180135:G:A	1.06913e-11	-2.56711e-10	-1.28437	6.50175e-08	-2.56711e-10	-1.29009
122180176	chr12:122180176:A:G	2.0732e-12	-1.93568	-0.98903	1.38883e-08	-1.82494	-1.00876
122180626	chr12:122180626:A:G	4.63103e-12	-0.984854	-1.13617	7.26124e-08	-0.00221387	-1.17739
122180775	chr12:122180775:C:T	3.61358e-12	-1.71183	-0.657274	5.46996e-08	-0.816863	-0.646024
122181257	chr12:122181257:T:C	1.15676e-11	-2.56711e-10	-1.20559	6.83787e-08	-2.56711e-10	-1.23968
122181824	chr12:122181824:T:C	1.27808e-11	-2.56711e-10	-1.10586	8.21115e-08	-2.56711e-10	-1.05667
122182256	chr12:122182256:G:C	2.12922e-11	-2.56711e-10	-0.595464	1.4338e-07	-2.56711e-10	-0.499246
122182425	chr12:122182425:G:A	1.07999e-11	-2.56711e-10	-1.27427	6.48977e-08	-2.56711e-10	-1.29193
122182620	chr12:122182620:G:A	1.3422e-11	-2.56711e-10	-1.05691	8.66108e-08	-2.56711e-10	-1.00332
122182670	chr12:122182670:G:T	2.63659e-12	-1.67013	-1.01419	4.3749e-08	-0.741169	-0.945105
122182892	chr12:122182892:G:A	1.06597e-11	-2.56711e-10	-1.28733	6.49011e-08	-2.56711e-10	-1.29188
122183084	chr12:122183084:T:G	5.22231e-12	-1.45812	-0.542747	1.34617e-08	-1.96182	-0.903074
122183544	chr12:122183544:T:C	2.52074e-12	-1.51948	-1.20978	1.3906e-08	-1.5716	-1.26082
122183779	chr12:122183779:G:A	8.53382e-12	-0.344079	-1.16569	1.27946e-07	0.530016	-1.14315
122184418	chr12:122184418:T:C	2.21499e-12	-1.55268	-1.30587	1.28573e-08	-1.60147	-1.30936
122184633	chr12:122184633:C:T	2.38009e-11	-2.56711e-10	-0.484079	1.6057e-07	-2.56711e-10	-0.386014
122185019	chr12:122185019:C:A	1.86792e-12	-1.97237	-1.0566	1.2223e-08	-1.82943	-1.13199
122185460	chr12:122185460:G:A	5.3782e-12	-1.97145	-3.18773e-10	3.37088e-08	-1.94698	-3.18773e-10
122185706	chr12:122185706:A:G	2.01912e-12	-1.7071	-1.24404	2.63233e-08	-0.920988	-1.2733
122185752	chr12:122185752:G:A	2.20281e-12	-1.62804	-1.23603	1.16203e-08	-1.71719	-1.2948
122185802	chr12:122185802:G:GTCAC	1.36625e-11	-2.56711e-10	-1.03915	8.7199e-08	-2.56711e-10	-0.99655
122186106	chr12:122186106:C:T	1.23867e-11	-2.56711e-10	-1.13718	7.78941e-08	-2.56711e-10	-1.10939
122186160	chr12:122186160:C:T	1.12137e-11	-2.56711e-10	-1.23666	6.7298e-08	-2.56711e-10	-1.25561
122186393	chr12:122186393:G:A	1.30464e-11	-2.56711e-10	-1.08529	8.30949e-08	-2.56711e-10	-1.04476
122186440	chr12:122186440:T:A	1.43479e-11	-2.56711e-10	-0.990197	8.32342e-08	-2.56711e-10	-1.04308
122186495	chr12:122186495:A:G	1.05175e-11	-2.56711e-10	-1.30076	6.3901e-08	-2.56711e-10	-1.30741
122186645	chr12:122186645:G:A	2.0069e-11	-2.56711e-10	-0.654627	1.13852e-07	-2.56711e-10	-0.729846
122186685	chr12:122186685:G:A	4.51656e-11	-2.56711e-10	0.156532	2.33266e-07	-2.56711e-10	-0.0125645
122186808	chr12:122186808:G:A	2.08832e-12	-1.61673	-1.30071	3.16823e-08	-0.718157	-1.29083
122186955	chr12:122186955:T:C	1.04256e-11	-2.56711e-10	-1.30954	6.37747e-08	-2.56711e-10	-1.30939
122187097	chr12:122187097:G:A	3.73147e-12	-1.42839	-0.908615	1.51788e-08	-1.56195	-1.18289
122187401	chr12:122187401:C:T	1.0456e-11	-2.56711e-10	-1.30663	6.47066e-08	-2.56711e-10	-1.29488
122188263	chr12:122188263:T:C	9.67169e-12	-1.3846	-3.18773e-10	3.50125e-08	-1.90904	-3.18773e-10
122188448	chr12:122188448:T:TA	1.16281e-11	-2.56711e-10	-1.20038	7.54331e-08	-2.56711e-10	-1.1415
122188501	chr12:122188501:C:T	1.60053e-11	-1.07367	0.192791	1.69611e-07	-0.430009	0.0987757
122189343	chr12:122189343:G:A	2.31883e-11	-2.56711e-10	-0.510157	1.27392e-07	-2.56711e-10	-0.617473
122189643	chr12:122189643:T:C	5.51423e-12	-1.94647	-3.18773e-10	3.33589e-08	-1.95742	-3.18773e-10
122190211	chr12:122190211:G:A	1.8375e-12	-1.96185	-1.08355	1.49109e-08	-1.91679	-0.845859
122190233	chr12:122190233:C:A	1.76503e-12	-1.87407	-1.21156	1.10458e-08	-1.82133	-1.24136
122190260	chr12:122190260:T:C	1.04461e-11	-2.56711e-10	-1.30758	6.53715e-08	-2.56711e-10	-1.28466
122190481	chr12:122190481:AC:A	2.16826e-12	-1.86716	-1.01271	2.47531e-08	-1.34172	-0.914074
122190534	chr12:122190534:G:A	1.82167e-12	-1.87908	-1.17497	2.0302e-08	-1.36819	-1.08583
122190734	chr12:122190734:G:A	1.04861e-11	-2.56711e-10	-1.30376	6.60196e-08	-2.56711e-10	-1.27479
122191291	chr12:122191291:T:C	1.98433e-12	-1.8192	-1.14932	1.22358e-08	-1.69145	-1.26892
122191335	chr12:122191335:C:T	1.63089e-12	-1.8755	-1.28918	1.04968e-08	-1.82647	-1.28721
122191466	chr12:122191466:A:C	1.86606e-12	-1.82887	-1.20111	2.20673e-08	-1.25553	-1.11511
122191532	chr12:122191532:G:A	1.04728e-11	-2.56711e-10	-1.30502	6.37626e-08	-2.56711e-10	-1.30958
122191552	chr12:122191552:G:A	4.05957e-11	-2.56711e-10	0.0498587	2.76139e-07	-2.56711e-10	0.156163
122191661	chr12:122191661:A:T	1.68619e-12	-1.97266	-1.15868	1.17445e-08	-1.93314	-1.06822
122191984	chr12:122191984:A:G	1.63259e-12	-1.86041	-1.30323	1.16119e-08	-1.75866	-1.25405
122192160	chr12:122192160:T:C	1.50513e-12	-1.93619	-1.30874	9.12687e-09	-1.97065	-1.28287
122192198	chr12:122192198:C:T	1.13128e-11	-2.56711e-10	-1.22786	6.67793e-08	-2.56711e-10	-1.26335
122192447	chr12:122192447:T:G	1.16051e-11	-2.56711e-10	-1.20236	7.67419e-08	-2.56711e-10	-1.1243
122192601	chr12:122192601:C:T	1.8199e-12	-1.78954	-1.26548	1.02392e-08	-1.83972	-1.2988
122192672	chr12:122192672:C:T	3.70527e-11	-2.56711e-10	-0.0414625	2.50974e-07	-2.56711e-10	0.0606061
122192710	chr12:122192710:G:A	1.05774e-11	-2.56711e-10	-1.29508	6.71814e-08	-2.56711e-10	-1.25735
122192827	chr12:122192827:T:TTGAAGAGGTTAC	1.05205e-11	-2.56711e-10	-1.30048	6.38466e-08	-2.56711e-10	-1.30826
122193128	chr12:122193128:C:T	1.47089e-11	-2.56711e-10	-0.965351	9.57409e-08	-2.56711e-10	-0.903097
122193247	chr12:122193247:G:A	1.74694e-11	-2.56711e-10	-0.793354	1.00119e-07	-2.56711e-10	-0.858385
122193296	chr12:122193296:T:G	1.94283e-12	-1.74341	-1.24625	1.83527e-08	-1.26979	-1.28518
122193313	chr12:122193313:G:A	1.17471e-11	-2.56711e-10	-1.1902	6.87947e-08	-2.56711e-10	-1.23362
122193315	chr12:122193315:G:A	1.8565e-12	-1.7291	-1.30601	1.92506e-08	-1.19883	-1.30837
122193761	chr12:122193761:T:C	1.04774e-11	-2.56711e-10	-1.30458	6.39392e-08	-2.56711e-10	-1.30681
122193851	chr12:122193851:C:T	1.04542e-11	-2.56711e-10	-1.3068	6.37564e-08	-2.56711e-10	-1.30967
122194060	chr12:122194060:T:C	2.41109e-12	-1.87944	-0.894288	3.20781e-08	-1.36952	-0.627055
122194137	chr12:122194137:A:G	1.05647e-11	-2.56711e-10	-1.29628	6.43002e-08	-2.56711e-10	-1.30118
122194354	chr12:122194354:C:T	1.04814e-11	-2.56711e-10	-1.3042	6.392e-08	-2.56711e-10	-1.30711
122194440	chr12:122194440:C:T	2.2486e-11	-2.56711e-10	-0.540912	1.26734e-07	-2.56711e-10	-0.62265
122194536	chr12:122194536:A:C	2.31384e-12	-1.68682	-1.12808	1.43696e-08	-1.60476	-1.19487
122194562	chr12:122194562:G:A	7.50383e-12	-1.61615	-0.0222386	4.70916e-08	-1.56364	-0.0490061
122194759	chr12:122194759:C:G	1.04925e-11	-2.56711e-10	-1.30314	6.64971e-08	-2.56711e-10	-1.26758
122194989	chr12:122194989:A:C	1.04321e-11	-2.56711e-10	-1.30891	6.43485e-08	-2.56711e-10	-1.30043
122194995	chr12:122194995:GT:G	6.18677e-11	-2.56711e-10	0.471195	3.50941e-07	-2.56711e-10	0.395874
122195322	chr12:122195322:C:T	1.04463e-11	-2.56711e-10	-1.30755	6.53609e-08	-2.56711e-10	-1.28482
122195768	chr12:122195768:T:C	1.04478e-11	-2.56711e-10	-1.30742	6.41316e-08	-2.56711e-10	-1.30381
122196162	chr12:122196162:A:G	1.2495e-11	-2.56711e-10	-1.12848	7.6768e-08	-2.56711e-10	-1.12395
122196187	chr12:122196187:G:T	1.26655e-11	-2.56711e-10	-1.11492	7.54587e-08	-2.56711e-10	-1.14116
122196463	chr12:122196463:A:T	1.04723e-11	-2.56711e-10	-1.30507	6.39662e-08	-2.56711e-10	-1.30639
122196533	chr12:122196533:C:T	1.04437e-11	-2.56711e-10	-1.30781	6.41877e-08	-2.56711e-10	-1.30293
122196565	chr12:122196565:T:C	1.04531e-11	-2.56711e-10	-1.3069	6.4093e-08	-2.56711e-10	-1.30441
122197076	chr12:122197076:C:T	3.01461e-11	-2.56711e-10	-0.247748	1.64391e-07	-2.56711e-10	-0.362494
122197643	chr12:122197643:C:T	2.01737e-10	-2.56711e-10	1.65316	1.37247e-06	-2.56711e-10	1.75963
122197739	chr12:122197739:G:A	3.23892e-12	-1.57542	-0.903147	2.26769e-08	-1.48257	-0.860827
122198506	chr12:122198506:T:C	2.31247e-12	-1.54237	-1.27312	1.409e-08	-1.62093	-1.19834
122198595	chr12:122198595:C:T	1.53946e-12	-1.91511	-1.30727	9.34853e-09	-1.96034	-1.26919
122198692	chr12:122198692:C:T	6.75258e-12	-1.74388	-3.18773e-10	4.10585e-08	-1.74975	-3.18773e-10
122198991	chr12:122198991:T:C	5.64169e-12	-1.92362	-3.18773e-10	3.51835e-08	-1.90417	-3.18773e-10
122199428	chr12:122199428:A:G	1.67051e-11	-2.56711e-10	-0.838088	1.17919e-07	-2.56711e-10	-0.694746
122199439	chr12:122199439:C:T	1.13107e-11	-2.56711e-10	-1.22805	6.82096e-08	-2.56711e-10	-1.24216
122199639	chr12:122199639:A:G	7.60731e-11	-2.56711e-10	0.677891	5.33002e-07	-2.56711e-10	0.813782
122199703	chr12:122199703:C:T	1.8756e-12	-1.7974	-1.22748	2.23683e-08	-1.05063	-1.30647
122200312	chr12:122200312:G:A	3.51888e-11	-2.56711e-10	-0.0930745	1.91419e-07	-2.56711e-10	-0.21028
122200375	chr12:122200375:CTGTCCT:C	1.04464e-11	-2.56711e-10	-1.30755	6.37569e-08	-2.56711e-10	-1.30967
122200419	chr12:122200419:G:C	1.47972e-11	-2.56711e-10	-0.959366	9.27631e-08	-2.56711e-10	-0.934693
122200592	chr12:122200592:A:G	4.02152e-11	-2.56711e-10	0.0404411	2.18065e-07	-2.56711e-10	-0.0799488
122201216	chr12:122201216:G:A	1.09412e-11	-2.56711e-10	-1.26127	6.67983e-08	-2.56711e-10	-1.26307
122201890	chr12:122201890:T:G	2.53294e-12	-1.77836	-0.94606	4.01177e-08	-1.11261	-0.660315
122201899	chr12:122201899:G:A	1.55847e-11	-2.56711e-10	-0.907513	1.02606e-07	-2.56711e-10	-0.833842
122202090	chr12:122202090:C:T	5.77949e-12	-1.89949	-3.18773e-10	3.94488e-08	-1.78974	-3.18773e-10
122202340	chr12:122202340:TAATTGG:T	4.89013e-11	-2.56711e-10	0.235999	3.14037e-07	-2.56711e-10	0.284769
122202825	chr12:122202825:T:C	1.69315e-11	-2.56711e-10	-0.824628	9.64258e-08	-2.56711e-10	-0.895969
122202860	chr12:122202860:G:C	3.2887e-11	-2.56711e-10	-0.160726	2.15672e-07	-2.56711e-10	-0.0909864
122202898	chr12:122202898:G:C	3.60077e-11	-2.56711e-10	-0.0700705	2.36489e-07	-2.56711e-10	0.00115968
122203041	chr12:122203041:G:A	3.33742e-11	-2.56711e-10	-0.146021	2.18919e-07	-2.56711e-10	-0.0760425
122203923	chr12:122203923:C:G	1.59336e-11	-2.56711e-10	-0.885374	8.94145e-08	-2.56711e-10	-0.97146
122204218	chr12:122204218:C:T	1.09308e-11	-2.56711e-10	-1.26222	6.77028e-08	-2.56711e-10	-1.24962
122204282	chr12:122204282:C:T	2.10222e-11	-2.56711e-10	-0.608226	1.23711e-07	-2.56711e-10	-0.646792
122204615	chr12:122204615:G:T	1.14732e-11	-2.56711e-10	-1.21379	7.02342e-08	-2.56711e-10	-1.21291
122204634	chr12:122204634:C:G	2.53449e-12	-1.61568	-1.10813	2.82808e-08	-0.943081	-1.17948
122204697	chr12:122204697:C:T	1.95963e-12	-1.9674	-1.01364	1.69349e-08	-1.86148	-0.773883
122204948	chr12:122204948:T:G	1.07335e-11	-2.56711e-10	-1.28043	6.77164e-08	-2.56711e-10	-1.24942
122205974	chr12:122205974:C:T	1.06196e-11	-2.56711e-10	-1.29111	6.49398e-08	-2.56711e-10	-1.29128
122206094	chr12:122206094:G:C	1.15495e-11	-2.56711e-10	-1.20716	6.82254e-08	-2.56711e-10	-1.24193
122206223	chr12:122206223:G:A	1.16922e-11	-2.56711e-10	-1.19488	6.70329e-08	-2.56711e-10	-1.25956
122206237	chr12:122206237:G:A	8.64856e-12	-1.66072	0.164306	7.38593e-08	-1.41727	0.254688
122206258	chr12:122206258:C:T	1.04411e-11	-2.56711e-10	-1.30806	6.44327e-08	-2.56711e-10	-1.29912
122206511	chr12:122206511:T:C	1.04369e-11	-2.56711e-10	-1.30846	6.41766e-08	-2.56711e-10	-1.3031
122206994	chr12:122206994:G:A	1.45886e-11	-2.56711e-10	-0.973567	9.52826e-08	-2.56711e-10	-0.907896
122207191	chr12:122207191:C:A	1.20184e-11	-2.56711e-10	-1.16736	7.56595e-08	-2.56711e-10	-1.1385
122207806	chr12:122207806:G:GC	1.13853e-11	-2.56711e-10	-1.22148	7.06998e-08	-2.56711e-10	-1.2063
122208019	chr12:122208019:A:G	1.46029e-11	-2.56711e-10	-0.972582	8.0674e-08	-2.56711e-10	-1.07433
122208327	chr12:122208327:A:G	1.87433e-12	-1.91474	-1.11081	1.07139e-08	-1.81401	-1.27919
122208411	chr12:122208411:C:T	2.39097e-12	-1.84025	-0.941849	1.32719e-08	-1.76647	-1.11262
122208832	chr12:122208832:A:G	1.64869e-11	-2.56711e-10	-0.851238	8.9376e-08	-2.56711e-10	-0.971891
122209028	chr12:122209028:AAAAGGTATTAAAT:A	1.18037e-11	-2.56711e-10	-1.18539	7.2623e-08	-2.56711e-10	-1.17946
122209055	chr12:122209055:T:G	5.37166e-12	-1.97267	-3.18773e-10	3.45873e-08	-1.92126	-3.18773e-10
122209153	chr12:122209153:A:G	1.63381e-12	-1.85549	-1.30739	1.56462e-08	-1.45109	-1.26343
122209341	chr12:122209341:C:T	1.09859e-11	-2.56711e-10	-1.25719	6.92449e-08	-2.56711e-10	-1.22709
122209408	chr12:122209408:A:G	1.27717e-11	-2.56711e-10	-1.10657	7.36271e-08	-2.56711e-10	-1.16573
122209515	chr12:122209515:AG:A	3.33379e-11	-2.56711e-10	-0.147108	2.11255e-07	-2.56711e-10	-0.111675
122209573	chr12:122209573:G:A	1.05647e-11	-2.56711e-10	-1.29628	6.37557e-08	-2.56711e-10	-1.30968
122209750	chr12:122209750:T:C	1.27494e-11	-2.56711e-10	-1.10832	7.60131e-08	-2.56711e-10	-1.13384
122209871	chr12:122209871:A:G	8.73025e-12	-1.76157	0.274562	7.3243e-08	-1.56147	0.390513
122209940	chr12:122209940:C:T	1.1736e-11	-2.56711e-10	-1.19114	6.83318e-08	-2.56711e-10	-1.24037
122210053	chr12:122210053:G:T	2.44729e-12	-1.75732	-1.0015	1.4022e-08	-1.66567	-1.15844
122210191	chr12:122210191:G:A	1.09006e-11	-2.56711e-10	-1.26499	6.85609e-08	-2.56711e-10	-1.23702
122210309	chr12:122210309:G:A	1.04427e-11	-2.56711e-10	-1.3079	6.37948e-08	-2.56711e-10	-1.30907
122210323	chr12:122210323:C:T	7.6934e-12	-1.80698	0.193544	4.46582e-08	-1.58355	-0.0821556
122210582	chr12:122210582:C:T	3.00211e-12	-1.86798	-0.68651	3.64664e-08	-1.5269	-0.341452
122211711	chr12:122211711:C:T	2.27868e-12	-1.90344	-0.926767	1.51723e-08	-1.9581	-0.787167
122211937	chr12:122211937:G:A	1.06698e-11	-2.56711e-10	-1.28639	6.46831e-08	-2.56711e-10	-1.29524
122211978	chr12:122211978:T:C	1.32943e-11	-2.56711e-10	-1.06647	7.83123e-08	-2.56711e-10	-1.10404
122212453	chr12:122212453:T:TA	2.30563e-12	-1.72953	-1.08892	1.36553e-08	-1.6335	-1.21712
122212546	chr12:122212546:T:A	3.72614e-11	-2.56711e-10	-0.0358471	2.17094e-07	-2.56711e-10	-0.0844129
122212555	chr12:122212555:TTAG:T	1.64262e-11	-2.56711e-10	-0.854928	9.22844e-08	-2.56711e-10	-0.939868
122212710	chr12:122212710:TG:T	2.37478e-12	-1.89394	-0.894964	1.57774e-08	-1.95378	-0.752386
122212717	chr12:122212717:C:T	1.39104e-11	-2.56711e-10	-1.02117	8.94513e-08	-2.56711e-10	-0.971049
122212842	chr12:122212842:G:C	1.04676e-11	-2.56711e-10	-1.30552	6.4912e-08	-2.56711e-10	-1.29171
122213125	chr12:122213125:T:G	1.07686e-11	-2.56711e-10	-1.27717	6.52227e-08	-2.56711e-10	-1.28693
122213729	chr12:122213729:C:T	1.64602e-11	-2.56711e-10	-0.85286	1.08342e-07	-2.56711e-10	-0.77945
122214014	chr12:122214014:G:A	3.22285e-12	-1.40921	-1.07433	2.02863e-08	-1.25731	-1.19749
122214346	chr12:122214346:C:G	2.38948e-12	-1.88236	-0.900368	1.41947e-08	-1.73342	-1.07845
122214560	chr12:122214560:G:A	1.04289e-11	-2.56711e-10	-1.30922	6.43327e-08	-2.56711e-10	-1.30067
122214565	chr12:122214565:A:G	2.32662e-12	-1.61189	-1.1975	1.35555e-08	-1.75154	-1.10641
122214695	chr12:122214695:CCT:C	1.05791e-11	-2.56711e-10	-1.29493	6.42638e-08	-2.56711e-10	-1.30175
122214911	chr12:122214911:A:G	2.29407e-12	-1.66172	-1.16175	1.7999e-08	-1.32544	-1.24899
122215146	chr12:122215146:G:T	1.55815e-11	-2.56711e-10	-0.907722	8.56522e-08	-2.56711e-10	-1.01445
122215313	chr12:122215313:T:C	1.19858e-11	-1.17008	-3.18773e-10	6.49846e-08	-1.29059	-3.18773e-10
122215350	chr12:122215350:G:A	2.13268e-12	-1.61499	-1.28143	1.40451e-08	-1.51299	-1.30948
122215612	chr12:122215612:T:G	1.46347e-11	-2.56711e-10	-0.970411	8.32855e-08	-2.56711e-10	-1.04247
122215667	chr12:122215667:A:G	1.59338e-11	-2.56711e-10	-0.885363	8.98198e-08	-2.56711e-10	-0.966937
122215705	chr12:122215705:A:T	1.06335e-11	-2.56711e-10	-1.28979	6.45196e-08	-2.56711e-10	-1.29777
122215854	chr12:122215854:T:C	2.06634e-12	-1.61869	-1.30934	2.12713e-08	-1.10155	-1.30583
122216145	chr12:122216145:A:G	1.04424e-11	-2.56711e-10	-1.30793	6.40631e-08	-2.56711e-10	-1.30487
122216338	chr12:122216338:T:C	1.92172e-11	-2.56711e-10	-0.697996	1.36734e-07	-2.56711e-10	-0.546706
122216656	chr12:122216656:G:T	2.30843e-12	-1.51265	-1.30458	1.62225e-08	-1.37347	-1.30487
122216970	chr12:122216970:A:G	1.42388e-11	-2.56711e-10	-0.997834	9.16097e-08	-2.56711e-10	-0.947206
122217087	chr12:122217087:A:G	5.71265e-11	-2.56711e-10	0.391464	3.20566e-07	-2.56711e-10	0.305344
122217127	chr12:122217127:T:A	4.60278e-12	-1.72565	-0.401493	4.08652e-08	-1.49788	-0.256587
122217268	chr12:122217268:T:A	5.54402e-12	-1.94108	-3.18773e-10	3.44271e-08	-1.9259	-3.18773e-10
122217278	chr12:122217278:T:G	1.36228e-11	-2.56711e-10	-1.04206	8.7698e-08	-2.56711e-10	-0.990844
122217447	chr12:122217447:G:A	5.07179e-12	-1.23451	-0.7956	9.80737e-08	-0.21123	-0.667794
122218467	chr12:122218467:C:T	2.09712e-12	-1.72692	-1.18632	1.97972e-08	-1.18849	-1.29072
122219240	chr12:122219240:A:C	3.19658e-11	-2.56711e-10	-0.189138	2.18889e-07	-2.56711e-10	-0.0761803
122219258	chr12:122219258:C:A	1.04438e-11	-2.56711e-10	-1.30779	6.40767e-08	-2.56711e-10	-1.30466
122219755	chr12:122219755:T:C	1.00966e-11	-1.66706	0.325453	8.64597e-08	-1.42397	0.418901
122219860	chr12:122219860:T:C	2.43974e-12	-1.54748	-1.21443	2.62899e-08	-0.887903	-1.30765
122221320	chr12:122221320:A:T	3.03916e-11	-2.56711e-10	-0.239637	2.07216e-07	-2.56711e-10	-0.130979
122221677	chr12:122221677:A:G	2.35198e-12	-1.69537	-1.10317	1.47581e-08	-1.52984	-1.24311
122221780	chr12:122221780:G:C	1.05803e-11	-2.56711e-10	-1.29481	6.59458e-08	-2.56711e-10	-1.27591
122222007	chr12:122222007:T:C	1.04266e-11	-2.56711e-10	-1.30945	6.382e-08	-2.56711e-10	-1.30868
122222496	chr12:122222496:G:A	7.54824e-11	-2.56711e-10	0.670096	4.07187e-07	-2.56711e-10	0.544529
122222586	chr12:122222586:AAAAAATT:A	9.73383e-12	-1.3782	-3.18773e-10	1.54101e-07	-0.427133	-3.18773e-10
122222723	chr12:122222723:G:A	1.6171e-11	-1.32695	0.456372	4.35915e-07	-0.350183	0.962888
122222862	chr12:122222862:C:T	1.15323e-11	-2.56711e-10	-1.20865	7.03955e-08	-2.56711e-10	-1.21061
122222907	chr12:122222907:G:T	1.04569e-11	-2.56711e-10	-1.30654	6.39807e-08	-2.56711e-10	-1.30616
122223161	chr12:122223161:A:G	2.64857e-12	-1.60397	-1.07582	2.60295e-08	-0.969782	-1.23573
122223363	chr12:122223363:G:T	1.13387e-11	-2.56711e-10	-1.22558	7.45702e-08	-2.56711e-10	-1.153
122223452	chr12:122223452:T:A	1.65139e-12	-1.84416	-1.30803	1.11194e-08	-1.75944	-1.29662
122223530	chr12:122223530:T:A	5.49335e-12	-1.13784	-0.812425	1.12758e-07	-0.0533341	-0.686163
122224449	chr12:122224449:C:T	1.0526e-11	-2.56711e-10	-1.29996	6.37714e-08	-2.56711e-10	-1.30944
122225622	chr12:122225622:G:A	1.82932e-12	-1.75336	-1.2965	1.29262e-08	-1.59672	-1.30877
122225647	chr12:122225647:C:T	1.75466e-11	-2.56711e-10	-0.788945	1.12701e-07	-2.56711e-10	-0.740008
122225708	chr12:122225708:CAG:C	1.64324e-11	-2.56711e-10	-0.854551	1.08102e-07	-2.56711e-10	-0.781669
122225731	chr12:122225731:G:A	1.71312e-11	-2.56711e-10	-0.812904	1.13052e-07	-2.56711e-10	-0.736892
122226222	chr12:122226222:CT:C	1.1459e-11	-2.56711e-10	-1.21502	7.56649e-08	-2.56711e-10	-1.13843
122226240	chr12:122226240:C:G	1.04357e-11	-2.56711e-10	-1.30857	6.39878e-08	-2.56711e-10	-1.30605
122226702	chr12:122226702:A:G	3.96931e-11	-2.56711e-10	0.0273732	2.31746e-07	-2.56711e-10	-0.0190989
122226895	chr12:122226895:G:T	1.10184e-11	-2.56711e-10	-1.25423	6.62724e-08	-2.56711e-10	-1.27097
122227070	chr12:122227070:G:A	1.0493e-11	-2.56711e-10	-1.30309	6.4505e-08	-2.56711e-10	-1.298
122227574	chr12:122227574:C:T	1.16245e-11	-2.56711e-10	-1.20069	6.74186e-08	-2.56711e-10	-1.25382
122227892	chr12:122227892:C:T	3.71428e-12	-1.65934	-0.682277	3.35278e-08	-1.61423	-0.338139
122228596	chr12:122228596:T:A	1.15173e-11	-2.56711e-10	-1.20995	6.83541e-08	-2.56711e-10	-1.24004
122228879	chr12:122228879:AT:A	1.45588e-11	-2.56711e-10	-0.975605	9.53545e-08	-2.56711e-10	-0.907141
122229444	chr12:122229444:A:C	1.21631e-11	-2.56711e-10	-1.1554	7.10019e-08	-2.56711e-10	-1.20204
122230138	chr12:122230138:A:C	1.056e-11	-2.56711e-10	-1.29673	6.59917e-08	-2.56711e-10	-1.27521
122230308	chr12:122230308:C:T	1.05517e-11	-2.56711e-10	-1.29752	6.49767e-08	-2.56711e-10	-1.29071
122231073	chr12:122231073:C:T	1.05326e-11	-2.56711e-10	-1.29933	6.56985e-08	-2.56711e-10	-1.27967
122231521	chr12:122231521:G:A	3.65177e-12	-1.26792	-1.09067	7.06148e-08	-0.246967	-0.960536
122231642	chr12:122231642:A:G	1.05411e-11	-2.56711e-10	-1.29852	6.57944e-08	-2.56711e-10	-1.27821
122231742	chr12:122231742:TTTCTTCTA:T	1.15703e-11	-2.56711e-10	-1.20536	7.48111e-08	-2.56711e-10	-1.14978
122231803	chr12:122231803:T:C	1.0661e-11	-2.56711e-10	-1.28721	6.38375e-08	-2.56711e-10	-1.3084
122231900	chr12:122231900:T:C	1.00362e-11	-1.36346	0.0158484	2.50029e-07	-0.398626	0.455459
122231954	chr12:122231954:G:A	1.14234e-11	-2.56711e-10	-1.21814	7.0322e-08	-2.56711e-10	-1.21166
122232675	chr12:122232675:C:T	1.04287e-11	-2.56711e-10	-1.30924	6.37584e-08	-2.56711e-10	-1.30964
122233140	chr12:122233140:A:C	1.04266e-11	-2.56711e-10	-1.30945	6.38719e-08	-2.56711e-10	-1.30786
122233723	chr12:122233723:T:C	5.20371e-11	-2.56711e-10	0.298152	3.61134e-07	-2.56711e-10	0.424507
122233774	chr12:122233774:T:C	5.6633e-12	-1.9198	-3.18773e-10	3.39551e-08	-1.9397	-3.18773e-10
122234331	chr12:122234331:G:A	1.04258e-11	-2.56711e-10	-1.30952	6.3859e-08	-2.56711e-10	-1.30807
122234359	chr12:122234359:C:A	1.04258e-11	-2.56711e-10	-1.30952	6.38576e-08	-2.56711e-10	-1.30809
122234544	chr12:122234544:G:A	2.09744e-11	-2.56711e-10	-0.6105	1.3645e-07	-2.56711e-10	-0.548787
122234668	chr12:122234668:T:C	1.10531e-11	-2.56711e-10	-1.2511	6.73765e-08	-2.56711e-10	-1.25445
122234691	chr12:122234691:G:A	1.05147e-11	-2.56711e-10	-1.30103	6.40194e-08	-2.56711e-10	-1.30556
122234695	chr12:122234695:C:T	1.14139e-11	-2.56711e-10	-1.21897	7.02606e-08	-2.56711e-10	-1.21253
122234745	chr12:122234745:AC:A	2.72718e-12	-1.65301	-0.997528	1.66439e-08	-1.47599	-1.17671
122235066	chr12:122235066:G:A	3.0787e-11	-2.56711e-10	-0.226711	2.02074e-07	-2.56711e-10	-0.156109
122235104	chr12:122235104:G:A	1.779e-11	-2.56711e-10	-0.775165	9.53081e-08	-2.56711e-10	-0.907628
122235350	chr12:122235350:C:T	9.41228e-11	-2.56711e-10	0.890797	5.01115e-07	-2.56711e-10	0.752092
122235548	chr12:122235548:G:A	3.78183e-11	-1.595	1.57399	3.70861e-07	-1.32863	1.77971
122235745	chr12:122235745:C:A	1.07379e-11	-2.56711e-10	-1.28002	6.3967e-08	-2.56711e-10	-1.30638
122235763	chr12:122235763:C:T	2.79307e-12	-1.37239	-1.25428	4.78493e-08	-0.410886	-1.1858
122235876	chr12:122235876:G:A	1.921e-11	-2.56711e-10	-0.698375	9.95961e-08	-2.56711e-10	-0.86362
122236555	chr12:122236555:G:A	1.04674e-11	-2.56711e-10	-1.30554	6.47579e-08	-2.56711e-10	-1.29409
122236625	chr12:122236625:T:C	3.28309e-12	-1.47792	-0.987094	6.60364e-08	-0.591653	-0.682883
122236775	chr12:122236775:T:C	1.75933e-11	-2.56711e-10	-0.786285	1.12609e-07	-2.56711e-10	-0.740817
122237073	chr12:122237073:A:G	1.28635e-11	-1.37282	0.273414	2.97729e-07	-0.415751	0.647191
122237189	chr12:122237189:C:T	2.33062e-12	-1.86327	-0.944403	2.51239e-08	-1.50605	-0.734875
122237370	chr12:122237370:T:C	1.05514e-11	-2.56711e-10	-1.29754	6.56454e-08	-2.56711e-10	-1.28048
122237880	chr12:122237880:G:A	2.8145e-12	-1.40858	-1.21044	1.87642e-08	-1.25303	-1.27976
122238860	chr12:122238860:A:G	1.81276e-11	-2.56711e-10	-0.756371	1.13133e-07	-2.56711e-10	-0.736176
122239187	chr12:122239187:A:G	2.40095e-12	-1.51957	-1.25837	9.80751e-09	-1.88559	-1.29601
122239457	chr12:122239457:C:T	6.50211e-12	-1.44636	-0.335318	3.86231e-08	-1.28671	-0.524181
122239550	chr12:122239550:T:C	2.19531e-11	-2.56711e-10	-0.564893	1.26147e-07	-2.56711e-10	-0.627293
122240352	chr12:122240352:G:A	2.0978e-11	-1.5359	0.925572	2.10395e-07	-1.25156	1.1358
122240611	chr12:122240611:CA:C	7.87709e-11	-2.56711e-10	0.71274	4.26516e-07	-2.56711e-10	0.590907
122240892	chr12:122240892:T:C	1.08929e-11	-2.56711e-10	-1.26569	6.85273e-08	-2.56711e-10	-1.23751
122241089	chr12:122241089:G:A	5.20651e-11	-2.56711e-10	0.298691	2.87772e-07	-2.56711e-10	0.197427
122241324	chr12:122241324:G:A	3.01502e-12	-1.64913	-0.901069	1.71509e-08	-1.49024	-1.13246
122241427	chr12:122241427:C:T	3.56426e-11	-1.4483	1.36803	3.44443e-07	-1.13866	1.51584
122241600	chr12:122241600:C:A	1.07031e-11	-2.56711e-10	-1.28327	6.47108e-08	-2.56711e-10	-1.29481
122241693	chr12:122241693:T:C	2.47158e-12	-1.50658	-1.24237	2.73865e-08	-0.845066	-1.30963
122241846	chr12:122241846:G:A	1.03696e-10	-2.56711e-10	0.987664	5.82831e-07	-2.56711e-10	0.903155
122241930	chr12:122241930:T:C	4.05254e-11	-1.41938	1.4675	3.93927e-07	-1.10605	1.61747
122242431	chr12:122242431:G:A	1.10998e-11	-2.56711e-10	-1.24688	6.77864e-08	-2.56711e-10	-1.24838
122242614	chr12:122242614:G:A	3.87966e-12	-1.68186	-0.616199	2.61337e-08	-1.41091	-0.790609
122242706	chr12:122242706:C:T	1.05608e-11	-2.56711e-10	-1.29665	6.56896e-08	-2.56711e-10	-1.2798
122243115	chr12:122243115:G:C	1.61656e-11	-2.56711e-10	-0.87092	8.78189e-08	-2.56711e-10	-0.989466
122243285	chr12:122243285:G:A	1.0724e-11	-2.56711e-10	-1.28132	6.54941e-08	-2.56711e-10	-1.28278
122243490	chr12:122243490:C:G	2.80702e-12	-1.80817	-0.813504	2.43455e-08	-1.77463	-0.497765
122243813	chr12:122243813:C:T	1.7439e-11	-2.56711e-10	-0.795094	9.37738e-08	-2.56711e-10	-0.923857
122244789	chr12:122244789:A:C	3.28822e-11	-1.56559	1.40472	3.07712e-07	-1.28804	1.55246
122244828	chr12:122244828:A:T	1.28453e-11	-2.56711e-10	-1.10083	7.15194e-08	-2.56711e-10	-1.19477
122245053	chr12:122245053:G:A	1.09452e-11	-2.56711e-10	-1.2609	6.44523e-08	-2.56711e-10	-1.29882
122245415	chr12:122245415:T:C	1.08001e-11	-2.56711e-10	-1.27425	6.68806e-08	-2.56711e-10	-1.26183
122245692	chr12:122245692:C:T	1.62573e-11	-0.865263	-3.18773e-10	3.90611e-08	-1.79962	-3.18773e-10
122245793	chr12:122245793:A:G	3.78169e-12	-1.74255	-0.581085	2.01198e-08	-1.58904	-0.873998
122246235	chr12:122246235:C:T	7.20607e-11	-2.56711e-10	0.623705	4.58615e-07	-2.56711e-10	0.663467
122246338	chr12:122246338:C:T	1.05471e-11	-2.56711e-10	-1.29795	6.50751e-08	-2.56711e-10	-1.2892
122246339	chr12:122246339:G:A	1.1144e-11	-2.56711e-10	-1.2429	6.6004e-08	-2.56711e-10	-1.27503
122246350	chr12:122246350:A:G	2.45986e-11	-1.60008	1.14897	2.45528e-07	-1.33172	1.37039
122246444	chr12:122246444:C:T	3.00609e-11	-1.58102	1.33044	2.80789e-07	-1.30618	1.47904
122246513	chr12:122246513:G:A	8.52352e-12	-1.51097	-3.18773e-10	7.44171e-08	-1.15506	-3.18773e-10
122246541	chr12:122246541:C:T	1.61347e-11	-2.56711e-10	-0.872834	8.7703e-08	-2.56711e-10	-0.990786
122246542	chr12:122246542:G:A	1.15918e-11	-2.56711e-10	-1.20351	6.82028e-08	-2.56711e-10	-1.24226
122246606	chr12:122246606:G:T	2.11625e-12	-1.7871	-1.11705	1.8194e-08	-1.304	-1.25965
122246611	chr12:122246611:TTTAA:T	2.48626e-12	-1.45043	-1.2926	3.83366e-08	-0.561683	-1.25665
122246626	chr12:122246626:G:A	3.24191e-12	-1.77335	-0.704293	1.75944e-08	-1.62883	-0.968328
122246644	chr12:122246644:G:C	1.64229e-11	-2.56711e-10	-0.855125	8.90519e-08	-2.56711e-10	-0.975524
122246743	chr12:122246743:C:A	1.6245e-11	-2.56711e-10	-0.866022	8.823e-08	-2.56711e-10	-0.984796
122247193	chr12:122247193:T:TA	1.12835e-11	-2.56711e-10	-1.23047	7.41283e-08	-2.56711e-10	-1.15895
122247561	chr12:122247561:C:T	1.21408e-11	-2.56711e-10	-1.15724	7.39606e-08	-2.56711e-10	-1.16121
122247597	chr12:122247597:C:T	1.51285e-11	-0.937226	-3.18773e-10	1.01855e-07	-0.841192	-3.18773e-10
122247606	chr12:122247606:C:T	1.08361e-11	-2.56711e-10	-1.27092	6.41674e-08	-2.56711e-10	-1.30325
122247762	chr12:122247762:C:T	4.46816e-11	-2.56711e-10	0.145758	3.11861e-07	-2.56711e-10	0.277816
122248033	chr12:122248033:A:G	1.14397e-10	-2.56711e-10	1.08587	6.11291e-07	-2.56711e-10	0.95083
122248192	chr12:122248192:G:C	8.92177e-12	-1.17454	-0.290766	2.23305e-07	-0.145719	0.089515
122248368	chr12:122248368:T:A	2.36676e-12	-1.55818	-1.2341	2.51402e-08	-0.930646	-1.30963
122248394	chr12:122248394:A:G	3.9538e-11	-1.50149	1.52495	3.79818e-07	-1.20505	1.67999
122248469	chr12:122248469:C:T	2.64266e-12	-1.5849	-1.09712	2.57127e-08	-0.968517	-1.24924
122248613	chr12:122248613:G:A	1.14094e-11	-2.56711e-10	-1.21937	6.73597e-08	-2.56711e-10	-1.2547
122249115	chr12:122249115:T:C	1.14233e-11	-2.56711e-10	-1.21815	7.03209e-08	-2.56711e-10	-1.21167
122249152	chr12:122249152:A:C	8.80752e-11	-2.56711e-10	0.824388	4.94364e-07	-2.56711e-10	0.73853
122249263	chr12:122249263:G:A	2.86403e-11	-2.56711e-10	-0.298988	1.60965e-07	-2.56711e-10	-0.383555
122249471	chr12:122249471:C:T	1.08991e-11	-2.56711e-10	-1.26512	6.43329e-08	-2.56711e-10	-1.30067
122249880	chr12:122249880:T:G	1.06137e-11	-2.56711e-10	-1.29165	6.37761e-08	-2.56711e-10	-1.30937
122250207	chr12:122250207:C:T	1.15982e-11	-2.56711e-10	-1.20296	6.82384e-08	-2.56711e-10	-1.24174
122250396	chr12:122250396:G:A	1.04291e-11	-2.56711e-10	-1.3092	6.3839e-08	-2.56711e-10	-1.30838
122250849	chr12:122250849:T:C	1.06795e-11	-2.56711e-10	-1.28548	6.64001e-08	-2.56711e-10	-1.26904
122251773	chr12:122251773:G:A	1.98075e-11	-1.71713	1.04939	1.751e-07	-1.48711	1.18772
122251908	chr12:122251908:G:A	3.42199e-12	-1.11527	-1.30831	6.06796e-08	-0.0667199	-1.29241
122251945	chr12:122251945:T:C	2.90495e-12	-1.4337	-1.15368	3.05764e-08	-0.76708	-1.27743
122252133	chr12:122252133:CTG:C	2.90139e-12	-1.73039	-0.858218	1.60207e-08	-1.63608	-1.05479
122252480	chr12:122252480:C:T	1.05154e-11	-2.56711e-10	-1.30096	6.38412e-08	-2.56711e-10	-1.30834
122252513	chr12:122252513:G:A	1.09329e-11	-2.56711e-10	-1.26203	6.88632e-08	-2.56711e-10	-1.23262
122252876	chr12:122252876:T:C	1.68539e-11	-2.56711e-10	-0.829221	1.11816e-07	-2.56711e-10	-0.747888
122253087	chr12:122253087:G:A	9.91887e-11	-2.56711e-10	0.943221	5.56386e-07	-2.56711e-10	0.85672
122253342	chr12:122253342:C:T	1.15867e-11	-1.07947	-0.124474	2.99252e-07	-0.0386944	0.275238
122253633	chr12:122253633:T:C	1.48987e-11	-2.56711e-10	-0.952527	9.56155e-08	-2.56711e-10	-0.904408
122253942	chr12:122253942:G:A	6.78341e-12	-1.73932	-3.18773e-10	4.21471e-08	-1.72358	-3.18773e-10
122253995	chr12:122253995:T:G	1.09228e-11	-2.56711e-10	-1.26295	6.51735e-08	-2.56711e-10	-1.28769
122254701	chr12:122254701:C:T	1.10117e-11	-2.56711e-10	-1.25484	6.55609e-08	-2.56711e-10	-1.28176
122255435	chr12:122255435:A:G	1.57941e-11	-2.56711e-10	-0.894167	9.9216e-08	-2.56711e-10	-0.867444
122255876	chr12:122255876:G:A	2.19892e-11	-0.563253	-3.18773e-10	3.61727e-06	2.72873	-3.18773e-10
122257121	chr12:122257121:G:A	1.56661e-11	-2.56711e-10	-0.902304	9.8336e-08	-2.56711e-10	-0.876353
122259265	chr12:122259265:G:A	2.10794e-11	-1.56799	0.962486	1.973e-07	-1.28449	1.10447
122259282	chr12:122259282:T:C	2.52719e-12	-1.46512	-1.26158	2.82073e-08	-0.817754	-1.30741
122259479	chr12:122259479:A:C	1.17121e-10	-2.56711e-10	1.1094	6.53956e-07	-2.56711e-10	1.0183
122259501	chr12:122259501:G:A	1.15562e-11	-2.56711e-10	-1.20658	6.79519e-08	-2.56711e-10	-1.24594
122260202	chr12:122260202:G:A	1.16459e-10	-2.56711e-10	1.10373	6.50215e-07	-2.56711e-10	1.01256
122260714	chr12:122260714:G:A	3.08695e-12	-1.75764	-0.768983	1.70174e-08	-1.61462	-1.01589
122261601	chr12:122261601:G:T	1.22945e-11	-2.56711e-10	-1.14465	7.38317e-08	-2.56711e-10	-1.16295
122261859	chr12:122261859:G:A	1.14264e-11	-2.56711e-10	-1.21788	7.05592e-08	-2.56711e-10	-1.20829
122262476	chr12:122262476:A:G	2.23032e-12	-1.55083	-1.30083	2.59678e-08	-0.939465	-1.26842
122262586	chr12:122262586:T:C	9.69798e-11	-2.56711e-10	0.920699	5.18276e-07	-2.56711e-10	0.785764
122262593	chr12:122262593:A:T	2.48318e-12	-1.49282	-1.25144	2.72121e-08	-0.851832	-1.30925
122262783	chr12:122262783:C:T	1.04469e-11	-2.56711e-10	-1.3075	6.40678e-08	-2.56711e-10	-1.3048
122263057	chr12:122263057:A:C	2.35436e-12	-1.89364	-0.903901	1.65923e-08	-1.95659	-0.699217
122263586	chr12:122263586:A:G	1.14632e-11	-2.56711e-10	-1.21466	7.22807e-08	-2.56711e-10	-1.18419
122263594	chr12:122263594:T:G	6.90627e-11	-2.56711e-10	0.581212	4.40055e-07	-2.56711e-10	0.622157
122264215	chr12:122264215:A:G	9.67438e-11	-2.56711e-10	0.918263	5.46278e-07	-2.56711e-10	0.838386
122264687	chr12:122264687:G:A	8.49464e-12	-0.990393	-0.523975	2.12067e-07	0.0783765	-0.186218
122265437	chr12:122265437:T:C	1.35807e-11	-2.56711e-10	-1.04515	7.88646e-08	-2.56711e-10	-1.09701
122266031	chr12:122266031:T:C	6.06583e-12	-1.85113	-3.18773e-10	5.34048e-08	-1.48684	-3.18773e-10
122266153	chr12:122266153:T:G	2.05617e-12	-1.64699	-1.28597	2.1111e-08	-1.12018	-1.29477
122266176	chr12:122266176:A:T	6.03921e-12	-1.85553	-3.18773e-10	3.97047e-08	-1.78327	-3.18773e-10
122266183	chr12:122266183:T:C	1.16812e-11	-2.56711e-10	-1.19582	7.73627e-08	-2.56711e-10	-1.11624
122266297	chr12:122266297:C:T	1.52092e-11	-2.56711e-10	-0.931906	8.7388e-08	-2.56711e-10	-0.994385
122266474	chr12:122266474:G:A	5.92266e-12	-1.87502	-3.18773e-10	3.29173e-08	-1.97074	-3.18773e-10
122266891	chr12:122266891:C:A	1.05177e-11	-2.56711e-10	-1.30074	6.37831e-08	-2.56711e-10	-1.30925
122267435	chr12:122267435:T:C	5.45665e-12	-1.9277	-0.0292689	2.43722e-08	-1.82527	-0.446025
122268148	chr12:122268148:A:G	1.67154e-11	-2.56711e-10	-0.837474	1.10498e-07	-2.56711e-10	-0.759747
122268197	chr12:122268197:G:A	1.45091e-11	-2.56711e-10	-0.979027	9.45573e-08	-2.56711e-10	-0.915537
122268403	chr12:122268403:T:TA	1.16693e-11	-1.78009	0.583254	1.04097e-07	-1.57392	0.7545
122268453	chr12:122268453:T:C	3.73509e-12	-1.04341	-1.29262	6.70841e-08	0.0101467	-1.26894
122268486	chr12:122268486:C:A	3.13617e-12	-1.22118	-1.28962	4.90248e-08	-0.264544	-1.30787
122269211	chr12:122269211:T:C	1.14503e-11	-2.56711e-10	-1.21579	7.24527e-08	-2.56711e-10	-1.18181
122269554	chr12:122269554:T:C	2.44256e-12	-1.49551	-1.26524	2.70106e-08	-0.858864	-1.30965
122269586	chr12:122269586:T:A	5.70951e-12	-1.33584	-0.575829	1.19509e-07	-0.431582	-0.249766
122269882	chr12:122269882:C:G	1.10285e-11	-2.56711e-10	-1.25332	6.92976e-08	-2.56711e-10	-1.22633
122269948	chr12:122269948:G:A	7.56631e-12	-1.6301	-3.18773e-10	3.95205e-08	-1.78792	-3.18773e-10
122270270	chr12:122270270:G:A	1.07423e-11	-2.56711e-10	-1.27961	6.49734e-08	-2.56711e-10	-1.29077
122270445	chr12:122270445:G:A	5.37305e-12	-1.97241	-3.18773e-10	3.31046e-08	-1.96507	-3.18773e-10
122270498	chr12:122270498:C:T	9.57756e-12	-1.39438	-3.18773e-10	6.99289e-08	-1.21726	-3.18773e-10
122270556	chr12:122270556:T:C	2.13349e-12	-1.59676	-1.29929	2.3149e-08	-1.02397	-1.29883
122270563	chr12:122270563:G:A	2.31093e-12	-1.51537	-1.30078	2.66453e-08	-0.899796	-1.28233
122270645	chr12:122270645:C:T	8.68145e-12	-1.49261	-3.18773e-10	6.9495e-08	-1.22349	-3.18773e-10
122270701	chr12:122270701:C:T	1.17498e-11	-1.7938	0.603837	1.04124e-07	-1.59598	0.776824
122271052	chr12:122271052:G:A	2.2937e-12	-1.94835	-0.875289	1.19977e-08	-1.89135	-1.08868
122271062	chr12:122271062:T:C	1.04255e-11	-2.56711e-10	-1.30955	6.37665e-08	-2.56711e-10	-1.30952
122271427	chr12:122271427:A:G	1.25322e-11	-1.78429	0.658785	1.11699e-07	-1.5832	0.834265
122271496	chr12:122271496:T:G	2.13741e-11	-0.591623	-3.18773e-10	1.02908e-07	-0.830905	-3.18773e-10
122271527	chr12:122271527:A:T	4.22146e-11	-2.56711e-10	0.0889634	2.96193e-07	-2.56711e-10	0.22627
122271637	chr12:122271637:A:T	5.63423e-12	-1.24713	-0.677813	1.20341e-07	-0.302554	-0.371859
122271795	chr12:122271795:G:A	2.34206e-12	-1.50941	-1.29336	2.60599e-08	-0.900887	-1.30346
122271891	chr12:122271891:A:G	1.2352e-11	-1.75509	0.615102	1.11178e-07	-1.54156	0.787949
122272154	chr12:122272154:A:T	6.69353e-11	-2.56711e-10	0.549922	3.76778e-07	-2.56711e-10	0.466912
122272485	chr12:122272485:A:G	1.37996e-11	-2.56711e-10	-1.02916	8.91076e-08	-2.56711e-10	-0.974898
122273470	chr12:122273470:T:C	1.37473e-11	-2.56711e-10	-1.03296	8.50008e-08	-2.56711e-10	-1.02208
122273888	chr12:122273888:C:T	1.7769e-11	-2.56711e-10	-0.776351	1.05437e-07	-2.56711e-10	-0.806626
122273932	chr12:122273932:G:A	1.08349e-11	-2.56711e-10	-1.27103	6.47286e-08	-2.56711e-10	-1.29454
122274832	chr12:122274832:G:A	6.95333e-12	-1.71458	-3.18773e-10	5.12564e-08	-1.5279	-3.18773e-10
122274920	chr12:122274920:C:T	1.91298e-11	-2.56711e-10	-0.702558	1.10345e-07	-2.56711e-10	-0.761134
122274938	chr12:122274938:G:A	7.75268e-12	-1.60577	-3.18773e-10	6.51999e-08	-1.28728	-3.18773e-10
122275337	chr12:122275337:G:A	1.71895e-11	-1.7717	0.962189	1.4436e-07	-1.56628	1.07385
122275377	chr12:122275377:G:A	7.49817e-12	-1.63914	-3.18773e-10	5.64203e-08	-1.43191	-3.18773e-10
122275386	chr12:122275386:G:A	3.75186e-11	-2.56711e-10	-0.0289675	2.61698e-07	-2.56711e-10	0.102447
122275405	chr12:122275405:G:A	8.10223e-11	-2.56711e-10	0.740921	4.55766e-07	-2.56711e-10	0.657236
122275505	chr12:122275505:G:A	4.85555e-12	-1.19842	-0.875267	1.03828e-07	-0.232481	-0.589524
122275575	chr12:122275575:C:G	1.04287e-11	-2.56711e-10	-1.30925	6.39338e-08	-2.56711e-10	-1.30689
122275937	chr12:122275937:G:GCC	2.33916e-12	-1.52667	-1.27734	2.55178e-08	-0.91603	-1.30934
122275977	chr12:122275977:C:A	5.4186e-12	-1.96397	-3.18773e-10	3.36576e-08	-1.9485	-3.18773e-10
122276015	chr12:122276015:A:C	1.0491e-11	-2.56711e-10	-1.30328	6.37575e-08	-2.56711e-10	-1.30966
122276113	chr12:122276113:T:C	1.04269e-11	-2.56711e-10	-1.30941	6.37699e-08	-2.56711e-10	-1.30946
122276706	chr12:122276706:C:T	3.22928e-12	-1.86085	-0.620698	2.00794e-08	-1.67042	-0.794632
122276930	chr12:122276930:G:A	1.04403e-11	-2.56711e-10	-1.30813	6.4406e-08	-2.56711e-10	-1.29954
122277015	chr12:122277015:G:A	1.45364e-12	-1.97005	-1.30967	8.94573e-09	-1.9705	-1.30307
122277163	chr12:122277163:G:T	1.32703e-11	-1.77545	0.707175	1.19533e-07	-1.56897	0.887817
122277273	chr12:122277273:T:C	6.21202e-12	-0.519531	-1.30779	1.24517e-06	2.9271	-1.26482
122277763	chr12:122277763:G:A	2.24418e-11	-1.15807	0.615197	5.45063e-07	-0.172794	1.00895
122278976	chr12:122278976:T:C	1.04879e-11	-2.56711e-10	-1.30359	6.37815e-08	-2.56711e-10	-1.30928
122279829	chr12:122279829:G:A	1.04491e-11	-2.56711e-10	-1.30729	6.39242e-08	-2.56711e-10	-1.30704
122280045	chr12:122280045:A:C	2.27499e-11	-1.75861	1.22937	1.93635e-07	-1.54653	1.34776
122280127	chr12:122280127:C:G	2.02965e-12	-1.64015	-1.30579	2.26112e-08	-1.09108	-1.25521
122280218	chr12:122280218:C:T	5.39817e-12	-1.96774	-3.18773e-10	3.32671e-08	-1.96017	-3.18773e-10
122280226	chr12:122280226:A:C	1.74591e-11	-1.15714	0.363203	4.15181e-07	-0.170735	0.734707
122280380	chr12:122280380:T:C	2.15582e-12	-1.95122	-0.934414	1.14796e-08	-1.91898	-1.10519
122280399	chr12:122280399:C:T	2.18823e-12	-1.94074	-0.929966	1.1706e-08	-1.90267	-1.10198
122280565	chr12:122280565:C:T	2.45911e-11	-1.77718	1.32576	2.08167e-07	-1.57357	1.44716
122281700	chr12:122281700:C:T	2.36081e-12	-1.95352	-0.84128	1.22766e-08	-1.92232	-1.03473
122281707	chr12:122281707:C:T	5.43885e-12	-1.25271	-0.707526	1.1422e-07	-0.317762	-0.408852
122281882	chr12:122281882:A:G	2.41045e-11	-1.75283	1.28143	2.06973e-07	-1.53913	1.40697
122282118	chr12:122282118:G:A	1.0478e-11	-2.56711e-10	-1.30453	6.37561e-08	-2.56711e-10	-1.30968
122282274	chr12:122282274:C:T	1.05012e-11	-2.56711e-10	-1.30232	6.51023e-08	-2.56711e-10	-1.28878
122282536	chr12:122282536:A:C	3.22537e-11	-2.56711e-10	-0.18017	1.99826e-07	-2.56711e-10	-0.167294
122283010	chr12:122283010:C:T	2.29122e-11	-1.71183	1.1897	1.99676e-07	-1.47813	1.31008
122283142	chr12:122283142:A:G	5.64941e-12	-1.92225	-3.18773e-10	3.45166e-08	-1.9233	-3.18773e-10
122283332	chr12:122283332:A:T	1.04557e-11	-2.56711e-10	-1.30666	6.46212e-08	-2.56711e-10	-1.2962
122283359	chr12:122283359:C:G	1.04308e-11	-2.56711e-10	-1.30904	6.38811e-08	-2.56711e-10	-1.30772
122283429	chr12:122283429:C:T	2.41847e-12	-1.49651	-1.27416	2.66078e-08	-0.880612	-1.30293
122283448	chr12:122283448:C:A	2.09916e-12	-1.76567	-1.1466	9.76801e-09	-1.9613	-1.22433
122285903	chr12:122285903:T:C	2.47768e-11	-0.443897	-3.18773e-10	1.17465e-07	-0.698604	-3.18773e-10
122285909	chr12:122285909:G:A	1.77673e-11	-1.85614	1.07969	1.46705e-07	-1.68843	1.21212
122286183	chr12:122286183:T:C	2.38695e-11	-0.481204	-3.18773e-10	1.13522e-07	-0.732743	-3.18773e-10
122286714	chr12:122286714:T:A	2.45207e-11	-1.20734	0.753055	5.37706e-07	-0.235656	1.05823
122287157	chr12:122287157:C:G	1.12189e-11	-2.56711e-10	-1.23621	7.1839e-08	-2.56711e-10	-1.19031
122287214	chr12:122287214:T:C	1.05017e-11	-2.56711e-10	-1.30226	6.51252e-08	-2.56711e-10	-1.28843
122287523	chr12:122287523:C:T	1.88009e-11	-2.56711e-10	-0.719897	1.16781e-07	-2.56711e-10	-0.704444
122287943	chr12:122287943:T:C	1.07818e-11	-2.56711e-10	-1.27594	6.75815e-08	-2.56711e-10	-1.25141
122287967	chr12:122287967:C:T	4.81735e-12	-1.21378	-0.8678	9.89172e-08	-0.253394	-0.617067
122288209	chr12:122288209:T:G	1.07098e-11	-2.56711e-10	-1.28265	6.69709e-08	-2.56711e-10	-1.26048
122288247	chr12:122288247:T:C	1.05683e-10	-2.56711e-10	1.00664	5.90698e-07	-2.56711e-10	0.916561
122288884	chr12:122288884:C:T	1.07265e-11	-2.56711e-10	-1.28108	6.72573e-08	-2.56711e-10	-1.25622
122289195	chr12:122289195:G:A	1.87419e-12	-1.81352	-1.21211	1.13164e-08	-1.74764	-1.29085
122289465	chr12:122289465:T:C	1.04584e-11	-2.56711e-10	-1.3064	6.37915e-08	-2.56711e-10	-1.30912
122290172	chr12:122290172:T:C	5.18357e-12	-1.06064	-0.947665	1.14519e-07	-0.017724	-0.706275
122290270	chr12:122290270:T:C	1.96079e-11	-2.56711e-10	-0.677873	1.31818e-07	-2.56711e-10	-0.583318
122290492	chr12:122290492:T:C	1.3074e-11	-2.56711e-10	-1.08318	8.46611e-08	-2.56711e-10	-1.02609
122290669	chr12:122290669:C:CA	1.04857e-11	-2.56711e-10	-1.30379	6.3772e-08	-2.56711e-10	-1.30943
122290746	chr12:122290746:A:G	4.98903e-12	-1.18915	-0.857416	1.04747e-07	-0.206861	-0.606333
122290754	chr12:122290754:C:T	1.08888e-11	-2.56711e-10	-1.26607	6.815e-08	-2.56711e-10	-1.24303
122290873	chr12:122290873:T:A	1.0446e-11	-2.56711e-10	-1.30759	6.38794e-08	-2.56711e-10	-1.30775
122291077	chr12:122291077:G:C	3.5914e-12	-1.77109	-0.604172	2.34078e-08	-1.53145	-0.780225
122291129	chr12:122291129:G:A	1.08315e-11	-2.56711e-10	-1.27134	6.77041e-08	-2.56711e-10	-1.2496
122291252	chr12:122291252:C:T	5.0734e-12	-1.11798	-0.911815	1.09862e-07	-0.103519	-0.662
122291346	chr12:122291346:T:G	1.76742e-11	-1.61138	0.829681	1.50934e-07	-1.34764	0.89974
122291585	chr12:122291585:T:C	3.10598e-11	-2.56711e-10	-0.217889	2.02903e-07	-2.56711e-10	-0.152014
122291821	chr12:122291821:T:A	1.05889e-11	-2.56711e-10	-1.294	6.5916e-08	-2.56711e-10	-1.27636
122292077	chr12:122292077:C:T	1.99883e-12	-1.8353	-1.12594	1.50992e-08	-1.63233	-1.11777
122292287	chr12:122292287:G:A	3.12606e-11	-2.56711e-10	-0.211446	2.04254e-07	-2.56711e-10	-0.145379
122292495	chr12:122292495:A:C	1.04903e-11	-2.56711e-10	-1.30336	6.37781e-08	-2.56711e-10	-1.30933
122292920	chr12:122292920:A:G	7.94161e-12	-1.58169	-3.18773e-10	6.33951e-08	-1.31536	-3.18773e-10
122293327	chr12:122293327:T:C	1.53523e-12	-1.91817	-1.30695	9.97871e-09	-1.86683	-1.29746
122293729	chr12:122293729:C:T	1.56593e-11	-2.56711e-10	-0.902739	9.71788e-08	-2.56711e-10	-0.888191
122293890	chr12:122293890:T:C	2.61804e-12	-1.38521	-1.30617	3.52128e-08	-0.698169	-1.20516
122293916	chr12:122293916:T:G	1.04269e-11	-2.56711e-10	-1.30941	6.39216e-08	-2.56711e-10	-1.30709
122293930	chr12:122293930:G:A	3.81955e-11	-2.56711e-10	-0.0110855	2.6743e-07	-2.56711e-10	0.124115
122294788	chr12:122294788:G:A	1.07755e-11	-2.56711e-10	-1.27653	6.97463e-08	-2.56711e-10	-1.21988
122294812	chr12:122294812:G:A	4.99089e-11	-2.56711e-10	0.256395	3.27843e-07	-2.56711e-10	0.327792
122294881	chr12:122294881:C:T	2.48899e-11	-2.56711e-10	-0.439342	1.61067e-07	-2.56711e-10	-0.382923
122295122	chr12:122295122:T:C	5.99127e-12	-1.8635	-3.18773e-10	4.41593e-08	-1.67694	-3.18773e-10
122295189	chr12:122295189:A:G	1.96388e-12	-1.84455	-1.13433	1.13137e-08	-1.78514	-1.2536
122295632	chr12:122295632:T:A	1.60376e-11	-2.56711e-10	-0.87887	1.00295e-07	-2.56711e-10	-0.856631
122295828	chr12:122295828:T:C	2.36426e-12	-1.49263	-1.30071	3.04393e-08	-0.868255	-1.18075
122296846	chr12:122296846:A:C	1.63151e-11	-1.7063	0.844593	1.35459e-07	-1.47573	0.919658
122297249	chr12:122297249:T:C	1.04317e-11	-2.56711e-10	-1.30896	6.37582e-08	-2.56711e-10	-1.30965
122297285	chr12:122297285:A:G	1.92749e-12	-1.77498	-1.2226	1.18056e-08	-1.70069	-1.29548
122297315	chr12:122297315:T:C	1.06572e-11	-2.56711e-10	-1.28757	6.63392e-08	-2.56711e-10	-1.26996
122297350	chr12:122297350:G:A	3.77968e-12	-1.37728	-0.946883	4.3714e-08	-0.604029	-1.08305
122297582	chr12:122297582:G:A	5.13318e-11	-2.56711e-10	0.284507	3.79464e-07	-2.56711e-10	0.474016
122297843	chr12:122297843:G:C	1.74587e-11	-2.56711e-10	-0.793967	1.12304e-07	-2.56711e-10	-0.743532
122298028	chr12:122298028:G:T	2.19921e-11	-2.56711e-10	-0.563121	1.48989e-07	-2.56711e-10	-0.460869
122298574	chr12:122298574:G:C	7.0465e-11	-2.56711e-10	0.601312	3.9033e-07	-2.56711e-10	0.502248
122298758	chr12:122298758:C:T	1.1141e-11	-2.56711e-10	-1.24317	6.85122e-08	-2.56711e-10	-1.23773
122298846	chr12:122298846:T:C	1.74984e-12	-1.89608	-1.1982	1.42466e-08	-1.82334	-0.984884
122298872	chr12:122298872:G:A	2.83642e-11	-2.56711e-10	-0.308677	1.84469e-07	-2.56711e-10	-0.247262
122298997	chr12:122298997:G:A	1.7676e-12	-1.82945	-1.25473	1.09581e-08	-1.76434	-1.30632
122299354	chr12:122299354:C:T	1.83159e-12	-1.83588	-1.21274	1.1004e-08	-1.7736	-1.29289
122299527	chr12:122299527:T:G	1.8451e-11	-2.56711e-10	-0.738685	1.25531e-07	-2.56711e-10	-0.632191
122299799	chr12:122299799:C:A	1.248e-11	-2.56711e-10	-1.12967	7.38846e-08	-2.56711e-10	-1.16224
122300703	chr12:122300703:T:C	1.04947e-11	-2.56711e-10	-1.30293	6.3783e-08	-2.56711e-10	-1.30926
122300865	chr12:122300865:A:C	2.39272e-12	-1.54911	-1.23226	3.65837e-08	-0.784762	-1.08038
122301360	chr12:122301360:T:G	1.06505e-11	-2.56711e-10	-1.2882	6.61879e-08	-2.56711e-10	-1.27224
122301418	chr12:122301418:C:T	7.83034e-12	-1.5958	-3.18773e-10	5.97805e-08	-1.37406	-3.18773e-10
122302920	chr12:122302920:C:T	3.85977e-11	-2.56711e-10	-0.000611558	2.20067e-07	-2.56711e-10	-0.0708113
122302973	chr12:122302973:C:T	1.79486e-12	-1.89032	-1.17856	1.04672e-08	-1.84048	-1.27602
122303105	chr12:122303105:G:A	1.86509e-11	-2.56711e-10	-0.727907	1.21567e-07	-2.56711e-10	-0.664277
122303171	chr12:122303171:A:G	1.18161e-11	-1.11643	-0.0679097	2.71455e-07	-0.102654	0.241706
122303533	chr12:122303533:G:A	6.58915e-12	-1.76838	-3.18773e-10	3.86856e-08	-1.80927	-3.18773e-10
122303735	chr12:122303735:C:T	1.06226e-11	-2.56711e-10	-1.29082	6.51578e-08	-2.56711e-10	-1.28793
122304539	chr12:122304539:G:T	1.97378e-12	-1.72739	-1.24646	2.22207e-08	-1.26075	-1.10297
122304581	chr12:122304581:G:A	1.04248e-11	-2.56711e-10	-1.30962	6.37627e-08	-2.56711e-10	-1.30957
122304592	chr12:122304592:C:T	1.06608e-11	-2.56711e-10	-1.28723	6.637e-08	-2.56711e-10	-1.2695
122304615	chr12:122304615:C:T	5.66482e-12	-1.91953	-3.18773e-10	3.42132e-08	-1.93213	-3.18773e-10
122305149	chr12:122305149:C:T	2.79136e-12	-1.94953	-0.677751	2.33972e-08	-1.96319	-0.348939
122305285	chr12:122305285:G:T	1.18342e-11	-2.56711e-10	-1.18281	7.59432e-08	-2.56711e-10	-1.13476
122305562	chr12:122305562:C:T	2.14104e-11	-2.56711e-10	-0.589926	1.45363e-07	-2.56711e-10	-0.485508
122305722	chr12:122305722:C:T	1.20311e-11	-2.56711e-10	-1.16631	8.04712e-08	-2.56711e-10	-1.07684
122305805	chr12:122305805:T:C	3.24722e-11	-2.56711e-10	-0.17342	2.12837e-07	-2.56711e-10	-0.104214
122305926	chr12:122305926:G:A	8.64441e-11	-2.56711e-10	0.805695	4.84637e-07	-2.56711e-10	0.718656
122306825	chr12:122306825:G:C	1.11612e-11	-2.56711e-10	-1.24136	6.93579e-08	-2.56711e-10	-1.22546
122307140	chr12:122307140:C:G	9.4605e-12	-1.40668	-3.18773e-10	8.29966e-08	-1.04594	-3.18773e-10
122308303	chr12:122308303:A:T	7.76295e-12	-1.74683	0.142386	6.21538e-08	-1.52974	0.194615
122309330	chr12:122309330:T:A	1.63923e-12	-1.95061	-1.20897	1.02593e-08	-1.97223	-1.16434
122309369	chr12:122309369:T:C	1.13355e-11	-2.56711e-10	-1.22587	7.12882e-08	-2.56711e-10	-1.19801
122309433	chr12:122309433:T:C	7.31829e-12	-1.66343	-3.18773e-10	3.33343e-08	-1.95816	-3.18773e-10
122309556	chr12:122309556:T:C	3.2946e-11	-2.56711e-10	-0.158933	2.09117e-07	-2.56711e-10	-0.12185
122309736	chr12:122309736:G:A	1.92736e-12	-1.97267	-1.02498	1.31602e-08	-1.95703	-0.930515
122309745	chr12:122309745:C:T	1.3056e-10	-2.56711e-10	1.21803	7.3428e-07	-2.56711e-10	1.13415
122310029	chr12:122310029:A:G	1.13424e-11	-2.56711e-10	-1.22526	7.25655e-08	-2.56711e-10	-1.18025
122310138	chr12:122310138:A:C	2.01043e-11	-1.00512	0.352248	5.06146e-07	0.0498264	0.712256
122310975	chr12:122310975:C:A	1.12311e-11	-2.56711e-10	-1.23512	6.91081e-08	-2.56711e-10	-1.22907
122311025	chr12:122311025:G:A	1.92249e-12	-1.81825	-1.18194	1.14333e-08	-1.75175	-1.27646
122311226	chr12:122311226:T:A	1.76916e-11	-2.56711e-10	-0.780713	1.10845e-07	-2.56711e-10	-0.756613
122311431	chr12:122311431:T:TA	5.8235e-12	-1.8919	-3.18773e-10	3.7913e-08	-1.82945	-3.18773e-10
122312400	chr12:122312400:G:C	1.07152e-11	-2.56711e-10	-1.28214	6.67148e-08	-2.56711e-10	-1.26432
122312592	chr12:122312592:C:T	1.08011e-11	-2.56711e-10	-1.27416	6.63497e-08	-2.56711e-10	-1.2698
122313104	chr12:122313104:T:C	1.25009e-11	-1.128	-3.18773e-10	8.33232e-08	-1.04202	-3.18773e-10
122313463	chr12:122313463:A:G	2.68095e-11	-2.56711e-10	-0.365048	1.71411e-07	-2.56711e-10	-0.320679
122313491	chr12:122313491:C:T	1.06525e-11	-2.56711e-10	-1.28801	6.82949e-08	-2.56711e-10	-1.24091
122313556	chr12:122313556:G:A	1.55444e-11	-2.56711e-10	-0.910102	9.06861e-08	-2.56711e-10	-0.957339
122313830	chr12:122313830:A:C	1.22145e-11	-2.56711e-10	-1.15118	7.47586e-08	-2.56711e-10	-1.15048
122314035	chr12:122314035:G:A	1.99804e-11	-2.56711e-10	-0.65905	1.12211e-07	-2.56711e-10	-0.744361
122314495	chr12:122314495:A:G	1.92191e-12	-1.80636	-1.19412	1.15395e-08	-1.73676	-1.2822
122314821	chr12:122314821:A:G	3.70343e-11	-2.56711e-10	-0.0419602	2.43329e-07	-2.56711e-10	0.0296703
122315540	chr12:122315540:C:G	1.78491e-12	-1.82671	-1.24773	1.02947e-08	-1.92129	-1.21182
122315726	chr12:122315726:C:T	5.1484e-12	-1.24255	-0.772565	1.05468e-07	-0.299378	-0.506955
122315790	chr12:122315790:G:A	1.93206e-12	-1.84037	-1.15484	1.12712e-08	-1.77946	-1.26303
122315914	chr12:122315914:T:C	9.13481e-12	-1.44171	-3.18773e-10	3.31049e-08	-1.96506	-3.18773e-10
122315961	chr12:122315961:T:C	1.71131e-12	-1.8599	-1.25664	9.98306e-09	-1.94158	-1.22228
122316205	chr12:122316205:C:T	2.21335e-11	-2.56711e-10	-0.556713	1.50528e-07	-2.56711e-10	-0.450594
122317233	chr12:122317233:T:C	1.95586e-12	-1.85076	-1.13222	1.12969e-08	-1.79117	-1.24904
122317545	chr12:122317545:T:C	1.0438e-11	-2.56711e-10	-1.30835	6.38149e-08	-2.56711e-10	-1.30876
122317732	chr12:122317732:T:C	1.87063e-11	-2.56711e-10	-0.724944	1.17625e-07	-2.56711e-10	-0.697237
122317741	chr12:122317741:A:G	1.14097e-11	-2.56711e-10	-1.21934	7.31533e-08	-2.56711e-10	-1.17219
122318000	chr12:122318000:T:G	4.76627e-12	-1.53575	-0.556486	7.32916e-08	-0.699585	-0.470712
122318020	chr12:122318020:T:C	1.21434e-11	-2.56711e-10	-1.15702	7.65842e-08	-2.56711e-10	-1.12635
122318094	chr12:122318094:T:C	4.7936e-12	-1.15526	-0.931261	9.89614e-08	-0.168999	-0.701014
122318720	chr12:122318720:A:G	6.67139e-12	-1.75598	-3.18773e-10	4.6502e-08	-1.62525	-3.18773e-10
122318944	chr12:122318944:C:G	2.69665e-12	-1.38372	-1.27808	3.90687e-08	-0.678688	-1.12073
122318973	chr12:122318973:A:C	1.47538e-11	-2.56711e-10	-0.962302	8.43333e-08	-2.56711e-10	-1.02997
122319096	chr12:122319096:C:T	4.33098e-12	-1.25449	-0.933523	4.64309e-08	-0.567092	-1.05969
122319187	chr12:122319187:T:C	2.51818e-11	-2.56711e-10	-0.427684	1.56341e-07	-2.56711e-10	-0.412705
122319524	chr12:122319524:T:C	3.72986e-11	-2.56711e-10	-0.034849	2.05499e-07	-2.56711e-10	-0.139303
122319709	chr12:122319709:T:C	1.52896e-12	-1.93033	-1.29888	9.75991e-09	-1.9727	-1.21376
122319872	chr12:122319872:G:A	1.65294e-11	-2.56711e-10	-0.848661	9.22906e-08	-2.56711e-10	-0.9398
122319975	chr12:122319975:T:C	2.54697e-11	-2.56711e-10	-0.416315	1.43859e-07	-2.56711e-10	-0.495907
122319996	chr12:122319996:C:T	8.59116e-12	-1.7731	0.270029	5.64057e-08	-1.85131	0.41914
122320260	chr12:122320260:C:T	5.64023e-12	-1.92388	-3.18773e-10	3.8257e-08	-1.82042	-3.18773e-10
122320484	chr12:122320484:G:A	1.04346e-11	-2.56711e-10	-1.30868	6.38079e-08	-2.56711e-10	-1.30887
122320544	chr12:122320544:T:C	2.85993e-11	-2.56711e-10	-0.300423	1.60687e-07	-2.56711e-10	-0.385282
122320594	chr12:122320594:C:T	1.07611e-11	-2.56711e-10	-1.27787	6.65226e-08	-2.56711e-10	-1.2672
122320627	chr12:122320627:G:A	1.04286e-11	-2.56711e-10	-1.30925	6.37758e-08	-2.56711e-10	-1.30937
122320695	chr12:122320695:A:G	1.04342e-11	-2.56711e-10	-1.30872	6.43057e-08	-2.56711e-10	-1.30109
122321402	chr12:122321402:C:T	1.0622e-11	-2.56711e-10	-1.29088	6.424e-08	-2.56711e-10	-1.30212
122321692	chr12:122321692:T:C	1.88301e-12	-1.74876	-1.27217	1.44139e-08	-1.50893	-1.28762
122321781	chr12:122321781:A:G	1.04287e-11	-2.56711e-10	-1.30924	6.37778e-08	-2.56711e-10	-1.30934
122321811	chr12:122321811:G:A	1.74127e-11	-2.56711e-10	-0.796604	1.11577e-07	-2.56711e-10	-0.750031
122322185	chr12:122322185:G:A	1.07721e-11	-2.56711e-10	-1.27684	6.98315e-08	-2.56711e-10	-1.21866
122322555	chr12:122322555:T:C	1.13492e-11	-1.39532	0.17066	1.13642e-07	-1.25316	0.521463
122322822	chr12:122322822:A:C	4.92727e-12	-1.56565	-0.493367	2.63277e-08	-1.28787	-0.90625
122323903	chr12:122323903:T:C	4.31006e-11	-2.56711e-10	0.109733	3.12953e-07	-2.56711e-10	0.28131
122324282	chr12:122324282:C:G	1.47516e-11	-2.56711e-10	-0.962452	8.32935e-08	-2.56711e-10	-1.04237
122325346	chr12:122325346:C:T	1.25256e-11	-2.56711e-10	-1.12603	7.88527e-08	-2.56711e-10	-1.09716
122326006	chr12:122326006:C:T	1.09391e-11	-2.56711e-10	-1.26146	6.4762e-08	-2.56711e-10	-1.29402
122326302	chr12:122326302:G:A	1.25462e-11	-2.56711e-10	-1.12438	7.89964e-08	-2.56711e-10	-1.09534
122326363	chr12:122326363:G:T	1.26094e-11	-2.56711e-10	-1.11936	7.95783e-08	-2.56711e-10	-1.088
122327096	chr12:122327096:A:G	1.2612e-11	-2.56711e-10	-1.11915	7.94646e-08	-2.56711e-10	-1.08943
122327854	chr12:122327854:T:C	1.06755e-11	-1.46523	0.179376	1.05069e-07	-1.33834	0.528223
122327956	chr12:122327956:G:C	2.11409e-12	-1.61574	-1.28944	1.77346e-08	-1.31913	-1.27009
122328638	chr12:122328638:G:T	1.2627e-11	-2.56711e-10	-1.11796	8.2179e-08	-2.56711e-10	-1.05584
122329044	chr12:122329044:C:T	8.55277e-12	-1.24179	-0.265761	3.55058e-08	-1.4466	-0.448444
122329045	chr12:122329045:G:A	1.12673e-11	-2.56711e-10	-1.2319	6.82904e-08	-2.56711e-10	-1.24097
122329147	chr12:122329147:C:T	2.94012e-12	-1.79909	-0.776262	2.103e-08	-1.85888	-0.559917
122329261	chr12:122329261:A:C	1.04254e-11	-2.56711e-10	-1.30955	6.37622e-08	-2.56711e-10	-1.30958
122329323	chr12:122329323:C:T	2.04996e-12	-1.62679	-1.30919	1.62382e-08	-1.36876	-1.30862
122329395	chr12:122329395:G:A	1.11092e-11	-2.56711e-10	-1.24603	6.84843e-08	-2.56711e-10	-1.23814
122329404	chr12:122329404:G:A	1.12806e-11	-2.56711e-10	-1.23072	6.83668e-08	-2.56711e-10	-1.23986
122329586	chr12:122329586:C:T	9.32477e-12	-1.50384	0.0827133	9.07037e-08	-1.37975	0.422601
122329689	chr12:122329689:G:A	1.45599e-12	-1.96978	-1.30834	9.18338e-09	-1.93963	-1.30772
122329692	chr12:122329692:TC:T	3.24777e-12	-1.70325	-0.772581	2.28217e-08	-1.78132	-0.555708
122329743	chr12:122329743:G:A	5.5875e-12	-1.93327	-3.18773e-10	4.26076e-08	-1.71271	-3.18773e-10
122330103	chr12:122330103:G:A	4.54634e-11	-2.56711e-10	0.163103	3.27111e-07	-2.56711e-10	0.325558
122330111	chr12:122330111:C:G	1.1142e-11	-2.56711e-10	-1.24308	6.65644e-08	-2.56711e-10	-1.26657
122330217	chr12:122330217:A:G	1.1282e-11	-2.56711e-10	-1.2306	6.83751e-08	-2.56711e-10	-1.23973
122330223	chr12:122330223:T:C	1.10273e-11	-2.56711e-10	-1.25343	6.60089e-08	-2.56711e-10	-1.27495
122330583	chr12:122330583:A:G	1.45446e-12	-1.96955	-1.30962	9.24502e-09	-1.93882	-1.30184
122330764	chr12:122330764:T:TCA	2.06136e-12	-1.65208	-1.27836	1.40783e-08	-1.53742	-1.28269
122331016	chr12:122331016:T:A	1.37221e-11	-2.56711e-10	-1.03479	9.05666e-08	-2.56711e-10	-0.958657
122331025	chr12:122331025:T:A	1.0591e-11	-2.56711e-10	-1.2938	6.52297e-08	-2.56711e-10	-1.28683
122331338	chr12:122331338:G:A	6.54242e-12	-1.7755	-3.18773e-10	4.49306e-08	-1.65962	-3.18773e-10
122331397	chr12:122331397:C:A	1.04626e-11	-2.56711e-10	-1.306	6.37831e-08	-2.56711e-10	-1.30925
122331455	chr12:122331455:C:T	1.96852e-12	-1.71825	-1.25827	1.50048e-08	-1.46006	-1.29631
122331518	chr12:122331518:T:C	1.58353e-10	-2.56711e-10	1.41102	1.05829e-06	-2.56711e-10	1.49967
122332000	chr12:122332000:A:T	4.39964e-12	-0.864903	-1.30738	4.38226e-07	1.83649	-1.2185
122332187	chr12:122332187:C:T	7.86602e-12	-1.59125	-3.18773e-10	3.48547e-08	-1.91356	-3.18773e-10
122332331	chr12:122332331:C:T	2.91463e-11	-2.56711e-10	-0.281476	1.71613e-07	-2.56711e-10	-0.319503
122332430	chr12:122332430:A:C	1.45231e-12	-1.97176	-1.30889	9.12095e-09	-1.94722	-1.30695
122332448	chr12:122332448:C:T	1.45971e-12	-1.96874	-1.30683	9.20141e-09	-1.93645	-1.30893
122332473	chr12:122332473:T:C	1.04394e-11	-2.56711e-10	-1.30822	6.38421e-08	-2.56711e-10	-1.30833
122332687	chr12:122332687:C:T	1.12829e-11	-2.56711e-10	-1.23051	6.83804e-08	-2.56711e-10	-1.23966
122332960	chr12:122332960:A:G	1.4603e-12	-1.97086	-1.3043	9.32576e-09	-1.94353	-1.28843
122333033	chr12:122333033:A:G	3.66065e-12	-1.09032	-1.26584	1.58318e-07	0.709113	-1.10925
122333244	chr12:122333244:T:C	1.40788e-11	-2.56711e-10	-1.00913	8.87726e-08	-2.56711e-10	-0.978664
122334771	chr12:122334771:T:C	5.07265e-12	-1.65584	-0.374099	3.7674e-08	-1.74052	-0.0952558
122334937	chr12:122334937:G:T	1.18529e-11	-2.56711e-10	-1.18123	7.63904e-08	-2.56711e-10	-1.12889
122335019	chr12:122335019:C:T	1.50341e-12	-1.94373	-1.30234	9.82696e-09	-1.8737	-1.30592
122335251	chr12:122335251:T:G	2.33078e-11	-2.56711e-10	-0.505014	1.30129e-07	-2.56711e-10	-0.596213
122336211	chr12:122336211:C:T	2.59197e-11	-2.56711e-10	-0.398799	1.46137e-07	-2.56711e-10	-0.480195
122336258	chr12:122336258:TCA:T	1.04692e-11	-2.56711e-10	-1.30537	6.38517e-08	-2.56711e-10	-1.30818
122337002	chr12:122337002:CCT:C	1.08043e-11	-2.56711e-10	-1.27386	6.68504e-08	-2.56711e-10	-1.26229
122337102	chr12:122337102:G:T	2.81217e-12	-1.9509	-0.668949	1.62168e-08	-1.89704	-0.781651
122337581	chr12:122337581:G:A	2.23893e-11	-2.56711e-10	-0.545219	1.09292e-07	-2.56711e-10	-0.770721
122337673	chr12:122337673:G:A	1.04658e-11	-2.56711e-10	-1.30569	6.42839e-08	-2.56711e-10	-1.30143
122338384	chr12:122338384:T:A	1.30479e-11	-2.56711e-10	-1.08518	7.25894e-08	-2.56711e-10	-1.17992
122338519	chr12:122338519:C:T	5.29203e-11	-2.56711e-10	0.314983	3.79247e-07	-2.56711e-10	0.473444
122338610	chr12:122338610:G:A	1.73233e-11	-2.56711e-10	-0.801749	9.97224e-08	-2.56711e-10	-0.862353
122339323	chr12:122339323:T:C	9.36677e-12	-1.54919	0.132556	9.32635e-08	-1.40345	0.474139
122339662	chr12:122339662:G:A	4.2469e-11	-2.56711e-10	0.0949701	3.03813e-07	-2.56711e-10	0.25167
122340678	chr12:122340678:T:C	5.30403e-11	-2.56711e-10	0.317249	3.03431e-07	-2.56711e-10	0.250411
122340851	chr12:122340851:C:T	8.78125e-12	-1.48118	-3.18773e-10	5.11051e-08	-1.53086	-3.18773e-10
122341870	chr12:122341870:A:G	1.0724e-11	-2.56711e-10	-1.28132	6.49636e-08	-2.56711e-10	-1.29092
122341933	chr12:122341933:G:A	1.13607e-11	-2.56711e-10	-1.22364	6.88233e-08	-2.56711e-10	-1.2332
122342795	chr12:122342795:C:T	1.27553e-11	-1.4498	0.341937	1.28634e-07	-1.3195	0.711728
122343372	chr12:122343372:A:G	5.38524e-12	-1.97014	-3.18773e-10	3.49704e-08	-1.91024	-3.18773e-10
122343413	chr12:122343413:G:A	1.19723e-11	-2.56711e-10	-1.17121	7.73017e-08	-2.56711e-10	-1.11703
122343774	chr12:122343774:C:T	4.1003e-12	-1.68556	-0.55718	2.97958e-08	-1.767	-0.303371
122344322	chr12:122344322:T:C	5.77022e-11	-2.56711e-10	0.401491	3.30183e-07	-2.56711e-10	0.334905
122345420	chr12:122345420:C:T	5.60526e-12	-1.9301	-3.18773e-10	3.30963e-08	-1.96532	-3.18773e-10
122345453	chr12:122345453:G:A	1.1273e-11	-2.56711e-10	-1.23139	6.83239e-08	-2.56711e-10	-1.24048
122345524	chr12:122345524:CCTTCTT:CCTT	3.93213e-12	-1.65645	-0.628173	2.81825e-08	-1.74168	-0.38436
122346003	chr12:122346003:C:T	5.84344e-11	-2.56711e-10	0.414102	4.2147e-07	-2.56711e-10	0.579005
122346142	chr12:122346142:G:A	1.04624e-11	-1.74149	0.43548	6.90011e-08	-1.8234	0.592779
122346366	chr12:122346366:T:C	1.26875e-11	-2.56711e-10	-1.11318	7.49682e-08	-2.56711e-10	-1.14768
122346526	chr12:122346526:A:G	1.4801e-12	-1.97233	-1.28936	9.01192e-09	-1.96049	-1.30571
122346903	chr12:122346903:A:G	1.17576e-11	-2.56711e-10	-1.1893	7.11194e-08	-2.56711e-10	-1.20038
122347202	chr12:122347202:T:C	6.22055e-11	-2.56711e-10	0.476639	4.48754e-07	-2.56711e-10	0.641732
122347219	chr12:122347219:C:T	2.35519e-11	-2.56711e-10	-0.494598	1.29907e-07	-2.56711e-10	-0.597924
122347601	chr12:122347601:G:A	1.96282e-11	-2.56711e-10	-0.676838	1.1447e-07	-2.56711e-10	-0.72443
122347900	chr12:122347900:C:T	2.25994e-11	-2.56711e-10	-0.535878	1.2497e-07	-2.56711e-10	-0.636672
122348162	chr12:122348162:T:C	5.56431e-12	-1.22101	-0.716424	4.34841e-08	-1.02444	-0.667909
122348253	chr12:122348253:G:A	7.22951e-12	-1.67563	-3.18773e-10	4.20704e-08	-1.7254	-3.18773e-10
122348319	chr12:122348319:C:A	1.04348e-11	-2.56711e-10	-1.30866	6.3965e-08	-2.56711e-10	-1.30641
122348400	chr12:122348400:T:C	1.12669e-11	-2.56711e-10	-1.23193	6.82884e-08	-2.56711e-10	-1.241
122348530	chr12:122348530:T:A	9.05762e-12	-1.73139	0.281192	5.91547e-08	-1.81993	0.435344
122348556	chr12:122348556:G:A	1.99199e-11	-2.56711e-10	-0.662083	1.09517e-07	-2.56711e-10	-0.768667
122348998	chr12:122348998:T:A	1.04965e-11	-2.56711e-10	-1.30276	6.41306e-08	-2.56711e-10	-1.30382
122349515	chr12:122349515:G:A	1.00548e-11	-1.44774	0.101987	9.88893e-08	-1.31725	0.44651
122350580	chr12:122350580:A:T	5.9987e-11	-2.56711e-10	0.440323	4.32114e-07	-2.56711e-10	0.603946
122350826	chr12:122350826:G:A	1.12757e-11	-2.56711e-10	-1.23115	6.83389e-08	-2.56711e-10	-1.24026
122351216	chr12:122351216:G:A	6.15591e-11	-2.56711e-10	0.466194	4.4386e-07	-2.56711e-10	0.630767
122351817	chr12:122351817:AAT:A	3.77097e-12	-1.15663	-1.16984	4.52211e-08	-0.841062	-0.812116
122351869	chr12:122351869:C:G	2.35043e-11	-2.56711e-10	-0.496619	1.31086e-07	-2.56711e-10	-0.58889
122352029	chr12:122352029:T:C	1.87921e-12	-1.7341	-1.28885	1.50708e-08	-1.48158	-1.27041
122352563	chr12:122352563:G:A	4.24591e-12	-1.77322	-0.434625	3.20642e-08	-1.83955	-0.157449
122353017	chr12:122353017:C:A	1.46459e-12	-1.96841	-1.30382	9.20697e-09	-1.93511	-1.30968
122353300	chr12:122353300:TGACTGCACTCCA:T	1.0433e-11	-2.56711e-10	-1.30883	6.40817e-08	-2.56711e-10	-1.30458
122353528	chr12:122353528:C:A	1.05339e-11	-2.56711e-10	-1.2992	6.38435e-08	-2.56711e-10	-1.30831
122353923	chr12:122353923:G:A	2.62512e-11	-2.56711e-10	-0.386093	1.4781e-07	-2.56711e-10	-0.468813
122354904	chr12:122354904:C:T	1.59463e-11	-2.56711e-10	-0.884577	9.50808e-08	-2.56711e-10	-0.910016
122355058	chr12:122355058:G:A	1.5745e-11	-2.56711e-10	-0.897283	9.17337e-08	-2.56711e-10	-0.945853
122355362	chr12:122355362:C:T	1.10521e-11	-1.51092	0.25973	1.09778e-07	-1.38896	0.622678
122355625	chr12:122355625:T:C	1.45582e-12	-1.97113	-1.3071	9.30695e-09	-1.94544	-1.28854
122355669	chr12:122355669:A:G	3.92761e-12	-1.70111	-0.584662	2.85301e-08	-1.78042	-0.333359
122355999	chr12:122355999:T:C	5.93296e-11	-2.56711e-10	0.429304	4.2738e-07	-2.56711e-10	0.59293
122356619	chr12:122356619:C:T	2.55001e-11	-2.56711e-10	-0.415123	1.3949e-07	-2.56711e-10	-0.526751
122356673	chr12:122356673:T:C	5.61449e-11	-2.56711e-10	0.374132	4.03143e-07	-2.56711e-10	0.534548
122356789	chr12:122356789:C:T	1.10876e-11	-2.56711e-10	-1.24798	6.82965e-08	-2.56711e-10	-1.24088
122356849	chr12:122356849:G:A	8.24106e-12	-1.52783	-0.0168443	7.91194e-08	-1.40757	0.313788
122356974	chr12:122356974:A:G	1.10506e-11	-2.56711e-10	-1.25132	6.80559e-08	-2.56711e-10	-1.24441
122357255	chr12:122357255:A:G	1.52644e-12	-1.96247	-1.26839	9.01266e-09	-1.97186	-1.29426
122358159	chr12:122358159:A:T	5.94058e-11	-2.56711e-10	0.430588	4.2794e-07	-2.56711e-10	0.59424
122358210	chr12:122358210:T:C	2.35043e-11	-2.56711e-10	-0.49662	1.13217e-07	-2.56711e-10	-0.735436
122358678	chr12:122358678:G:A	2.55747e-12	-1.96755	-0.747237	1.44753e-08	-1.93441	-0.857895
122358724	chr12:122358724:C:G	7.95486e-12	-1.47612	-0.103903	7.63157e-08	-1.34937	0.219503
122358954	chr12:122358954:G:C	5.99795e-12	-1.86239	-3.18773e-10	3.76543e-08	-1.83629	-3.18773e-10
122359248	chr12:122359248:G:C	2.59197e-11	-2.56711e-10	-0.398799	1.46137e-07	-2.56711e-10	-0.480195
122359754	chr12:122359754:G:A	4.55681e-12	-1.58927	-0.547914	3.26506e-08	-1.68796	-0.290917
122359933	chr12:122359933:A:G	5.27168e-11	-2.56711e-10	0.311131	3.76489e-07	-2.56711e-10	0.466145
122360354	chr12:122360354:G:A	4.68925e-12	-1.72491	-0.383617	2.59378e-08	-1.4765	-0.732537
122360581	chr12:122360581:G:A	1.24845e-11	-2.56711e-10	-1.12931	6.97117e-08	-2.56711e-10	-1.22037
122361593	chr12:122361593:G:A	1.14605e-11	-1.37797	0.163074	1.13969e-07	-1.24128	0.512464
122361627	chr12:122361627:G:C	1.113e-11	-2.56711e-10	-1.24416	6.74835e-08	-2.56711e-10	-1.25286
122361798	chr12:122361798:T:C	1.09409e-11	-2.56711e-10	-1.2613	6.64424e-08	-2.56711e-10	-1.26841
122361851	chr12:122361851:CAA:C	1.07274e-11	-2.56711e-10	-1.281	6.4816e-08	-2.56711e-10	-1.29319
122361862	chr12:122361862:C:T	1.04395e-11	-2.56711e-10	-1.30821	6.38003e-08	-2.56711e-10	-1.30898
122361924	chr12:122361924:C:T	7.8143e-12	-1.75558	0.157731	5.11936e-08	-1.83855	0.309424
122362011	chr12:122362011:C:T	3.27464e-12	-1.30617	-1.16142	2.64331e-08	-0.882004	-1.30812
122362184	chr12:122362184:T:C	5.49465e-12	-1.95003	-3.18773e-10	3.35098e-08	-1.95291	-3.18773e-10
122362402	chr12:122362402:A:G	1.57644e-12	-1.9533	-1.24534	9.17715e-09	-1.97086	-1.27716
122363805	chr12:122363805:C:A	1.24931e-11	-2.56711e-10	-1.12863	6.94067e-08	-2.56711e-10	-1.22476
122364277	chr12:122364277:A:G	3.06997e-11	-2.56711e-10	-0.22955	1.69677e-07	-2.56711e-10	-0.330844
122365008	chr12:122365008:T:TCTC	1.10255e-11	-2.56711e-10	-1.25359	6.43954e-08	-2.56711e-10	-1.2997
122365041	chr12:122365041:C:T	1.10437e-11	-2.56711e-10	-1.25194	7.21316e-08	-2.56711e-10	-1.18625
122365080	chr12:122365080:T:C	1.24503e-11	-2.56711e-10	-1.13206	7.37985e-08	-2.56711e-10	-1.1634
122365253	chr12:122365253:A:T	1.21391e-11	-2.56711e-10	-1.15737	7.24833e-08	-2.56711e-10	-1.18139
122365394	chr12:122365394:G:T	1.10694e-11	-2.56711e-10	-1.24962	6.7817e-08	-2.56711e-10	-1.24793
122366028	chr12:122366028:T:C	2.81513e-12	-1.87086	-0.747937	1.44647e-08	-1.69857	-1.09446
122367745	chr12:122367745:G:A	2.53477e-12	-1.84342	-0.880276	1.81719e-08	-1.68777	-0.877102
122367813	chr12:122367813:GT:G	1.44507e-11	-2.56711e-10	-0.983058	8.41854e-08	-2.56711e-10	-1.03172
122368526	chr12:122368526:T:C	1.65712e-12	-1.95523	-1.19349	9.38015e-09	-1.97269	-1.25345
122368650	chr12:122368650:G:A	4.6308e-12	-1.01392	-1.10716	3.17647e-08	-0.731098	-1.27529
122368824	chr12:122368824:G:A	1.62544e-11	-2.56711e-10	-0.865441	8.58955e-08	-2.56711e-10	-1.01161
122368836	chr12:122368836:C:T	1.08638e-11	-2.56711e-10	-1.26837	7.0401e-08	-2.56711e-10	-1.21054
122369009	chr12:122369009:C:T	1.89571e-11	-2.56711e-10	-0.711627	1.10626e-07	-2.56711e-10	-0.758585
122369313	chr12:122369313:C:T	1.44068e-11	-1.35751	0.371407	1.43948e-07	-1.23329	0.738006
122369576	chr12:122369576:C:G	1.24899e-11	-2.56711e-10	-1.12889	7.40086e-08	-2.56711e-10	-1.16056
122370241	chr12:122370241:T:G	2.3803e-12	-1.85953	-0.927049	1.73097e-08	-1.70726	-0.906213
122370597	chr12:122370597:A:G	2.17901e-12	-1.83115	-1.04379	1.39701e-08	-1.66795	-1.15987
122371018	chr12:122371018:A:G	1.10441e-11	-2.56711e-10	-1.25191	6.44477e-08	-2.56711e-10	-1.29889
122371325	chr12:122371325:C:G	1.11246e-11	-2.56711e-10	-1.24464	6.4652e-08	-2.56711e-10	-1.29572
122371328	chr12:122371328:A:G	1.17301e-11	-2.56711e-10	-1.19165	7.23611e-08	-2.56711e-10	-1.18307
122371611	chr12:122371611:G:A	1.95532e-12	-1.81186	-1.17139	1.28086e-08	-1.60597	-1.30866
122371702	chr12:122371702:T:C	5.74402e-12	-1.50773	-0.397916	3.49156e-08	-1.39311	-0.5187
122371923	chr12:122371923:T:G	2.15653e-11	-2.56711e-10	-0.58272	1.41853e-07	-2.56711e-10	-0.509954
122371985	chr12:122371985:A:G	1.74231e-12	-1.9344	-1.16419	9.59917e-09	-1.96913	-1.23393
122372080	chr12:122372080:G:A	1.62005e-12	-1.92834	-1.24301	9.12727e-09	-1.9672	-1.28628
122372123	chr12:122372123:A:G	1.11502e-11	-2.56711e-10	-1.24234	6.47054e-08	-2.56711e-10	-1.2949
122372466	chr12:122372466:C:T	1.3942e-11	-2.56711e-10	-1.0189	8.14612e-08	-2.56711e-10	-1.06462
122372682	chr12:122372682:T:C	2.67104e-11	-2.56711e-10	-0.368749	1.75006e-07	-2.56711e-10	-0.299924
122373020	chr12:122373020:C:A	3.95998e-11	-2.56711e-10	0.0250215	2.18082e-07	-2.56711e-10	-0.0798736
122373703	chr12:122373703:T:C	1.46285e-12	-1.97205	-1.30137	9.39886e-09	-1.94664	-1.27752
122373726	chr12:122373726:A:G	3.04375e-11	-1.36385	1.12572	2.35833e-07	-1.22848	1.22686
122374023	chr12:122374023:T:C	1.18662e-11	-2.56711e-10	-1.18011	7.48315e-08	-2.56711e-10	-1.1495
122374717	chr12:122374717:G:A	1.38621e-11	-2.56711e-10	-1.02465	8.13215e-08	-2.56711e-10	-1.06633
122375294	chr12:122375294:C:T	3.2702e-11	-1.32653	1.16016	2.54306e-07	-1.18802	1.26181
122375374	chr12:122375374:T:A	1.04241e-11	-2.56711e-10	-1.30968	6.39731e-08	-2.56711e-10	-1.30628
122375515	chr12:122375515:C:T	1.94196e-11	-2.56711e-10	-0.68752	1.2854e-07	-2.56711e-10	-0.608504
122375586	chr12:122375586:G:A	2.87012e-11	-2.56711e-10	-0.296863	1.59009e-07	-2.56711e-10	-0.39578
122376058	chr12:122376058:C:T	1.14278e-11	-1.21775	-3.18773e-10	7.92105e-08	-1.09263	-3.18773e-10
122376167	chr12:122376167:A:T	2.24635e-12	-1.84031	-1.00419	1.6423e-08	-1.68185	-0.98421
122376175	chr12:122376175:T:C	2.29115e-11	-2.56711e-10	-0.522164	1.50906e-07	-2.56711e-10	-0.448086
122376185	chr12:122376185:G:A	1.68594e-12	-1.94963	-1.18185	9.44647e-09	-1.97248	-1.24663
122376718	chr12:122376718:C:T	4.42662e-12	-1.51077	-0.655394	2.78924e-08	-1.39657	-0.739815
122377686	chr12:122377686:T:C	5.85225e-12	-1.88698	-3.18773e-10	3.28835e-08	-1.97177	-3.18773e-10
122377740	chr12:122377740:C:T	1.70083e-11	-2.56711e-10	-0.8201	1.11863e-07	-2.56711e-10	-0.747469
122378013	chr12:122378013:C:G	1.57477e-12	-1.91703	-1.28266	9.02753e-09	-1.96364	-1.30083
122378150	chr12:122378150:G:C	5.08861e-12	-1.36629	-0.660509	3.2546e-08	-1.24976	-0.732325
122378221	chr12:122378221:G:C	1.24903e-11	-2.56711e-10	-1.12885	7.40095e-08	-2.56711e-10	-1.16055
122378333	chr12:122378333:C:T	1.08049e-11	-2.56711e-10	-1.27381	6.97906e-08	-2.56711e-10	-1.21924
122378869	chr12:122378869:T:G	1.04453e-11	-2.56711e-10	-1.30765	6.37684e-08	-2.56711e-10	-1.30948
122379112	chr12:122379112:T:C	1.68548e-12	-1.93233	-1.19942	1.22367e-08	-1.82579	-1.13452
122379152	chr12:122379152:A:C	1.98405e-11	-2.56711e-10	-0.66608	1.15451e-07	-2.56711e-10	-0.715895
122379352	chr12:122379352:G:A	1.06731e-11	-2.56711e-10	-1.28608	6.42477e-08	-2.56711e-10	-1.302
122379638	chr12:122379638:C:T	1.19938e-11	-2.56711e-10	-1.16942	7.13785e-08	-2.56711e-10	-1.19675
122379892	chr12:122379892:C:T	1.13602e-11	-2.56711e-10	-1.22369	7.10679e-08	-2.56711e-10	-1.20111
122379910	chr12:122379910:C:T	1.3627e-11	-2.56711e-10	-1.04175	7.62124e-08	-2.56711e-10	-1.13122
122380050	chr12:122380050:C:T	5.37457e-12	-1.97212	-3.18773e-10	3.87026e-08	-1.80884	-3.18773e-10
122380107	chr12:122380107:G:C	2.21654e-12	-1.62884	-1.22902	1.68069e-08	-1.51812	-1.12483
122380321	chr12:122380321:T:C	1.12111e-11	-2.56711e-10	-1.2369	6.60501e-08	-2.56711e-10	-1.27433
122380373	chr12:122380373:G:A	5.45206e-12	-1.95781	-3.18773e-10	3.83715e-08	-1.81743	-3.18773e-10
122380482	chr12:122380482:T:C	1.6503e-12	-1.92204	-1.2308	9.33901e-09	-1.96524	-1.2653
122380582	chr12:122380582:G:T	1.36759e-11	-2.56711e-10	-1.03817	7.8188e-08	-2.56711e-10	-1.10563
122380960	chr12:122380960:T:C	1.5996e-12	-1.91773	-1.26632	9.12428e-09	-1.96347	-1.29033
122381389	chr12:122381389:T:C	5.12996e-12	-1.32483	-0.693875	3.30304e-08	-1.20503	-0.762284
122381738	chr12:122381738:G:A	2.88798e-11	-2.56711e-10	-0.290662	1.99676e-07	-2.56711e-10	-0.168047
122382217	chr12:122382217:C:T	2.86833e-11	-2.56711e-10	-0.297488	1.58911e-07	-2.56711e-10	-0.396399
122382236	chr12:122382236:C:T	3.1003e-11	-2.56711e-10	-0.21972	2.15177e-07	-2.56711e-10	-0.0932809
122382298	chr12:122382298:T:C	2.0433e-12	-1.81882	-1.12042	1.27347e-08	-1.61969	-1.30073
122382388	chr12:122382388:T:C	3.15499e-12	-1.22898	-1.27584	3.22792e-08	-0.955572	-1.03475
122382520	chr12:122382520:AG:A	9.028e-12	-1.15463	-0.298845	3.84351e-08	-1.33574	-0.480036
122382529	chr12:122382529:C:T	1.94868e-11	-1.47366	0.789595	1.3485e-07	-1.57066	1.01008
122382603	chr12:122382603:T:G	1.17582e-11	-2.56711e-10	-1.18925	7.19147e-08	-2.56711e-10	-1.18926
122382660	chr12:122382660:C:T	2.73115e-11	-2.56711e-10	-0.346495	1.88684e-07	-2.56711e-10	-0.224672
122382695	chr12:122382695:A:G	1.04797e-11	-2.56711e-10	-1.30436	6.38373e-08	-2.56711e-10	-1.30841
122383323	chr12:122383323:C:T	2.11407e-11	-1.40814	0.805535	1.4549e-07	-1.51117	1.02653
122383454	chr12:122383454:T:A	3.3753e-11	-2.56711e-10	-0.134736	1.95249e-07	-2.56711e-10	-0.190468
122383480	chr12:122383480:GCT:G	1.09682e-11	-2.56711e-10	-1.2588	7.13487e-08	-2.56711e-10	-1.19716
122383696	chr12:122383696:G:A	4.66411e-12	-1.36858	-0.745326	2.99887e-08	-1.25324	-0.810688
122384149	chr12:122384149:C:T	1.64517e-12	-1.94971	-1.20626	9.26273e-09	-1.97239	-1.26636
122384151	chr12:122384151:C:T	3.20757e-11	-2.56711e-10	-0.185706	1.75115e-07	-2.56711e-10	-0.299298
122384479	chr12:122384479:A:G	1.50792e-11	-2.56711e-10	-0.940489	8.77025e-08	-2.56711e-10	-0.990792
122384555	chr12:122384555:A:G	1.54509e-12	-1.90957	-1.30915	1.10215e-08	-1.78204	-1.28285
122384653	chr12:122384653:C:T	6.48948e-11	-2.56711e-10	0.518964	3.68897e-07	-2.56711e-10	0.445775
122384867	chr12:122384867:T:C	1.17638e-11	-2.56711e-10	-1.18878	7.19482e-08	-2.56711e-10	-1.1888
122386008	chr12:122386008:G:A	1.53841e-11	-1.2392	0.318726	1.64922e-07	-1.11125	0.751986
122386173	chr12:122386173:T:C	1.12112e-11	-2.56711e-10	-1.23689	6.86021e-08	-2.56711e-10	-1.23642
122386518	chr12:122386518:T:C	1.17449e-11	-2.56711e-10	-1.19039	7.18352e-08	-2.56711e-10	-1.19037
122386750	chr12:122386750:A:C	1.38918e-11	-2.56711e-10	-1.02251	8.11288e-08	-2.56711e-10	-1.06871
122387470	chr12:122387470:CT:C	1.85116e-12	-1.92461	-1.11338	9.98449e-09	-1.96642	-1.19729
122387694	chr12:122387694:G:A	1.08759e-11	-2.56711e-10	-1.26726	6.40265e-08	-2.56711e-10	-1.30545
122388080	chr12:122388080:A:G	1.08679e-11	-2.56711e-10	-1.26799	7.03691e-08	-2.56711e-10	-1.21099
122388203	chr12:122388203:T:C	1.56415e-12	-1.95682	-1.24964	1.06091e-08	-1.87424	-1.22879
122388377	chr12:122388377:G:A	5.44318e-12	-1.95944	-3.18773e-10	3.28782e-08	-1.97193	-3.18773e-10
122388380	chr12:122388380:C:T	1.70377e-11	-1.23754	0.419161	1.85311e-07	-1.10702	0.864312
122388409	chr12:122388409:C:T	1.59922e-11	-2.56711e-10	-0.881704	9.60967e-08	-2.56711e-10	-0.899388
122388592	chr12:122388592:A:G	6.65251e-12	-1.75881	-3.18773e-10	3.33331e-08	-1.95819	-3.18773e-10
122388714	chr12:122388714:G:A	4.63155e-12	-1.37895	-0.741962	2.98138e-08	-1.26152	-0.808252
122388846	chr12:122388846:G:A	2.96218e-11	-2.56711e-10	-0.265292	2.05078e-07	-2.56711e-10	-0.141352
122388861	chr12:122388861:A:C	2.91678e-12	-1.83506	-0.748266	1.64304e-08	-1.92608	-0.739524
122389023	chr12:122389023:C:T	1.6629e-12	-1.83664	-1.30861	1.3532e-08	-1.64596	-1.21372
122389302	chr12:122389302:A:G	1.51285e-12	-1.95623	-1.28358	1.02081e-08	-1.87216	-1.2694
122389737	chr12:122389737:G:C	2.38798e-12	-1.49377	-1.28959	1.21698e-08	-1.66447	-1.30132
122389965	chr12:122389965:T:C	8.92308e-12	-1.46516	-3.18773e-10	3.94512e-08	-1.78968	-3.18773e-10
122390324	chr12:122390324:T:A	7.67185e-12	-1.61625	-3.18773e-10	5.73729e-08	-1.41517	-3.18773e-10
122390413	chr12:122390413:A:G	1.52456e-12	-1.92786	-1.30424	9.03592e-09	-1.96785	-1.29569
122390977	chr12:122390977:T:C	1.30617e-11	-2.56711e-10	-1.08412	7.68471e-08	-2.56711e-10	-1.12292
122391059	chr12:122391059:A:G	1.51509e-12	-1.95169	-1.28664	8.92169e-09	-1.97263	-1.30362
122391455	chr12:122391455:G:A	1.52299e-12	-1.9486	-1.28452	1.03793e-08	-1.85447	-1.27045
122391597	chr12:122391597:TAATA:T	2.02125e-11	-2.56711e-10	-0.647502	1.17672e-07	-2.56711e-10	-0.696838
122391655	chr12:122391655:A:G	4.54685e-12	-1.34498	-0.794389	2.93581e-08	-1.22819	-0.856982
122391837	chr12:122391837:T:C	2.45688e-11	-2.56711e-10	-0.452328	1.63077e-07	-2.56711e-10	-0.370523
122392170	chr12:122392170:C:T	3.07148e-11	-2.56711e-10	-0.229061	1.6975e-07	-2.56711e-10	-0.330418
122392229	chr12:122392229:C:T	3.46908e-11	-1.25778	1.15045	3.17169e-07	-1.12647	1.42116
122392625	chr12:122392625:C:T	3.22935e-11	-2.56711e-10	-0.178936	2.12742e-07	-2.56711e-10	-0.104664
122393057	chr12:122393057:C:G	2.58167e-11	-2.56711e-10	-0.40278	1.44247e-07	-2.56711e-10	-0.493213
122393155	chr12:122393155:T:C	1.30238e-11	-2.56711e-10	-1.08703	8.05834e-08	-2.56711e-10	-1.07545
122393482	chr12:122393482:T:C	3.37894e-11	-2.56711e-10	-0.133656	2.22869e-07	-2.56711e-10	-0.0581573
122393511	chr12:122393511:T:A	4.90593e-12	-1.36119	-0.702167	3.15447e-08	-1.24326	-0.770074
122393535	chr12:122393535:A:T	1.09222e-11	-2.56711e-10	-1.263	6.57771e-08	-2.56711e-10	-1.27847
122393564	chr12:122393564:C:G	1.04618e-11	-2.56711e-10	-1.30608	6.46361e-08	-2.56711e-10	-1.29597
122393979	chr12:122393979:G:A	1.83006e-11	-2.56711e-10	-0.746868	1.19425e-07	-2.56711e-10	-0.682055
122394375	chr12:122394375:G:A	2.05264e-11	-2.56711e-10	-0.63209	1.35729e-07	-2.56711e-10	-0.554079
122394704	chr12:122394704:G:T	1.5089e-12	-1.96197	-1.28045	8.96139e-09	-1.97154	-1.30028
122394708	chr12:122394708:G:A	1.49441e-12	-1.96442	-1.28765	8.93556e-09	-1.97064	-1.30406
122394709	chr12:122394709:A:AAC	1.50424e-12	-1.966	-1.27952	8.98299e-09	-1.96966	-1.29975
122394835	chr12:122394835:G:A	1.52701e-12	-1.94679	-1.2837	1.04439e-08	-1.84979	-1.26894
122394846	chr12:122394846:C:T	1.06195e-11	-2.56711e-10	-1.29112	6.60079e-08	-2.56711e-10	-1.27497
122395160	chr12:122395160:C:T	1.51961e-11	-2.56711e-10	-0.932767	9.34213e-08	-2.56711e-10	-0.927624
122395259	chr12:122395259:C:A	1.09897e-11	-2.56711e-10	-1.25685	7.15537e-08	-2.56711e-10	-1.19429
122396157	chr12:122396157:A:G	1.49707e-12	-1.94517	-1.30512	8.87822e-09	-1.97161	-1.30953
122396737	chr12:122396737:CT:C	3.10378e-11	-2.56711e-10	-0.218599	2.03856e-07	-2.56711e-10	-0.147328
122396858	chr12:122396858:C:T	1.06964e-11	-2.56711e-10	-1.28389	6.50441e-08	-2.56711e-10	-1.28968
122397016	chr12:122397016:C:T	2.10219e-11	-2.56711e-10	-0.608237	1.20561e-07	-2.56711e-10	-0.672589
122397322	chr12:122397322:AG:A	7.75059e-12	-1.60603	-3.18773e-10	6.25822e-08	-1.32826	-3.18773e-10
122397336	chr12:122397336:T:C	3.09523e-11	-2.56711e-10	-0.221358	1.70874e-07	-2.56711e-10	-0.323818
122397823	chr12:122397823:C:T	1.26859e-11	-1.2374	0.124086	1.43749e-07	-1.10623	0.609556
122397827	chr12:122397827:T:C	1.52669e-12	-1.94886	-1.28184	8.93973e-09	-1.97221	-1.30203
122398204	chr12:122398204:T:C	5.55369e-12	-1.93934	-3.18773e-10	3.48592e-08	-1.91343	-3.18773e-10
122398520	chr12:122398520:T:C	8.05935e-12	-1.56697	-3.18773e-10	6.73626e-08	-1.25465	-3.18773e-10
122398872	chr12:122398872:A:C	2.91857e-11	-2.56711e-10	-0.280126	2.01977e-07	-2.56711e-10	-0.156588
122398918	chr12:122398918:C:A	2.51551e-11	-2.56711e-10	-0.428744	1.67336e-07	-2.56711e-10	-0.344736
122399529	chr12:122399529:C:T	2.10159e-12	-1.80048	-1.11063	1.31009e-08	-1.59385	-1.29821
122399877	chr12:122399877:TTC:T	1.14545e-11	-2.56711e-10	-1.21543	6.85176e-08	-2.56711e-10	-1.23765
122400531	chr12:122400531:TG:T	5.13584e-12	-1.30917	-0.708392	3.31888e-08	-1.18524	-0.777292
122400936	chr12:122400936:T:A	1.04687e-11	-2.56711e-10	-1.30541	6.38237e-08	-2.56711e-10	-1.30862
122401437	chr12:122401437:G:A	3.85285e-11	-2.56711e-10	-0.00240626	2.21872e-07	-2.56711e-10	-0.0626435
122401529	chr12:122401529:G:A	4.95834e-12	-1.33561	-0.717125	3.19367e-08	-1.21505	-0.785938
122401649	chr12:122401649:T:C	1.2993e-11	-2.56711e-10	-1.08939	7.64537e-08	-2.56711e-10	-1.12806
122401672	chr12:122401672:T:C	1.56802e-12	-1.94012	-1.26387	1.08616e-08	-1.83392	-1.24559
122401703	chr12:122401703:AC:A	3.81061e-11	-2.56711e-10	-0.0134306	2.07792e-07	-2.56711e-10	-0.128207
122402094	chr12:122402094:G:A	3.15197e-11	-2.56711e-10	-0.203191	1.73848e-07	-2.56711e-10	-0.306564
122402129	chr12:122402129:T:C	1.17462e-11	-2.56711e-10	-1.19027	7.18437e-08	-2.56711e-10	-1.19025
122402766	chr12:122402766:A:G	5.94829e-12	-1.8707	-3.18773e-10	4.20402e-08	-1.72612	-3.18773e-10
122402952	chr12:122402952:C:T	1.63343e-12	-1.91508	-1.24804	1.15978e-08	-1.78745	-1.22648
122403244	chr12:122403244:A:G	2.55194e-11	-2.56711e-10	-0.414367	1.69783e-07	-2.56711e-10	-0.330223
122403295	chr12:122403295:C:G	1.16357e-11	-2.56711e-10	-1.19973	6.6232e-08	-2.56711e-10	-1.27158
122403793	chr12:122403793:T:C	1.08715e-11	-2.56711e-10	-1.26766	6.73896e-08	-2.56711e-10	-1.25425
122404047	chr12:122404047:G:A	1.17659e-11	-1.33044	0.141849	1.14293e-07	-1.20283	0.476851
122404069	chr12:122404069:C:T	1.04283e-11	-2.56711e-10	-1.30929	6.38264e-08	-2.56711e-10	-1.30858
122404127	chr12:122404127:T:A	2.00365e-11	-1.38227	0.72602	1.37233e-07	-1.48739	0.944332
122404514	chr12:122404514:G:A	1.89622e-11	-2.56711e-10	-0.711356	1.10616e-07	-2.56711e-10	-0.758681
122404841	chr12:122404841:A:G	9.97696e-12	-1.35352	-3.18773e-10	6.65017e-08	-1.26752	-3.18773e-10
122404904	chr12:122404904:A:C	8.27661e-12	-1.43147	-0.108903	7.67138e-08	-1.32023	0.195564
122404964	chr12:122404964:A:G	1.39522e-11	-2.56711e-10	-1.01816	8.13906e-08	-2.56711e-10	-1.06548
122405030	chr12:122405030:G:C	1.14172e-11	-2.56711e-10	-1.21868	6.54815e-08	-2.56711e-10	-1.28297
122405241	chr12:122405241:GC:G	1.15665e-11	-2.56711e-10	-1.20569	6.5957e-08	-2.56711e-10	-1.27574
122405514	chr12:122405514:C:T	3.33957e-11	-2.56711e-10	-0.145377	2.32507e-07	-2.56711e-10	-0.0158224
122405528	chr12:122405528:C:T	1.44665e-11	-2.56711e-10	-0.981966	8.44258e-08	-2.56711e-10	-1.02887
122405925	chr12:122405925:G:A	1.58428e-12	-1.90899	-1.28469	1.12066e-08	-1.77783	-1.27042
122405928	chr12:122405928:C:T	1.81667e-11	-1.40628	0.652067	1.25543e-07	-1.508	0.875907
122407286	chr12:122407286:ATACT:A	2.83697e-11	-2.56711e-10	-0.308481	1.97911e-07	-2.56711e-10	-0.176925
122408897	chr12:122408897:C:T	1.61751e-11	-0.870331	-3.18773e-10	9.96624e-07	1.43963	-3.18773e-10
122409166	chr12:122409166:C:A	1.05665e-11	-2.56711e-10	-1.29612	6.4142e-08	-2.56711e-10	-1.30364
122409198	chr12:122409198:T:C	1.69243e-11	-1.37223	0.547176	1.15859e-07	-1.47777	0.765405
122409417	chr12:122409417:C:T	2.76619e-11	-2.56711e-10	-0.333748	1.92594e-07	-2.56711e-10	-0.204158
122409715	chr12:122409715:A:G	4.15571e-11	-2.56711e-10	0.073265	2.25723e-07	-2.56711e-10	-0.045433
122410054	chr12:122410054:T:C	1.17176e-11	-2.56711e-10	-1.19271	6.85964e-08	-2.56711e-10	-1.2365
122410110	chr12:122410110:G:A	7.23484e-12	-1.6749	-3.18773e-10	3.56143e-08	-1.89199	-3.18773e-10
122410389	chr12:122410389:G:T	5.37372e-12	-1.97228	-3.18773e-10	3.32189e-08	-1.96162	-3.18773e-10
122410440	chr12:122410440:C:T	1.5928e-12	-1.9725	-1.21581	9.48863e-09	-1.95801	-1.25664
122410660	chr12:122410660:T:C	2.17106e-12	-1.77809	-1.1005	1.36292e-08	-1.55649	-1.29603
122411288	chr12:122411288:C:T	1.07793e-11	-2.56711e-10	-1.27618	6.38726e-08	-2.56711e-10	-1.30785
122411838	chr12:122411838:C:T	1.96438e-12	-1.95506	-1.02356	1.06521e-08	-1.9727	-1.12628
122411906	chr12:122411906:G:A	2.99868e-11	-2.56711e-10	-0.253047	1.96705e-07	-2.56711e-10	-0.183036
122411936	chr12:122411936:G:C	1.08304e-11	-2.56711e-10	-1.27145	6.99541e-08	-2.56711e-10	-1.2169
122412202	chr12:122412202:G:A	1.12892e-11	-1.36917	0.139217	1.09016e-07	-1.24738	0.47413
122412881	chr12:122412881:A:G	2.14205e-11	-2.56711e-10	-0.589456	1.42999e-07	-2.56711e-10	-0.501908
122413247	chr12:122413247:A:G	1.39454e-11	-2.56711e-10	-1.01865	8.15973e-08	-2.56711e-10	-1.06295
122413337	chr12:122413337:A:G	4.46904e-12	-1.42184	-0.734794	2.86338e-08	-1.30803	-0.802129
122413432	chr12:122413432:C:T	1.1071e-11	-2.56711e-10	-1.24948	6.87553e-08	-2.56711e-10	-1.23419
122413433	chr12:122413433:G:A	1.04332e-11	-2.56711e-10	-1.30881	6.49312e-08	-2.56711e-10	-1.29141
122413855	chr12:122413855:T:C	1.1156e-11	-2.56711e-10	-1.24182	6.47112e-08	-2.56711e-10	-1.29481
122414176	chr12:122414176:T:C	1.18783e-11	-2.56711e-10	-1.17909	7.07492e-08	-2.56711e-10	-1.2056
122414200	chr12:122414200:G:A	4.66975e-12	-1.36346	-0.749241	3.00252e-08	-1.24667	-0.816034
122414486	chr12:122414486:C:T	2.94651e-11	-2.56711e-10	-0.270597	1.94081e-07	-2.56711e-10	-0.196469
122414688	chr12:122414688:T:A	1.207e-11	-2.56711e-10	-1.16308	7.37838e-08	-2.56711e-10	-1.1636
122414710	chr12:122414710:C:T	3.04765e-11	-2.56711e-10	-0.236848	1.99914e-07	-2.56711e-10	-0.166854
122414716	chr12:122414716:G:A	1.17869e-11	-1.32644	0.139629	1.14055e-07	-1.20139	0.473334
122414975	chr12:122414975:C:T	1.46749e-12	-1.96165	-1.3086	8.88021e-09	-1.97142	-1.3095
122415220	chr12:122415220:G:A	2.72786e-11	-2.56711e-10	-0.347701	1.89893e-07	-2.56711e-10	-0.218282
122415899	chr12:122415899:A:G	3.11107e-11	-2.56711e-10	-0.216252	2.04308e-07	-2.56711e-10	-0.145113
122415913	chr12:122415913:A:G	2.82431e-12	-1.83029	-0.785247	1.59004e-08	-1.92459	-0.773812
122416098	chr12:122416098:C:T	5.41107e-12	-1.96536	-3.18773e-10	3.35866e-08	-1.95062	-3.18773e-10
122417281	chr12:122417281:A:T	1.68962e-11	-2.56711e-10	-0.826713	1.04842e-07	-2.56711e-10	-0.812291
122417522	chr12:122417522:T:C	1.13464e-11	-2.56711e-10	-1.2249	6.52763e-08	-2.56711e-10	-1.28611
122417675	chr12:122417675:G:A	2.55762e-12	-1.9225	-0.792225	1.28237e-08	-1.9665	-0.946946
122418278	chr12:122418278:CCA:C	2.19829e-11	-2.56711e-10	-0.563538	1.46875e-07	-2.56711e-10	-0.475164
122418293	chr12:122418293:C:T	2.68735e-12	-1.89252	-0.772725	1.56064e-08	-1.9567	-0.760359
122418601	chr12:122418601:T:A	2.15876e-12	-1.81875	-1.06552	1.29683e-08	-1.61617	-1.28606
122418766	chr12:122418766:AAAAAT:A	1.18993e-11	-2.56711e-10	-1.17733	6.85103e-08	-2.56711e-10	-1.23776
122419868	chr12:122419868:G:A	1.55268e-11	-2.56711e-10	-0.911237	9.01038e-08	-2.56711e-10	-0.96378
122419912	chr12:122419912:G:T	2.06723e-11	-2.56711e-10	-0.62501	1.1983e-07	-2.56711e-10	-0.678671
122420091	chr12:122420091:C:A	1.09939e-11	-2.56711e-10	-1.25647	7.16175e-08	-2.56711e-10	-1.1934
122420307	chr12:122420307:T:C	1.13384e-11	-2.56711e-10	-1.22561	6.52572e-08	-2.56711e-10	-1.28641
122420914	chr12:122420914:G:A	1.34002e-11	-2.56711e-10	-1.05853	7.86226e-08	-2.56711e-10	-1.10008
122421658	chr12:122421658:A:G	1.33004e-11	-2.56711e-10	-1.06601	7.80909e-08	-2.56711e-10	-1.10687
122421677	chr12:122421677:G:A	1.10188e-11	-2.56711e-10	-1.2542	7.18598e-08	-2.56711e-10	-1.19003
122421801	chr12:122421801:G:A	3.1627e-11	-2.56711e-10	-0.199793	2.20273e-07	-2.56711e-10	-0.0698738
122423386	chr12:122423386:C:G	1.0844e-11	-2.56711e-10	-1.2702	6.57112e-08	-2.56711e-10	-1.27947
122423929	chr12:122423929:T:C	4.28639e-12	-0.889783	-1.30858	2.54588e-08	-0.931982	-1.2957
122424074	chr12:122424074:G:GTAATTC	2.29277e-11	-2.56711e-10	-0.521459	1.44304e-07	-2.56711e-10	-0.492818
122424084	chr12:122424084:C:T	6.62023e-11	-2.56711e-10	0.538911	4.75065e-07	-2.56711e-10	0.698709
122425201	chr12:122425201:C:A	1.00028e-11	-1.41331	0.0623731	9.54492e-08	-1.29368	0.387532
122425629	chr12:122425629:T:C	2.64417e-11	-2.56711e-10	-0.37886	1.82322e-07	-2.56711e-10	-0.258971
122425633	chr12:122425633:T:C	1.59819e-12	-1.96743	-1.2175	9.38287e-09	-1.96813	-1.25773
122425635	chr12:122425635:A:G	3.07647e-11	-2.56711e-10	-0.227436	2.13275e-07	-2.56711e-10	-0.102159
122425704	chr12:122425704:A:G	4.56509e-11	-2.56711e-10	0.16722	2.46912e-07	-2.56711e-10	0.0442909
122425790	chr12:122425790:G:A	2.0993e-11	-2.56711e-10	-0.609613	1.23138e-07	-2.56711e-10	-0.651438
122425854	chr12:122425854:T:C	1.07728e-11	-2.56711e-10	-1.27678	6.38734e-08	-2.56711e-10	-1.30784
122426192	chr12:122426192:G:A	1.09121e-11	-2.56711e-10	-1.26393	7.08693e-08	-2.56711e-10	-1.20391
122426351	chr12:122426351:T:G	6.28413e-12	-1.81578	-3.18773e-10	4.72033e-08	-1.61028	-3.18773e-10
122427157	chr12:122427157:C:T	5.73256e-12	-1.74563	-0.162011	3.92008e-08	-1.80302	0.00697044
122427251	chr12:122427251:A:G	1.10204e-11	-2.56711e-10	-1.25406	6.63062e-08	-2.56711e-10	-1.27046
122427314	chr12:122427314:T:A	1.58291e-12	-1.96947	-1.22507	9.35635e-09	-1.96543	-1.26326
122427488	chr12:122427488:C:T	1.0722e-11	-2.56711e-10	-1.28151	6.64949e-08	-2.56711e-10	-1.26762
122427540	chr12:122427540:C:T	2.12485e-12	-1.76864	-1.13146	1.37957e-08	-1.53731	-1.30308
122427590	chr12:122427590:C:T	1.04248e-11	-2.56711e-10	-1.30961	6.37592e-08	-2.56711e-10	-1.30963
122427639	chr12:122427639:G:T	1.17941e-11	-1.36308	0.176878	1.14554e-07	-1.23967	0.515972
122427750	chr12:122427750:G:A	1.04993e-11	-2.56711e-10	-1.30249	6.38782e-08	-2.56711e-10	-1.30777
122429412	chr12:122429412:A:C	1.12548e-11	-1.35995	0.126937	1.08704e-07	-1.23663	0.460521
122429444	chr12:122429444:G:T	1.97261e-11	-0.671862	-3.18773e-10	2.16192e-07	-0.0885772	-3.18773e-10
122430229	chr12:122430229:C:T	1.06658e-11	-2.56711e-10	-1.28676	6.3763e-08	-2.56711e-10	-1.30957
122430240	chr12:122430240:G:A	9.09826e-12	-1.6339	0.18818	6.23461e-08	-1.70586	0.373823
122430463	chr12:122430463:C:T	1.69611e-11	-2.56711e-10	-0.82288	1.05429e-07	-2.56711e-10	-0.806701
122430507	chr12:122430507:C:T	1.52736e-12	-1.92058	-1.30968	1.06215e-08	-1.79369	-1.30817
122430803	chr12:122430803:G:A	3.1511e-11	-2.56711e-10	-0.203466	2.07275e-07	-2.56711e-10	-0.130698
122431042	chr12:122431042:G:A	1.25247e-10	-2.56711e-10	1.17648	9.0558e-07	-2.56711e-10	1.34383
122431526	chr12:122431526:G:A	5.3886e-12	-1.96952	-3.18773e-10	3.30046e-08	-1.9681	-3.18773e-10
122431886	chr12:122431886:G:A	8.9005e-12	-1.45896	-0.00873434	8.37817e-08	-1.34491	0.308381
122431887	chr12:122431887:G:A	9.10375e-12	-1.44315	-0.00196887	8.59261e-08	-1.32712	0.315867
122432274	chr12:122432274:TC:T	1.04478e-11	-2.56711e-10	-1.30741	6.37571e-08	-2.56711e-10	-1.30966
122432504	chr12:122432504:A:G	1.07744e-11	-2.56711e-10	-1.27663	6.95808e-08	-2.56711e-10	-1.22225
122432666	chr12:122432666:G:A	5.37273e-12	-1.97247	-3.18773e-10	3.31915e-08	-1.96245	-3.18773e-10
122432876	chr12:122432876:C:T	2.29486e-12	-1.89727	-0.925861	1.32765e-08	-1.96035	-0.918399
122433052	chr12:122433052:G:C	1.07945e-11	-2.56711e-10	-1.27477	6.39173e-08	-2.56711e-10	-1.30715
122433439	chr12:122433439:C:A	5.48948e-12	-1.95097	-3.18773e-10	3.28548e-08	-1.97264	-3.18773e-10
122433893	chr12:122433893:G:A	1.10895e-11	-2.56711e-10	-1.24781	6.65576e-08	-2.56711e-10	-1.26668
122435189	chr12:122435189:T:G	4.88646e-12	-1.32622	-0.741119	3.14421e-08	-1.20469	-0.811902
122435449	chr12:122435449:A:G	1.0215e-11	-1.43052	0.100578	9.7681e-08	-1.3135	0.430463
122435531	chr12:122435531:C:CA	2.19697e-12	-1.96679	-0.899931	1.18024e-08	-1.96876	-1.02768
122435574	chr12:122435574:A:G	1.1082e-11	-2.56711e-10	-1.24848	7.26046e-08	-2.56711e-10	-1.17971
122435720	chr12:122435720:T:G	3.13891e-12	-1.60326	-0.906673	1.90973e-08	-1.6792	-0.835996
122435731	chr12:122435731:C:T	3.2122e-12	-1.60135	-0.885495	1.95663e-08	-1.67717	-0.813763
122435985	chr12:122435985:C:T	1.06332e-11	-2.56711e-10	-1.28983	6.37561e-08	-2.56711e-10	-1.30968
122436304	chr12:122436304:G:A	1.15705e-11	-2.56711e-10	-1.20534	7.28808e-08	-2.56711e-10	-1.17592
122436688	chr12:122436688:G:A	3.32768e-12	-1.64651	-0.805015	2.31153e-08	-1.52918	-0.795062
122436792	chr12:122436792:G:A	1.78741e-12	-1.89606	-1.17697	1.31297e-08	-1.75108	-1.13879
122437609	chr12:122437609:C:T	6.45394e-12	-1.78911	-3.18773e-10	3.60685e-08	-1.87932	-3.18773e-10
122438106	chr12:122438106:A:G	1.05141e-11	-2.56711e-10	-1.30108	6.38889e-08	-2.56711e-10	-1.3076
122438490	chr12:122438490:A:AT	1.42964e-11	-2.56711e-10	-0.993795	8.77144e-08	-2.56711e-10	-0.990657
122440231	chr12:122440231:G:A	1.64945e-12	-1.96054	-1.19282	9.51283e-09	-1.97212	-1.23998
122440272	chr12:122440272:A:T	1.63381e-12	-1.95082	-1.21207	9.37411e-09	-1.97263	-1.25416
122440399	chr12:122440399:A:G	1.47424e-11	-1.73573	0.772656	1.07049e-07	-1.80091	1.00945
122441072	chr12:122441072:C:T	1.0953e-11	-2.56711e-10	-1.26019	6.59655e-08	-2.56711e-10	-1.27561
122441378	chr12:122441378:T:C	1.22787e-11	-2.56711e-10	-1.14594	7.2287e-08	-2.56711e-10	-1.1841
122442207	chr12:122442207:C:T	1.98372e-11	-2.56711e-10	-0.666244	1.12039e-07	-2.56711e-10	-0.7459
122442365	chr12:122442365:C:G	2.94201e-11	-2.56711e-10	-0.272127	1.92754e-07	-2.56711e-10	-0.20333
122442432	chr12:122442432:C:T	1.5573e-12	-1.93824	-1.27262	1.09257e-08	-1.82321	-1.25041
122442833	chr12:122442833:A:G	1.04246e-11	-2.56711e-10	-1.30964	6.48592e-08	-2.56711e-10	-1.29252
122442894	chr12:122442894:C:T	1.64273e-11	-2.56711e-10	-0.854861	9.3597e-08	-2.56711e-10	-0.925745
122442952	chr12:122442952:AAAAAG:A	1.13655e-11	-2.56711e-10	-1.22322	6.76011e-08	-2.56711e-10	-1.25112
122443607	chr12:122443607:G:C	4.20152e-11	-2.56711e-10	0.0842278	2.2738e-07	-2.56711e-10	-0.0381196
122443614	chr12:122443614:T:A	1.08191e-11	-2.56711e-10	-1.27249	6.54305e-08	-2.56711e-10	-1.28375
122443817	chr12:122443817:C:T	1.77376e-11	-2.56711e-10	-0.778116	1.10375e-07	-2.56711e-10	-0.760862
122444889	chr12:122444889:C:T	6.14797e-12	-1.83768	-3.18773e-10	4.48421e-08	-1.6616	-3.18773e-10
122445255	chr12:122445255:G:C	6.45962e-12	-1.78823	-3.18773e-10	4.02091e-08	-1.77065	-3.18773e-10
122445275	chr12:122445275:T:C	1.5474e-12	-1.97257	-1.24466	9.39155e-09	-1.9485	-1.27643
122445562	chr12:122445562:G:T	1.34339e-11	-2.56711e-10	-1.05603	7.88702e-08	-2.56711e-10	-1.09694
122445755	chr12:122445755:C:T	1.39173e-11	-2.56711e-10	-1.02067	8.15183e-08	-2.56711e-10	-1.06392
122445981	chr12:122445981:A:G	1.0718e-11	-2.56711e-10	-1.28188	6.38089e-08	-2.56711e-10	-1.30885
122446603	chr12:122446603:G:A	1.89492e-12	-1.76836	-1.24626	1.35508e-08	-1.57294	-1.28535
122447012	chr12:122447012:C:A	1.60933e-12	-1.97164	-1.20634	9.73304e-09	-1.94122	-1.248
122447021	chr12:122447021:G:A	1.58707e-12	-1.97237	-1.21954	9.5834e-09	-1.94692	-1.25779
122447273	chr12:122447273:A:G	1.53983e-12	-1.97152	-1.25061	9.42895e-09	-1.94054	-1.28041
122447871	chr12:122447871:A:G	8.48567e-12	-1.63032	0.114898	7.98318e-08	-1.5239	0.439078
122447925	chr12:122447925:T:C	6.74948e-12	-1.28189	-0.462448	3.55458e-08	-1.1096	-0.784318
122448136	chr12:122448136:C:T	1.06989e-11	-2.56711e-10	-1.28366	6.47393e-08	-2.56711e-10	-1.29438
122448598	chr12:122448598:T:C	9.59556e-12	-1.47793	0.0854286	1.00851e-07	-1.35734	0.506236
122448604	chr12:122448604:G:A	4.07811e-12	-1.59257	-0.6556	2.63587e-08	-1.315	-0.877941
122448608	chr12:122448608:T:A	3.84273e-12	-1.02264	-1.28498	3.15206e-08	-0.733752	-1.28035
122448612	chr12:122448612:G:A	1.08019e-11	-2.56711e-10	-1.27408	6.98925e-08	-2.56711e-10	-1.21778
122448676	chr12:122448676:A:T	1.44344e-11	-2.56711e-10	-0.984192	8.85443e-08	-2.56711e-10	-0.98124
122449156	chr12:122449156:C:G	1.97942e-11	-2.56711e-10	-0.668416	1.06248e-07	-2.56711e-10	-0.798964
122449445	chr12:122449445:G:C	1.07847e-11	-2.56711e-10	-1.27567	6.39079e-08	-2.56711e-10	-1.3073
122449454	chr12:122449454:C:T	2.11119e-12	-1.96889	-0.937667	1.14907e-08	-1.96597	-1.05724
122449717	chr12:122449717:A:C	2.08655e-11	-2.56711e-10	-0.615707	1.11291e-07	-2.56711e-10	-0.752594
122449793	chr12:122449793:A:AC	1.69058e-12	-1.83529	-1.29345	1.29224e-08	-1.61793	-1.28785
122450206	chr12:122450206:G:T	2.87073e-12	-1.96383	-0.635403	1.47796e-08	-1.97059	-0.800908
122450300	chr12:122450300:A:C	2.56601e-12	-1.9624	-0.749053	1.33885e-08	-1.97127	-0.899077
122450307	chr12:122450307:C:G	2.64848e-11	-2.56711e-10	-0.377231	1.73255e-07	-2.56711e-10	-0.30998
122450622	chr12:122450622:A:G	9.17539e-11	-2.56711e-10	0.865306	6.5896e-07	-2.56711e-10	1.02592
122451052	chr12:122451052:A:T	1.05899e-11	-2.56711e-10	-1.29391	6.75508e-08	-2.56711e-10	-1.25186
122451394	chr12:122451394:A:G	2.79599e-11	-2.56711e-10	-0.323034	1.8326e-07	-2.56711e-10	-0.253838
122451398	chr12:122451398:A:G	1.60238e-12	-1.9725	-1.20981	9.64105e-09	-1.94812	-1.2506
122451401	chr12:122451401:A:G	1.5857e-11	-2.56711e-10	-0.890192	1.04614e-07	-2.56711e-10	-0.814464
122451577	chr12:122451577:CAAAGA:C	1.56634e-12	-1.97251	-1.23255	9.48794e-09	-1.94755	-1.26717
122451704	chr12:122451704:C:G	1.06656e-11	-2.56711e-10	-1.28678	6.45842e-08	-2.56711e-10	-1.29677
122451722	chr12:122451722:A:G	1.10028e-11	-2.56711e-10	-1.25565	6.80973e-08	-2.56711e-10	-1.24381
122452080	chr12:122452080:G:A	1.45844e-11	-0.973854	-3.18773e-10	8.54464e-08	-1.01685	-3.18773e-10
122452086	chr12:122452086:A:G	3.37579e-12	-1.15132	-1.28586	1.95174e-08	-1.19106	-1.30238
122453049	chr12:122453049:A:G	1.57326e-11	-2.56711e-10	-0.89807	9.4588e-08	-2.56711e-10	-0.915212
122453178	chr12:122453178:C:T	6.53707e-12	-1.50943	-0.266886	5.60208e-08	-1.40567	-0.0333504
122453345	chr12:122453345:T:C	1.30647e-11	-2.56711e-10	-1.08389	8.43516e-08	-2.56711e-10	-1.02975
122453456	chr12:122453456:A:G	1.61936e-12	-1.94741	-1.22437	1.06149e-08	-1.8874	-1.21508
122453479	chr12:122453479:T:C	2.12946e-11	-2.56711e-10	-0.59535	1.26546e-07	-2.56711e-10	-0.624139
122453732	chr12:122453732:G:C	1.04677e-11	-2.56711e-10	-1.30551	6.42399e-08	-2.56711e-10	-1.30212
122453763	chr12:122453763:C:A	1.49067e-11	-2.56711e-10	-0.951993	9.80463e-08	-2.56711e-10	-0.879303
122453919	chr12:122453919:G:A	2.36842e-12	-1.97252	-0.819061	1.60282e-08	-1.92922	-0.761177
122454221	chr12:122454221:A:G	2.61315e-12	-1.84112	-0.852124	2.66999e-08	-1.57977	-0.600312
122454411	chr12:122454411:T:C	1.66016e-12	-1.95179	-1.1951	1.21188e-08	-1.84263	-1.12736
122454903	chr12:122454903:C:T	1.96422e-12	-1.67158	-1.30713	1.70098e-08	-1.32138	-1.30957
122454936	chr12:122454936:A:G	1.871e-12	-1.97267	-1.05466	1.20259e-08	-1.93533	-1.04235
122455108	chr12:122455108:G:A	1.66169e-12	-1.96071	-1.18526	1.19646e-08	-1.86721	-1.11558
122456370	chr12:122456370:A:G	1.08843e-11	-2.56711e-10	-1.26648	6.40029e-08	-2.56711e-10	-1.30581
122456449	chr12:122456449:A:G	1.1091e-11	-1.45587	0.2082	1.10746e-07	-1.30487	0.547367
122456802	chr12:122456802:A:G	1.96393e-12	-1.85964	-1.11921	1.56237e-08	-1.63505	-1.0809
122457057	chr12:122457057:G:A	1.93684e-11	-2.56711e-10	-0.69016	1.09887e-07	-2.56711e-10	-0.765291
122457106	chr12:122457106:A:T	1.43381e-11	-2.56711e-10	-0.990883	9.6409e-08	-2.56711e-10	-0.896143
122457240	chr12:122457240:A:T	4.43258e-11	-2.56711e-10	0.137763	3.12333e-07	-2.56711e-10	0.279328
122457431	chr12:122457431:T:C	1.11286e-11	-2.56711e-10	-1.24428	6.51361e-08	-2.56711e-10	-1.28826
122457638	chr12:122457638:G:A	1.94807e-12	-1.67734	-1.30963	1.68937e-08	-1.32904	-1.30876
122457766	chr12:122457766:T:A	5.75732e-12	-1.90333	-3.18773e-10	3.32498e-08	-1.96069	-3.18773e-10
122457896	chr12:122457896:T:C	1.53394e-12	-1.96284	-1.26313	9.91771e-09	-1.96889	-1.20153
122458272	chr12:122458272:G:A	1.83328e-11	-2.56711e-10	-0.745111	1.19508e-07	-2.56711e-10	-0.681362
122458294	chr12:122458294:C:T	2.17328e-12	-1.62976	-1.24781	1.56293e-08	-1.51364	-1.20196
122458554	chr12:122458554:G:A	2.02414e-11	-2.56711e-10	-0.646075	1.33057e-07	-2.56711e-10	-0.573964
122458684	chr12:122458684:C:T	1.93983e-12	-1.9715	-1.0197	1.39511e-08	-1.91292	-0.916269
122459368	chr12:122459368:A:C	2.27671e-12	-1.9702	-0.860867	2.55864e-08	-1.90066	-0.322018
122459433	chr12:122459433:T:C	1.85479e-12	-1.96711	-1.06892	1.03841e-08	-1.96032	-1.16415
122459434	chr12:122459434:G:A	1.57662e-11	-2.56711e-10	-0.895935	8.99421e-08	-2.56711e-10	-0.965577
122460166	chr12:122460166:A:G	1.57262e-12	-1.96527	-1.23579	1.11022e-08	-1.88092	-1.17668
122460564	chr12:122460564:A:G	1.38964e-10	-2.56711e-10	1.28041	7.65693e-07	-2.56711e-10	1.17604
122461049	chr12:122461049:TG:T	3.25029e-12	-1.20232	-1.27274	2.00744e-08	-1.2333	-1.232
122461940	chr12:122461940:G:A	1.65627e-12	-1.96934	-1.1799	1.14442e-08	-1.94533	-1.08193
122461960	chr12:122461960:G:A	1.65502e-12	-1.97002	-1.17997	1.14639e-08	-1.94343	-1.08211
122462539	chr12:122462539:A:G	1.05245e-11	-2.56711e-10	-1.3001	6.37978e-08	-2.56711e-10	-1.30902
122462718	chr12:122462718:A:G	1.80822e-12	-1.92311	-1.13835	1.05961e-08	-1.9727	-1.13156
122462978	chr12:122462978:C:T	5.37807e-12	-1.97147	-3.18773e-10	3.29157e-08	-1.97079	-3.18773e-10
122463186	chr12:122463186:T:C	1.7025e-12	-1.97266	-1.14905	1.21197e-08	-1.92792	-1.04199
122463425	chr12:122463425:C:T	1.04935e-11	-2.56711e-10	-1.30305	6.62992e-08	-2.56711e-10	-1.27057
122463545	chr12:122463545:G:A	1.86075e-12	-1.77543	-1.2574	1.47578e-08	-1.47609	-1.29688
122463881	chr12:122463881:C:T	1.07621e-11	-2.56711e-10	-1.27777	6.94276e-08	-2.56711e-10	-1.22446
122464360	chr12:122464360:T:C	1.83877e-12	-1.86019	-1.18451	1.43704e-08	-1.54558	-1.25399
122464862	chr12:122464862:C:T	1.35621e-11	-2.56711e-10	-1.04653	8.67077e-08	-2.56711e-10	-1.0022
122465126	chr12:122465126:T:C	1.50707e-12	-1.96951	-1.27413	8.96778e-09	-1.96318	-1.30793
122465411	chr12:122465411:A:G	1.32617e-11	-2.56711e-10	-1.06892	7.79268e-08	-2.56711e-10	-1.10897
122465460	chr12:122465460:A:T	1.48617e-11	-2.56711e-10	-0.955014	8.63605e-08	-2.56711e-10	-1.00621
122465563	chr12:122465563:C:T	1.27881e-11	-2.56711e-10	-1.10529	8.42634e-08	-2.56711e-10	-1.0308
122465828	chr12:122465828:A:G	2.07601e-12	-1.92009	-1.00327	1.14593e-08	-1.97198	-1.05397
122466572	chr12:122466572:G:T	1.81769e-12	-1.95627	-1.09997	1.37057e-08	-1.96393	-0.883009
122467122	chr12:122467122:G:A	1.08019e-11	-2.56711e-10	-1.27408	6.71687e-08	-2.56711e-10	-1.25754
122468591	chr12:122468591:G:A	1.16364e-11	-2.56711e-10	-1.19966	6.70526e-08	-2.56711e-10	-1.25927
122468756	chr12:122468756:G:A	1.05563e-11	-2.56711e-10	-1.29708	6.61273e-08	-2.56711e-10	-1.27316
122469962	chr12:122469962:CAG:C	1.06329e-11	-2.56711e-10	-1.28985	6.66615e-08	-2.56711e-10	-1.26511
122470049	chr12:122470049:T:C	1.62337e-11	-2.56711e-10	-0.866712	1.05619e-07	-2.56711e-10	-0.8049
122470379	chr12:122470379:G:A	1.13384e-11	-2.56711e-10	-1.22561	7.60462e-08	-2.56711e-10	-1.1334
122470517	chr12:122470517:G:A	2.71653e-11	-2.56711e-10	-0.351864	1.82934e-07	-2.56711e-10	-0.25562
122471180	chr12:122471180:T:A	1.04595e-11	-2.56711e-10	-1.30629	6.56924e-08	-2.56711e-10	-1.27976
122472003	chr12:122472003:T:C	1.08437e-11	-2.56711e-10	-1.27022	6.52026e-08	-2.56711e-10	-1.28724
122472538	chr12:122472538:G:A	1.76807e-12	-1.97226	-1.11166	1.31015e-08	-1.94175	-0.950264
122472588	chr12:122472588:G:T	1.51663e-11	-2.56711e-10	-0.934727	9.01922e-08	-2.56711e-10	-0.9628
122472646	chr12:122472646:G:A	1.04415e-11	-2.56711e-10	-1.30802	6.52925e-08	-2.56711e-10	-1.28587
122472660	chr12:122472660:A:T	1.0444e-11	-2.56711e-10	-1.30778	6.53564e-08	-2.56711e-10	-1.28489
122472662	chr12:122472662:T:C	1.04245e-11	-2.56711e-10	-1.30964	6.46811e-08	-2.56711e-10	-1.29527
122472663	chr12:122472663:A:T	1.04274e-11	-2.56711e-10	-1.30936	6.48707e-08	-2.56711e-10	-1.29235
122472728	chr12:122472728:G:A	1.99098e-11	-2.56711e-10	-0.662593	1.35065e-07	-2.56711e-10	-0.558987
122474778	chr12:122474778:AGGCTG:A	2.13623e-12	-1.73692	-1.15784	9.74481e-09	-1.89607	-1.29194
122474788	chr12:122474788:GCA:G	2.04945e-12	-1.6882	-1.24803	9.83982e-09	-1.86869	-1.30962
122474906	chr12:122474906:T:A	8.02983e-11	-2.56711e-10	0.731945	4.48336e-07	-2.56711e-10	0.640799
122475355	chr12:122475355:T:C	1.69927e-12	-1.96274	-1.16087	1.26683e-08	-1.90857	-1.01707
122475428	chr12:122475428:C:T	2.01196e-11	-2.56711e-10	-0.652107	1.37589e-07	-2.56711e-10	-0.540475
122476806	chr12:122476806:T:C	5.41086e-12	-1.9654	-3.18773e-10	3.30613e-08	-1.96638	-3.18773e-10
122476957	chr12:122476957:G:A	1.04267e-11	-2.56711e-10	-1.30944	6.4836e-08	-2.56711e-10	-1.29288
122477247	chr12:122477247:C:T	1.50468e-11	-2.56711e-10	-0.94264	9.72911e-08	-2.56711e-10	-0.887036
122477739	chr12:122477739:G:A	3.76454e-12	-1.90064	-0.427537	4.27157e-08	-1.48383	-0.226344
122478183	chr12:122478183:GC:G	1.1618e-11	-2.56711e-10	-1.20125	7.42645e-08	-2.56711e-10	-1.15711
122478464	chr12:122478464:T:C	1.76236e-12	-1.97028	-1.11687	1.31606e-08	-1.93096	-0.956549
122478633	chr12:122478633:A:G	1.73853e-12	-1.96941	-1.13136	1.294e-08	-1.92793	-0.976491
122479003	chr12:122479003:C:T	1.865e-12	-1.86631	-1.16423	1.42445e-08	-1.56775	-1.24062
122479372	chr12:122479372:G:A	1.11212e-11	-2.56711e-10	-1.24495	6.54421e-08	-2.56711e-10	-1.28358
122479564	chr12:122479564:T:C	2.51445e-11	-2.56711e-10	-0.429165	1.4392e-07	-2.56711e-10	-0.495482
122481075	chr12:122481075:T:C	5.46741e-12	-1.955	-3.18773e-10	3.33843e-08	-1.95666	-3.18773e-10
122481142	chr12:122481142:T:C	3.3233e-11	-2.56711e-10	-0.150261	2.27988e-07	-2.56711e-10	-0.0354487
122481177	chr12:122481177:C:A	1.57676e-12	-1.92923	-1.26921	1.35941e-08	-1.65646	-1.19865
122481746	chr12:122481746:T:C	1.04713e-11	-2.56711e-10	-1.30516	6.49344e-08	-2.56711e-10	-1.29136
122481826	chr12:122481826:T:C	1.56901e-12	-1.97266	-1.2307	9.35706e-09	-1.9542	-1.27441
122482124	chr12:122482124:C:A	2.2556e-12	-1.60475	-1.23564	1.51806e-08	-1.62476	-1.11996
122482463	chr12:122482463:T:C	1.52867e-11	-2.56711e-10	-0.926819	9.85484e-08	-2.56711e-10	-0.874195
122482498	chr12:122482498:G:T	2.96398e-11	-2.56711e-10	-0.264687	2.00391e-07	-2.56711e-10	-0.164474
122483602	chr12:122483602:GA:G	3.30397e-12	-1.32099	-1.13769	1.53383e-08	-1.52144	-1.21295
122483603	chr12:122483603:A:G	2.39219e-11	-2.56711e-10	-0.47901	1.37824e-07	-2.56711e-10	-0.538766
122483833	chr12:122483833:G:C	1.0484e-11	-2.56711e-10	-1.30396	6.51789e-08	-2.56711e-10	-1.28761
122483905	chr12:122483905:G:A	1.0494e-11	-2.56711e-10	-1.303	6.5302e-08	-2.56711e-10	-1.28572
122484339	chr12:122484339:C:T	1.50864e-11	-2.56711e-10	-0.940007	9.72129e-08	-2.56711e-10	-0.887839
122484495	chr12:122484495:T:C	1.64255e-12	-1.96916	-1.18839	1.19537e-08	-1.92755	-1.05615
122485169	chr12:122485169:C:T	2.08502e-12	-1.69221	-1.22682	9.83307e-09	-1.87107	-1.30793
122485170	chr12:122485170:G:A	1.1003e-11	-2.56711e-10	-1.25563	6.50198e-08	-2.56711e-10	-1.29005
122485302	chr12:122485302:C:T	1.05532e-11	-2.56711e-10	-1.29738	6.37812e-08	-2.56711e-10	-1.30928
122486595	chr12:122486595:A:T	5.56936e-12	-1.93652	-3.18773e-10	3.705e-08	-1.85247	-3.18773e-10
122486798	chr12:122486798:G:C	7.24008e-11	-2.56711e-10	0.628413	4.05374e-07	-2.56711e-10	0.540067
122487705	chr12:122487705:G:C	1.78131e-12	-1.95673	-1.11972	1.34968e-08	-1.89946	-0.962828
122488357	chr12:122488357:T:C	1.04423e-11	-2.56711e-10	-1.30793	6.45912e-08	-2.56711e-10	-1.29666
122488475	chr12:122488475:C:T	5.80259e-12	-1.8955	-3.18773e-10	3.54243e-08	-1.89734	-3.18773e-10
122488563	chr12:122488563:A:ACATTACCTT	1.39267e-11	-2.56711e-10	-1.01999	8.94879e-08	-2.56711e-10	-0.970639
122488691	chr12:122488691:T:G	1.0705e-11	-2.56711e-10	-1.28309	6.72551e-08	-2.56711e-10	-1.25625
122488865	chr12:122488865:C:T	1.68489e-12	-1.97259	-1.15952	9.15992e-09	-1.95361	-1.29629
122489119	chr12:122489119:C:T	1.83801e-12	-1.9706	-1.07452	9.33624e-09	-1.96599	-1.26485
122489154	chr12:122489154:T:G	3.7449e-12	-1.28162	-1.05179	2.35983e-08	-1.32385	-0.979716
122489289	chr12:122489289:A:G	6.54521e-12	-1.77507	-3.18773e-10	4.60506e-08	-1.635	-3.18773e-10
122489979	chr12:122489979:A:AT	4.96167e-11	0.250525	-3.18773e-10	5.84407e-07	0.905854	-3.18773e-10
122490421	chr12:122490421:G:A	1.04826e-11	-2.56711e-10	-1.30409	6.50737e-08	-2.56711e-10	-1.28922
122490700	chr12:122490700:GT:G	1.55812e-12	-1.91004	-1.30029	1.04539e-08	-1.81395	-1.30382
122490813	chr12:122490813:AAAG:A	1.0495e-11	-2.56711e-10	-1.3029	6.52168e-08	-2.56711e-10	-1.28703
122491018	chr12:122491018:ATACG:A	2.31697e-11	-2.56711e-10	-0.510959	1.50719e-07	-2.56711e-10	-0.449324
122491401	chr12:122491401:C:T	3.16763e-11	-2.56711e-10	-0.198235	1.93516e-07	-2.56711e-10	-0.199381
122491402	chr12:122491402:A:G	1.62125e-12	-1.96703	-1.20358	1.17716e-08	-1.9198	-1.07925
122491994	chr12:122491994:C:T	1.12149e-11	-2.56711e-10	-1.23656	7.33141e-08	-2.56711e-10	-1.16999
122492215	chr12:122492215:C:G	8.40321e-12	-1.52519	-3.18773e-10	3.87905e-08	-1.80657	-3.18773e-10
122492259	chr12:122492259:TA:T	2.41144e-11	-2.56711e-10	-0.470993	1.6559e-07	-2.56711e-10	-0.35523
122493570	chr12:122493570:C:T	1.57182e-12	-1.97179	-1.22978	9.42069e-09	-1.94775	-1.27408
122493860	chr12:122493860:G:A	1.89619e-12	-1.9661	-1.04786	1.12371e-08	-1.92868	-1.11684
122495229	chr12:122495229:C:T	3.3653e-12	-1.36129	-1.07899	1.55974e-08	-1.55113	-1.16651
122495306	chr12:122495306:A:G	1.33708e-11	-2.56711e-10	-1.06073	8.60313e-08	-2.56711e-10	-1.01003
122495367	chr12:122495367:A:T	1.68411e-12	-1.96437	-1.1682	1.25077e-08	-1.90819	-1.03021
122495615	chr12:122495615:C:T	6.5442e-11	-1.95988	2.48724	1.1665e-06	-1.65942	3.25643
122495713	chr12:122495713:T:A	9.65456e-12	-1.38637	-3.18773e-10	4.23261e-08	-1.71934	-3.18773e-10
122495943	chr12:122495943:G:C	5.69204e-12	-1.91474	-3.18773e-10	3.47535e-08	-1.91646	-3.18773e-10
122496125	chr12:122496125:C:T	1.06085e-11	-2.56711e-10	-1.29215	6.63865e-08	-2.56711e-10	-1.26925
122496506	chr12:122496506:A:G	1.68281e-12	-1.96357	-1.16977	1.02803e-08	-1.89367	-1.24085
122496512	chr12:122496512:C:T	5.52255e-12	-1.94496	-3.18773e-10	3.76478e-08	-1.83647	-3.18773e-10
122496846	chr12:122496846:G:C	1.88618e-11	-2.56711e-10	-0.716666	1.26096e-07	-2.56711e-10	-0.627703
122496869	chr12:122496869:G:A	2.92896e-11	-2.56711e-10	-0.276572	1.62561e-07	-2.56711e-10	-0.37369
122496931	chr12:122496931:T:C	1.17751e-10	-2.56711e-10	1.11477	6.56882e-07	-2.56711e-10	1.02276
122496963	chr12:122496963:G:A	1.14939e-11	-2.56711e-10	-1.21199	7.33114e-08	-2.56711e-10	-1.17003
122497050	chr12:122497050:G:A	1.04339e-11	-2.56711e-10	-1.30875	6.40352e-08	-2.56711e-10	-1.30531
122497213	chr12:122497213:C:G	1.50242e-11	-2.56711e-10	-0.944138	8.63895e-08	-2.56711e-10	-1.00588
122497692	chr12:122497692:A:C	1.44681e-11	-2.56711e-10	-0.98186	9.29506e-08	-2.56711e-10	-0.932674
122498913	chr12:122498913:A:G	1.69e-12	-1.96244	-1.16663	1.04229e-08	-1.88571	-1.23503
122499274	chr12:122499274:T:A	1.69784e-11	-2.56711e-10	-0.821862	1.13571e-07	-2.56711e-10	-0.732314
122499426	chr12:122499426:G:A	1.60983e-12	-1.96261	-1.21506	9.78761e-09	-1.91916	-1.26446
122499667	chr12:122499667:C:A	1.17044e-11	-2.56711e-10	-1.19384	7.37484e-08	-2.56711e-10	-1.16408
122500036	chr12:122500036:T:C	1.67058e-11	-2.56711e-10	-0.838046	1.12087e-07	-2.56711e-10	-0.745469
122500219	chr12:122500219:C:G	1.04443e-11	-2.56711e-10	-1.30775	6.53976e-08	-2.56711e-10	-1.28426
122500449	chr12:122500449:C:A	1.09838e-11	-2.56711e-10	-1.25739	6.76727e-08	-2.56711e-10	-1.25006
122500482	chr12:122500482:C:CCG	2.92293e-11	-2.56711e-10	-0.278633	1.62129e-07	-2.56711e-10	-0.376353
122500510	chr12:122500510:G:T	1.66023e-12	-1.96894	-1.1779	1.00471e-08	-1.9109	-1.24656
122501051	chr12:122501051:T:A	1.58658e-12	-1.95217	-1.24006	1.15706e-08	-1.8811	-1.13517
122501081	chr12:122501081:C:G	5.67569e-12	-1.91761	-3.18773e-10	3.37838e-08	-1.94476	-3.18773e-10
122501096	chr12:122501096:C:T	1.10388e-11	-2.56711e-10	-1.25239	6.6463e-08	-2.56711e-10	-1.2681
122501483	chr12:122501483:A:G	1.08456e-11	-2.56711e-10	-1.27005	6.44467e-08	-2.56711e-10	-1.2989
122501720	chr12:122501720:C:T	1.61175e-12	-1.95502	-1.22147	1.18246e-08	-1.88878	-1.10578
122501987	chr12:122501987:C:T	1.60986e-12	-1.95188	-1.22578	1.18236e-08	-1.88189	-1.11276
122502896	chr12:122502896:A:G	1.04576e-11	-2.56711e-10	-1.30647	6.56528e-08	-2.56711e-10	-1.28036
122503033	chr12:122503033:G:C	1.04302e-11	-2.56711e-10	-1.3091	6.50107e-08	-2.56711e-10	-1.29019
122503190	chr12:122503190:G:A	1.05586e-11	-2.56711e-10	-1.29686	6.60018e-08	-2.56711e-10	-1.27506
122503504	chr12:122503504:T:A	1.04501e-11	-2.56711e-10	-1.3072	6.55014e-08	-2.56711e-10	-1.28267
122503550	chr12:122503550:G:T	1.04551e-11	-2.56711e-10	-1.30671	6.56032e-08	-2.56711e-10	-1.28112
122503614	chr12:122503614:T:C	1.87133e-12	-1.74419	-1.28296	1.21783e-08	-1.76023	-1.20486
122503889	chr12:122503889:C:T	3.32564e-11	-2.56711e-10	-0.149558	1.83299e-07	-2.56711e-10	-0.253627
122504163	chr12:122504163:T:C	1.04599e-11	-2.56711e-10	-1.30625	6.65858e-08	-2.56711e-10	-1.26625
122504216	chr12:122504216:A:G	3.61411e-11	-2.56711e-10	-0.0663728	2.02871e-07	-2.56711e-10	-0.152171
122504232	chr12:122504232:A:G	2.11528e-12	-1.59947	-1.30515	1.1315e-08	-1.75096	-1.28765
122504253	chr12:122504253:C:T	1.72963e-12	-1.90744	-1.19846	1.25728e-08	-1.64282	-1.29039
122504381	chr12:122504381:A:C	1.26514e-11	-2.56711e-10	-1.11603	7.33668e-08	-2.56711e-10	-1.16927
122506028	chr12:122506028:C:T	6.1513e-12	-1.83714	-3.18773e-10	4.24226e-08	-1.71706	-3.18773e-10
122506124	chr12:122506124:G:A	1.77234e-12	-1.96637	-1.11514	1.06695e-08	-1.91284	-1.18451
122506153	chr12:122506153:A:T	2.50229e-11	-2.56711e-10	-0.434014	1.55406e-07	-2.56711e-10	-0.418704
122506549	chr12:122506549:G:A	1.6856e-11	-2.56711e-10	-0.829099	1.13361e-07	-2.56711e-10	-0.734169
122506732	chr12:122506732:C:T	1.66161e-12	-1.85806	-1.28795	1.77908e-08	-1.36488	-1.22118
122506931	chr12:122506931:C:G	1.55296e-12	-1.94519	-1.26845	9.87723e-09	-1.87226	-1.30225
122507379	chr12:122507379:T:C	1.04263e-11	-2.56711e-10	-1.30947	6.44282e-08	-2.56711e-10	-1.29919
122507439	chr12:122507439:C:T	6.00964e-12	-1.86044	-3.18773e-10	4.70943e-08	-1.61259	-3.18773e-10
122507482	chr12:122507482:CATTTGTCATTGCAAATAATGTCA:C	3.12041e-11	-2.56711e-10	-0.213253	1.72061e-07	-2.56711e-10	-0.316891
122507592	chr12:122507592:C:T	1.04626e-11	-2.56711e-10	-1.30599	6.39609e-08	-2.56711e-10	-1.30647
122508717	chr12:122508717:G:A	1.31557e-11	-2.56711e-10	-1.07695	8.37964e-08	-2.56711e-10	-1.03635
122508817	chr12:122508817:G:A	1.04247e-11	-2.56711e-10	-1.30963	6.48017e-08	-2.56711e-10	-1.29341
122508849	chr12:122508849:G:A	1.04746e-11	-2.56711e-10	-1.30485	6.37557e-08	-2.56711e-10	-1.30968
122508944	chr12:122508944:G:A	1.04762e-11	-2.56711e-10	-1.3047	6.3898e-08	-2.56711e-10	-1.30746
122508952	chr12:122508952:G:A	6.49144e-12	-1.78332	-3.18773e-10	3.74132e-08	-1.84272	-3.18773e-10
122509332	chr12:122509332:C:T	1.85068e-12	-1.95068	-1.08757	1.48282e-08	-1.85857	-0.909646
122509843	chr12:122509843:T:A	1.05369e-11	-2.56711e-10	-1.29892	6.56388e-08	-2.56711e-10	-1.28058
122510062	chr12:122510062:C:T	1.88767e-12	-1.95863	-1.05983	1.51186e-08	-1.87741	-0.871405
122510692	chr12:122510692:G:T	1.51701e-11	-2.56711e-10	-0.93448	9.77747e-08	-2.56711e-10	-0.882077
122510695	chr12:122510695:A:T	1.52636e-11	-2.56711e-10	-0.928331	9.84102e-08	-2.56711e-10	-0.875598
122510825	chr12:122510825:C:T	1.88181e-12	-1.94815	-1.07342	1.51879e-08	-1.8532	-0.891046
122510921	chr12:122510921:GA:G	1.50145e-12	-1.96002	-1.28735	9.52334e-09	-1.90207	-1.30892
122511024	chr12:122511024:G:C	1.28453e-11	-2.56711e-10	-1.10083	7.94622e-08	-2.56711e-10	-1.08946
122511674	chr12:122511674:C:G	1.61723e-12	-1.92223	-1.25086	1.1041e-08	-1.80609	-1.25704
122513370	chr12:122513370:TTTC:T	1.05837e-11	-2.56711e-10	-1.29449	6.39393e-08	-2.56711e-10	-1.30681
122514157	chr12:122514157:C:CAGTTCTTT	3.04925e-11	-2.56711e-10	-0.236322	1.6851e-07	-2.56711e-10	-0.337749
122514850	chr12:122514850:G:A	1.05374e-11	-2.56711e-10	-1.29887	6.57003e-08	-2.56711e-10	-1.27964
122514988	chr12:122514988:C:T	2.58887e-12	-1.97159	-0.730988	1.49206e-08	-1.95452	-0.807485
122515280	chr12:122515280:T:C	1.12726e-11	-2.56711e-10	-1.23142	6.60213e-08	-2.56711e-10	-1.27477
122515344	chr12:122515344:T:C	1.51869e-12	-1.94389	-1.29207	9.02106e-09	-1.96905	-1.29613
122515508	chr12:122515508:T:C	2.86795e-12	-1.86335	-0.736855	3.39784e-08	-1.38455	-0.554463
122515527	chr12:122515527:G:A	1.08019e-11	-2.56711e-10	-1.27409	6.81152e-08	-2.56711e-10	-1.24354
122515951	chr12:122515951:C:T	1.751e-11	-2.56711e-10	-0.791032	1.17267e-07	-2.56711e-10	-0.700287
122516547	chr12:122516547:A:G	1.21507e-11	-2.56711e-10	-1.15641	7.70743e-08	-2.56711e-10	-1.11997
122516550	chr12:122516550:T:C	1.05812e-11	-2.56711e-10	-1.29472	6.60562e-08	-2.56711e-10	-1.27424
122516646	chr12:122516646:A:T	2.23378e-12	-1.97194	-0.878172	1.05183e-08	-1.95291	-1.15872
122517145	chr12:122517145:A:G	6.4142e-12	-0.992705	-0.802586	5.21297e-07	1.19789	-0.406315
122517190	chr12:122517190:G:A	1.71264e-12	-1.96992	-1.14585	1.0282e-08	-1.92459	-1.20975
122517587	chr12:122517587:A:G	1.16181e-11	-2.56711e-10	-1.20124	7.77476e-08	-2.56711e-10	-1.11128
122517923	chr12:122517923:G:A	1.75441e-11	-2.56711e-10	-0.789085	1.17632e-07	-2.56711e-10	-0.69718
122518521	chr12:122518521:A:G	1.04443e-11	-2.56711e-10	-1.30774	6.40904e-08	-2.56711e-10	-1.30445
122518770	chr12:122518770:T:C	3.0313e-12	-1.78444	-0.760376	1.21685e-08	-1.88623	-1.07967
122519388	chr12:122519388:GTTAAGT:G	2.28589e-12	-1.96729	-0.859761	1.05599e-08	-1.96386	-1.14382
122519469	chr12:122519469:A:G	1.09204e-11	-2.56711e-10	-1.26317	6.91146e-08	-2.56711e-10	-1.22898
122519579	chr12:122519579:T:C	1.04252e-11	-2.56711e-10	-1.30958	6.38144e-08	-2.56711e-10	-1.30876
122519759	chr12:122519759:C:T	1.87447e-12	-1.96872	-1.05676	1.47318e-08	-1.9081	-0.866641
122520039	chr12:122520039:T:A	1.05083e-11	-2.56711e-10	-1.30164	6.53126e-08	-2.56711e-10	-1.28556
122520330	chr12:122520330:A:G	1.30469e-11	-2.56711e-10	-1.08525	7.63725e-08	-2.56711e-10	-1.12912
122520711	chr12:122520711:T:C	1.21468e-11	-2.56711e-10	-1.15674	7.69315e-08	-2.56711e-10	-1.12183
122521769	chr12:122521769:A:G	1.11445e-11	-2.56711e-10	-1.24286	6.7005e-08	-2.56711e-10	-1.25998
122521789	chr12:122521789:G:A	9.27531e-12	-1.42645	-3.18773e-10	1.86797e-07	-0.234721	-3.18773e-10
122521801	chr12:122521801:T:C	1.04245e-11	-2.56711e-10	-1.30964	6.45234e-08	-2.56711e-10	-1.29772
122521821	chr12:122521821:T:C	1.95394e-12	-1.96959	-1.01437	1.5482e-08	-1.9112	-0.813869
122521861	chr12:122521861:C:T	1.67569e-12	-1.87033	-1.26725	1.77415e-08	-1.39729	-1.19154
122523676	chr12:122523676:A:T	1.04255e-11	-2.56711e-10	-1.30955	6.4419e-08	-2.56711e-10	-1.29933
122524930	chr12:122524930:A:G	1.04308e-11	-2.56711e-10	-1.30904	6.42908e-08	-2.56711e-10	-1.30133
122524951	chr12:122524951:A:T	1.85979e-12	-1.76312	-1.27022	1.37283e-08	-1.64708	-1.19821
122526405	chr12:122526405:C:T	1.28891e-11	-2.56711e-10	-1.09742	8.2667e-08	-2.56711e-10	-1.04992
122527088	chr12:122527088:A:G	1.08684e-11	-2.56711e-10	-1.26794	6.56673e-08	-2.56711e-10	-1.28014
122527786	chr12:122527786:T:C	1.03045e-11	-1.46576	0.14454	4.91024e-08	-1.57258	0.00174456
122527824	chr12:122527824:C:G	5.2598e-10	-2.56711e-10	2.61146	3.00963e-06	-2.56711e-10	2.54483
122527964	chr12:122527964:C:T	5.88937e-12	-1.88066	-3.18773e-10	4.02048e-08	-1.77076	-3.18773e-10
122528240	chr12:122528240:CCTT:C	1.17653e-11	-2.56711e-10	-1.18865	6.79505e-08	-2.56711e-10	-1.24596
122528797	chr12:122528797:C:G	1.05627e-11	-2.56711e-10	-1.29648	6.41878e-08	-2.56711e-10	-1.30293
122528867	chr12:122528867:GT:G	1.91722e-12	-1.72899	-1.27394	1.67372e-08	-1.40464	-1.24247
122528950	chr12:122528950:C:G	1.05186e-11	-2.56711e-10	-1.30066	6.73368e-08	-2.56711e-10	-1.25504
122529312	chr12:122529312:G:A	1.05855e-11	-2.56711e-10	-1.29432	6.54834e-08	-2.56711e-10	-1.28295
122529872	chr12:122529872:T:C	1.07168e-11	-2.56711e-10	-1.28199	6.37803e-08	-2.56711e-10	-1.3093
122530237	chr12:122530237:G:A	6.20621e-12	-1.82825	-3.18773e-10	3.77867e-08	-1.83279	-3.18773e-10
122530530	chr12:122530530:A:G	1.15644e-11	-2.56711e-10	-1.20587	7.64898e-08	-2.56711e-10	-1.12759
122531321	chr12:122531321:C:T	1.07084e-11	-2.56711e-10	-1.28277	6.37771e-08	-2.56711e-10	-1.30935
122531614	chr12:122531614:CATT:C	1.20162e-11	-2.56711e-10	-1.16755	6.89712e-08	-2.56711e-10	-1.23105
122531803	chr12:122531803:A:G	1.51234e-11	-2.56711e-10	-0.937561	1.02841e-07	-2.56711e-10	-0.831559
122531853	chr12:122531853:C:T	1.05697e-11	-2.56711e-10	-1.29581	6.4196e-08	-2.56711e-10	-1.3028
122532213	chr12:122532213:T:C	1.35994e-11	-2.56711e-10	-1.04378	9.09541e-08	-2.56711e-10	-0.954388
122532234	chr12:122532234:A:G	2.57396e-12	-1.97267	-0.735683	2.58544e-08	-1.89735	-0.314912
122532664	chr12:122532664:T:C	7.16232e-12	-1.68497	-3.18773e-10	3.42168e-08	-1.93203	-3.18773e-10
122533312	chr12:122533312:G:A	1.01952e-11	-1.54611	0.214225	4.8519e-08	-1.65337	0.0705828
122533525	chr12:122533525:G:A	1.05308e-11	-2.56711e-10	-1.2995	6.50173e-08	-2.56711e-10	-1.29009
122533864	chr12:122533864:C:T	1.39635e-11	-2.56711e-10	-1.01736	9.25129e-08	-2.56711e-10	-0.937395
122533896	chr12:122533896:C:T	1.05018e-11	-2.56711e-10	-1.30226	6.39089e-08	-2.56711e-10	-1.30728
122533928	chr12:122533928:T:C	1.6509e-12	-1.85994	-1.29254	2.27431e-08	-1.14216	-1.19832
122534215	chr12:122534215:A:G	1.82906e-12	-1.74357	-1.30643	1.5323e-08	-1.42586	-1.30953
122534347	chr12:122534347:T:G	1.53497e-12	-1.94222	-1.28307	9.89201e-09	-1.86553	-1.30749
122534493	chr12:122534493:A:G	1.07877e-11	-2.56711e-10	-1.2754	6.38556e-08	-2.56711e-10	-1.30812
122534723	chr12:122534723:C:T	1.76796e-11	-2.56711e-10	-0.781392	1.20159e-07	-2.56711e-10	-0.675924
122535063	chr12:122535063:T:C	1.04322e-11	-2.56711e-10	-1.3089	6.37588e-08	-2.56711e-10	-1.30964
122535173	chr12:122535173:T:C	5.17626e-10	-2.56711e-10	2.59545	2.97123e-06	-2.56711e-10	2.53199
122535388	chr12:122535388:C:T	2.26103e-12	-1.55612	-1.28186	2.31844e-08	-1.11389	-1.20737
122535428	chr12:122535428:C:T	1.043e-11	-2.56711e-10	-1.30912	6.37637e-08	-2.56711e-10	-1.30956
122535487	chr12:122535487:A:C	1.88785e-11	-2.56711e-10	-0.715778	1.29101e-07	-2.56711e-10	-0.604146
122535765	chr12:122535765:A:G	1.09435e-11	-2.56711e-10	-1.26106	6.83777e-08	-2.56711e-10	-1.2397
```
