## Supplementary material for "Characterization of shared and ancestry-specific signals driving complex traits using multi-ancestry fine-mapping": susiex_nc2.cs80.summary

```
# chr12:120477111-122536093
CS_ID	CS_LENGTH	CS_PURITY	MAX_PIP_SNP	BP	REF_ALLELE	ALT_ALLELE	REF_FRQ	BETA	SE	-LOG10P	MAX_PIP	POST-HOC_PROB_POP1	POST-HOC_PROB_POP2
1	1	1	chr12:121779004:A:G	121779004	G,G	A,A	1,1	inf,inf	inf,inf	11.9583,0.668025	0.999995	1	0.377587
2	1	1	chr12:120991391:T:C	120991391	C,C	T,T	1,1	inf,-inf	inf,inf	7.47884,1.29399	0.921781	0.997992	0.608309
```
