## Supplementary material for "Characterization of shared and ancestry-specific signals driving complex traits using multi-ancestry fine-mapping": susiex_nc3.cs80.cs

```
CS_ID	SNP	BP	REF_ALLELE	ALT_ALLELE	REF_FRQ	BETA	SE	-LOG10P	CS_PIP	OVRL_PIP
1	chr12:121779004:A:G	121779004	G,G	A,A	1,1	inf,inf	inf,inf	11.9583,0.668025	0.999995	0.999995
2	chr12:120991391:T:C	120991391	C,C	T,T	1,1	inf,-inf	inf,inf	7.47884,1.29399	0.925275	0.925276
3	chr12:121706639:T:G	121706639	G,G	T,T	1,1	-inf,-inf	inf,inf	4.7964,1.22536	0.0263565	0.0263618
3	chr12:121951111:C:T	121951111	NA,T	NA,C	NA,1	NA,-inf	NA,inf	NA,3.44269	0.0231417	0.0231553
3	chr12:121571215:G:A	121571215	NA,A	NA,G	NA,1	NA,-inf	NA,inf	NA,2.8593	0.00748558	0.00749026
3	chr12:121474459:TG:T	121474459	NA,T	NA,TG	NA,1	NA,inf	NA,inf	NA,2.66364	0.00554113	0.00554601
3	chr12:121295452:T:C	121295452	C,NA	T,NA	1,NA	inf,NA	inf,NA	2.35589,NA	0.00535889	0.00536513
3	chr12:121785275:A:G	121785275	NA,G	NA,A	NA,1	NA,-inf	NA,inf	NA,2.6225	0.00475384	0.004757
3	chr12:121573693:T:C	121573693	C,NA	T,NA	1,NA	inf,NA	inf,NA	2.43043,NA	0.00449039	0.00449673
3	chr12:122065683:T:A	122065683	A,A	T,T	1,1	inf,-inf	inf,inf	2.88383,0.210367	0.00386409	0.00386837
3	chr12:121674678:GAA:G	121674678	G,G	GAA,GAA	1,1	-inf,-inf	inf,inf	4.21457,0.864369	0.00365809	0.00365893
3	chr12:122255876:G:A	122255876	A,NA	G,NA	1,NA	-inf,NA	inf,NA	1.07203,NA	0.00356298	0.00356632
3	chr12:122527824:C:G	122527824	NA,G	NA,C	NA,1	NA,-inf	NA,inf	NA,2.4306	0.00333712	0.00333966
3	chr12:122535173:T:C	122535173	NA,C	NA,T	NA,1	NA,-inf	NA,inf	NA,2.42386	0.00328496	0.00328747
3	chr12:121531111:G:A	121531111	NA,A	NA,G	NA,1	NA,inf	NA,inf	NA,2.31458	0.00312623	0.00312861
3	chr12:121704914:G:A	121704914	A,A	G,G	1,1	-inf,-inf	inf,inf	4.00747,0.760286	0.00312583	0.0031266
3	chr12:121162449:G:A	121162449	NA,A	NA,G	NA,1	NA,inf	NA,inf	NA,2.17633	0.00301887	0.00302098
3	chr12:121685883:G:A	121685883	A,A	G,G	1,1	-inf,-inf	inf,inf	3.91409,0.735437	0.0025245	0.00252517
3	chr12:121284260:C:T	121284260	NA,T	NA,C	NA,1	NA,-inf	NA,inf	NA,2.21172	0.00252431	0.00252611
3	chr12:122025226:G:A	122025226	A,NA	G,NA	1,NA	-inf,NA	inf,NA	3.04603,NA	0.00234069	0.00234378
3	chr12:122086876:A:G	122086876	G,G	A,A	1,1	-inf,-inf	inf,inf	2.06326,1.92096	0.00218424	0.00218543
3	chr12:121791165:A:G	121791165	NA,G	NA,A	NA,1	NA,-inf	NA,inf	NA,2.18353	0.00213831	0.00214035
3	chr12:121763467:G:A	121763467	A,NA	G,NA	1,NA	-inf,NA	inf,NA	3.07879,NA	0.00211156	0.00211269
3	chr12:121493237:C:A	121493237	NA,A	NA,C	NA,1	NA,inf	NA,inf	NA,2.08331	0.00198023	0.00198177
3	chr12:121671314:G:A	121671314	A,A	G,G	1,1	-inf,-inf	inf,inf	3.86072,0.829184	0.00191981	0.00192029
3	chr12:122034056:T:C	122034056	C,C	T,T	1,1	inf,inf	inf,inf	2.45813,0.205799	0.00187879	0.00188187
3	chr12:121277078:G:A	121277078	NA,A	NA,G	NA,1	NA,-inf	NA,inf	NA,2.05836	0.0018366	0.00183796
3	chr12:121642322:G:A	121642322	A,A	G,G	1,1	-inf,-inf	inf,inf	3.35003,1.18497	0.00177976	0.00178029
3	chr12:122049698:A:G	122049698	NA,G	NA,A	NA,1	NA,-inf	NA,inf	NA,2.10583	0.00175073	0.00175197
3	chr12:121752645:C:T	121752645	T,NA	C,NA	1,NA	-inf,NA	inf,NA	2.95943,NA	0.00170315	0.00170408
3	chr12:120530390:A:G	120530390	G,NA	A,NA	1,NA	inf,NA	inf,NA	1.73943,NA	0.00170233	0.00170291
3	chr12:122030265:G:A	122030265	A,NA	G,NA	1,NA	-inf,NA	inf,NA	2.69093,NA	0.00168842	0.00168906
3	chr12:121276355:C:G	121276355	NA,G	NA,C	NA,1	NA,-inf	NA,inf	NA,2.00374	0.00165288	0.00165411
3	chr12:121374427:C:T	121374427	NA,T	NA,C	NA,1	NA,-inf	NA,inf	NA,1.9424	0.00156603	0.0015671
3	chr12:122162188:C:T	122162188	T,T	C,C	1,1	-inf,inf	inf,inf	2.38902,0.395045	0.00155156	0.00155299
3	chr12:122197643:C:T	122197643	NA,T	NA,C	NA,1	NA,inf	NA,inf	NA,1.96486	0.00142689	0.00142823
3	chr12:121680901:G:C	121680901	C,C	G,G	1,1	-inf,-inf	inf,inf	3.7228,0.564297	0.00140865	0.00140905
3	chr12:121743278:T:C	121743278	C,C	T,T	1,1	-inf,-inf	inf,inf	4.78628,1.80398	0.00140713	0.00140806
3	chr12:121446911:A:G	121446911	NA,G	NA,A	NA,1	NA,inf	NA,inf	NA,1.97784	0.00140005	0.00140136
3	chr12:121818529:C:T	121818529	NA,T	NA,C	NA,1	NA,-inf	NA,inf	NA,1.97607	0.00137297	0.00137392
3	chr12:121359375:G:A	121359375	NA,A	NA,G	NA,1	NA,-inf	NA,inf	NA,1.87061	0.00136431	0.00136524
3	chr12:121369622:C:T	121369622	NA,T	NA,C	NA,1	NA,-inf	NA,inf	NA,1.86753	0.00135629	0.00135722
3	chr12:121356951:G:T	121356951	NA,T	NA,G	NA,1	NA,-inf	NA,inf	NA,1.86753	0.00135629	0.00135722
3	chr12:121622654:C:T	121622654	T,T	C,C	1,1	-inf,-inf	inf,inf	3.94721,0.0276994	0.00134662	0.001347
3	chr12:121500803:A:C	121500803	NA,C	NA,A	NA,1	NA,inf	NA,inf	NA,1.87755	0.0013449	0.00134596
3	chr12:121437260:A:G	121437260	NA,G	NA,A	NA,1	NA,inf	NA,inf	NA,1.95373	0.00133206	0.00133331
3	chr12:121347373:T:C	121347373	NA,C	NA,T	NA,1	NA,-inf	NA,inf	NA,1.85795	0.00133139	0.0013323
3	chr12:121476487:A:T	121476487	NA,T	NA,A	NA,1	NA,inf	NA,inf	NA,1.87504	0.0012924	0.00129343
3	chr12:122080155:T:C	122080155	NA,C	NA,T	NA,1	NA,-inf	NA,inf	NA,1.9316	0.00126686	0.00126775
3	chr12:122075557:C:G	122075557	NA,G	NA,C	NA,1	NA,-inf	NA,inf	NA,1.9295	0.00125805	0.00125894
3	chr12:121928816:C:T	121928816	T,T	C,C	1,1	-inf,-inf	inf,inf	2.47773,1.21294	0.00125418	0.00125469
3	chr12:121280875:A:T	121280875	NA,T	NA,A	NA,1	NA,-inf	NA,inf	NA,1.8709	0.00124992	0.00125088
3	chr12:121785512:C:T	121785512	NA,T	NA,C	NA,1	NA,-inf	NA,inf	NA,1.92447	0.00124819	0.00124905
3	chr12:121942368:A:G	121942368	G,G	A,A	1,1	-inf,inf	inf,inf	0.0441125,2.73044	0.00124024	0.00124125
3	chr12:120669590:C:T	120669590	T,T	C,C	1,1	inf,inf	inf,inf	0.305879,2.84032	0.00123209	0.0012335
3	chr12:121756041:A:G	121756041	G,G	A,A	1,1	-inf,inf	inf,inf	3.89546,0.0240521	0.00118199	0.00118266
3	chr12:122033994:C:T	122033994	T,T	C,C	1,1	inf,inf	inf,inf	2.28355,0.178724	0.00117876	0.00118064
3	chr12:120544273:A:G	120544273	G,NA	A,NA	1,NA	inf,NA	inf,NA	1.56786,NA	0.00116062	0.00116104
3	chr12:121275933:G:A	121275933	NA,A	NA,G	NA,1	NA,-inf	NA,inf	NA,1.81347	0.00115044	0.00115131
3	chr12:121340445:G:A	121340445	NA,A	NA,G	NA,1	NA,-inf	NA,inf	NA,1.77511	0.00114569	0.00114648
3	chr12:121930646:T:G	121930646	G,G	T,T	1,1	-inf,-inf	inf,inf	2.43943,1.19933	0.00114428	0.00114474
3	chr12:121337209:T:G	121337209	NA,G	NA,T	NA,1	NA,-inf	NA,inf	NA,1.7739	0.0011432	0.00114399
3	chr12:122081564:T:C	122081564	NA,C	NA,T	NA,1	NA,-inf	NA,inf	NA,1.875	0.0011372	0.001138
3	chr12:122331518:T:C	122331518	NA,C	NA,T	NA,1	NA,inf	NA,inf	NA,1.82151	0.0011327	0.0011337
3	chr12:121732095:C:T	121732095	NA,T	NA,C	NA,1	NA,-inf	NA,inf	NA,1.87092	0.00112597	0.00112676
3	chr12:121464159:G:C	121464159	NA,C	NA,G	NA,1	NA,inf	NA,inf	NA,1.85356	0.00111917	0.00112019
3	chr12:121777720:C:A	121777720	A,A	C,C	1,1	-inf,-inf	inf,inf	3.36572,2.1779	0.00110667	0.0011072
3	chr12:120675393:G:A	120675393	A,A	G,G	1,1	inf,inf	inf,inf	0.313164,2.77374	0.00108847	0.00108973
3	chr12:120664640:G:A	120664640	A,A	G,G	1,1	inf,inf	inf,inf	0.337053,2.75621	0.00107878	0.00108004
3	chr12:122027035:G:A	122027035	A,A	G,G	1,1	inf,inf	inf,inf	2.22241,0.203065	0.00106628	0.00106793
3	chr12:120545778:A:G	120545778	G,NA	A,NA	1,NA	inf,NA	inf,NA	1.54016,NA	0.00106092	0.00106132
3	chr12:122495615:C:T	122495615	T,T	C,C	1,1	-inf,-inf	inf,inf	0.0462985,2.47911	0.00105099	0.00105203
3	chr12:121463455:G:C	121463455	NA,C	NA,G	NA,1	NA,inf	NA,inf	NA,1.82077	0.00104726	0.00104823
3	chr12:122408897:C:T	122408897	T,NA	C,NA	1,NA	-inf,NA	inf,NA	0.885648,NA	0.00103622	0.00103715
3	chr12:120669478:C:T	120669478	T,T	C,C	1,1	inf,inf	inf,inf	0.212926,2.7786	0.00101668	0.00101775
3	chr12:121457627:CCAGA:C	121457627	NA,C	NA,CCAGA	NA,1	NA,inf	NA,inf	NA,1.80075	0.00101284	0.00101377
3	chr12:120663221:A:G	120663221	G,G	A,A	1,1	inf,inf	inf,inf	0.300121,2.73641	0.00100757	0.0010087
3	chr12:122114047:A:G	122114047	G,G	A,A	1,1	-inf,-inf	inf,inf	1.39872,1.57969	0.00100615	0.00100683
3	chr12:122006647:G:A	122006647	A,A	G,G	1,1	-inf,-inf	inf,inf	3.01244,0.426862	0.00100146	0.00100183
3	chr12:122013868:A:T	122013868	T,T	A,A	1,1	-inf,-inf	inf,inf	3.03489,0.388512	0.00099953	0.0009999
3	chr12:120665612:CTG:C	120665612	C,C	CTG,CTG	1,1	inf,inf	inf,inf	0.338169,2.71214	0.000991093	0.000992246
3	chr12:120662747:C:T	120662747	T,T	C,C	1,1	inf,inf	inf,inf	0.320509,2.72121	0.000991042	0.000992188
3	chr12:121823041:G:A	121823041	A,NA	G,NA	1,NA	-inf,NA	inf,NA	2.63554,NA	0.000987367	0.000988615
3	chr12:121654275:C:T	121654275	T,T	C,C	1,1	-inf,-inf	inf,inf	2.95432,0.578722	0.000975695	0.000976034
3	chr12:121939479:C:T	121939479	T,NA	C,NA	1,NA	-inf,NA	inf,NA	2.58075,NA	0.000972912	0.000974128
3	chr12:122016746:G:A	122016746	A,A	G,G	1,1	-inf,-inf	inf,inf	3.24909,0.0783323	0.000970531	0.000970924
3	chr12:121098681:C:T	121098681	NA,T	NA,C	NA,1	NA,inf	NA,inf	NA,1.79797	0.000966689	0.000967649
3	chr12:122121299:T:C	122121299	C,C	T,T	1,1	-inf,-inf	inf,inf	1.78018,1.11641	0.000964333	0.000965012
3	chr12:120557883:C:T	120557883	T,NA	C,NA	1,NA	inf,NA	inf,NA	1.49538,NA	0.00095625	0.000956616
3	chr12:121808567:C:T	121808567	T,NA	C,NA	1,NA	-inf,NA	inf,NA	2.07657,NA	0.000947229	0.000947707
3	chr12:121470013:C:A	121470013	NA,A	NA,C	NA,1	NA,inf	NA,inf	NA,1.7658	0.000940344	0.000941217
3	chr12:121950461:T:C	121950461	C,C	T,T	1,1	-inf,-inf	inf,inf	2.39589,1.11809	0.00092599	0.000926369
3	chr12:122086991:A:G	122086991	G,G	A,A	1,1	inf,-inf	inf,inf	2.0579,0.525113	0.000923654	0.000924608
3	chr12:120495302:A:G	120495302	NA,G	NA,A	NA,1	NA,-inf	NA,inf	NA,1.64355	0.00091823	0.000918859
3	chr12:122013920:T:C	122013920	C,C	T,T	1,1	-inf,-inf	inf,inf	3.01838,0.342205	0.000916434	0.000916776
3	chr12:122025067:G:A	122025067	A,A	G,G	1,1	-inf,-inf	inf,inf	2.99782,0.350367	0.000914278	0.000914618
3	chr12:121787389:C:T	121787389	NA,T	NA,C	NA,1	NA,-inf	NA,inf	NA,1.74638	0.000897417	0.000898051
3	chr12:122079288:T:C	122079288	C,C	T,T	1,1	inf,-inf	inf,inf	2.2125,0.212276	0.000888632	0.000889579
3	chr12:121931381:C:T	121931381	T,T	C,C	1,1	-inf,-inf	inf,inf	2.40848,1.08052	0.000888571	0.000888932
3	chr12:122431042:G:A	122431042	NA,A	NA,G	NA,1	NA,inf	NA,inf	NA,1.74384	0.00088578	0.000886656
3	chr12:121781927:G:A	121781927	NA,A	NA,G	NA,1	NA,-inf	NA,inf	NA,1.73539	0.00087688	0.000877501
3	chr12:121931579:C:T	121931579	T,NA	C,NA	1,NA	-inf,NA	inf,NA	2.51717,NA	0.000869318	0.000870397
3	chr12:122460564:A:G	122460564	NA,G	NA,A	NA,1	NA,-inf	NA,inf	NA,1.72177	0.000867056	0.0008678
3	chr12:120940582:C:T	120940582	NA,T	NA,C	NA,1	NA,inf	NA,inf	NA,1.61682	0.000864627	0.000865334
3	chr12:120944866:C:T	120944866	NA,T	NA,C	NA,1	NA,inf	NA,inf	NA,2.04666	0.000861423	0.000863204
3	chr12:120514432:G:A	120514432	NA,A	NA,G	NA,1	NA,inf	NA,inf	NA,1.67701	0.000859147	0.000859899
3	chr12:120523061:A:C	120523061	NA,C	NA,A	NA,1	NA,inf	NA,inf	NA,1.67302	0.000852917	0.000853663
3	chr12:122085841:T:C	122085841	NA,C	NA,T	NA,1	NA,-inf	NA,inf	NA,1.71413	0.000850361	0.000850967
3	chr12:121566491:G:A	121566491	NA,A	NA,G	NA,1	NA,-inf	NA,inf	NA,1.72148	0.000849308	0.00084995
3	chr12:122309745:C:T	122309745	NA,T	NA,C	NA,1	NA,-inf	NA,inf	NA,1.68072	0.000843392	0.000844033
3	chr12:121446690:T:C	121446690	NA,C	NA,T	NA,1	NA,inf	NA,inf	NA,1.67839	0.000830866	0.000831667
3	chr12:122013311:A:G	122013311	G,G	A,A	1,1	-inf,-inf	inf,inf	2.99668,0.274225	0.000824351	0.00082466
3	chr12:121811292:G:C	121811292	C,NA	G,NA	1,NA	-inf,NA	inf,NA	2.00705,NA	0.00080812	0.000808538
3	chr12:122134850:C:T	122134850	T,T	C,C	1,1	inf,inf	inf,inf	1.27579,1.506	0.000807649	0.000808208
3	chr12:121743217:T:C	121743217	C,C	T,T	1,1	-inf,-inf	inf,inf	5.15941,1.12673	0.000807207	0.000807777
3	chr12:122277273:T:C	122277273	C,C	T,T	1,1	-inf,-inf	inf,inf	1.22483,0.00211285	0.000804596	0.000805811
3	chr12:122017687:G:A	122017687	A,A	G,G	1,1	-inf,-inf	inf,inf	3.01165,0.213642	0.00079116	0.000791459
3	chr12:121917135:C:T	121917135	T,T	C,C	1,1	-inf,-inf	inf,inf	2.22782,1.19712	0.000788348	0.00078867
3	chr12:121971982:T:C	121971982	C,C	T,T	1,1	-inf,-inf	inf,inf	2.23007,1.18733	0.000776034	0.000776402
3	chr12:121778315:G:A	121778315	A,NA	G,NA	1,NA	-inf,NA	inf,NA	2.4583,NA	0.000769149	0.000769568
3	chr12:121577840:A:T	121577840	NA,T	NA,A	NA,1	NA,-inf	NA,inf	NA,1.6275	0.000763694	0.000764324
3	chr12:121054753:C:T	121054753	NA,T	NA,C	NA,1	NA,inf	NA,inf	NA,1.761	0.000762973	0.000763868
3	chr12:121917111:C:T	121917111	T,T	C,C	1,1	-inf,-inf	inf,inf	2.18801,1.22012	0.000762664	0.000762978
3	chr12:120596272:G:T	120596272	NA,T	NA,G	NA,1	NA,inf	NA,inf	NA,1.59462	0.000760527	0.000761168
3	chr12:120577851:T:C	120577851	NA,C	NA,T	NA,1	NA,-inf	NA,inf	NA,1.54454	0.000760525	0.000761051
3	chr12:122018072:T:C	122018072	C,C	T,T	1,1	-inf,-inf	inf,inf	2.91572,0.334914	0.000758912	0.000759188
3	chr12:122015452:G:A	122015452	A,A	G,G	1,1	-inf,-inf	inf,inf	2.90803,0.344381	0.000757747	0.000758023
3	chr12:122032878:C:T	122032878	T,T	C,C	1,1	-inf,-inf	inf,inf	2.71327,0.575083	0.000756971	0.000757274
3	chr12:122259479:A:C	122259479	NA,C	NA,A	NA,1	NA,-inf	NA,inf	NA,1.6189	0.000755709	0.000756285
3	chr12:122066820:C:T	122066820	NA,T	NA,C	NA,1	NA,-inf	NA,inf	NA,1.61871	0.000753338	0.000754059
3	chr12:122260202:G:A	122260202	NA,A	NA,G	NA,1	NA,-inf	NA,inf	NA,1.61577	0.000751484	0.000752056
3	chr12:121808230:T:C	121808230	C,NA	T,NA	1,NA	-inf,NA	inf,NA	1.96282,NA	0.000751006	0.000751395
3	chr12:122084056:G:A	122084056	NA,A	NA,G	NA,1	NA,-inf	NA,inf	NA,1.68302	0.000749078	0.000749668
3	chr12:121455242:C:T	121455242	NA,T	NA,C	NA,1	NA,inf	NA,inf	NA,1.6384	0.000746469	0.000747159
3	chr12:122087950:A:G	122087950	G,G	A,A	1,1	inf,-inf	inf,inf	2.14476,0.188377	0.000746316	0.000747109
3	chr12:122496931:T:C	122496931	NA,C	NA,T	NA,1	NA,-inf	NA,inf	NA,1.63097	0.000746301	0.000746878
3	chr12:121925364:CT:C	121925364	C,C	CT,CT	1,1	-inf,-inf	inf,inf	2.24226,1.14876	0.000742962	0.000743265
3	chr12:121778716:A:G	121778716	G,G	A,A	1,1	-inf,-inf	inf,inf	3.90426,0.00118342	0.000741853	0.00074228
3	chr12:122018033:G:A	122018033	A,A	G,G	1,1	-inf,-inf	inf,inf	2.9006,0.339228	0.000741752	0.000742023
3	chr12:122018069:A:G	122018069	G,G	A,A	1,1	-inf,-inf	inf,inf	2.8977,0.34404	0.000739963	0.000740233
3	chr12:121922200:T:C	121922200	C,C	T,T	1,1	-inf,-inf	inf,inf	2.10121,1.30905	0.000733721	0.000734034
3	chr12:122248033:A:G	122248033	NA,G	NA,A	NA,1	NA,-inf	NA,inf	NA,1.58754	0.000730906	0.000731451
3	chr12:122015085:A:C	122015085	C,C	A,A	1,1	-inf,-inf	inf,inf	2.88216,0.350311	0.000727664	0.000727931
3	chr12:122149906:T:C	122149906	NA,C	NA,T	NA,1	NA,-inf	NA,inf	NA,1.63333	0.000727282	0.000727813
3	chr12:121614206:G:A	121614206	NA,A	NA,G	NA,1	NA,-inf	NA,inf	NA,1.60154	0.000726834	0.000727395
3	chr12:121803097:G:A	121803097	A,NA	G,NA	1,NA	-inf,NA	inf,NA	1.9431,NA	0.000726227	0.000726603
3	chr12:122035276:G:A	122035276	A,A	G,G	1,1	-inf,-inf	inf,inf	2.65273,0.62603	0.000725456	0.00072575
3	chr12:120530837:G:C	120530837	NA,C	NA,G	NA,1	NA,inf	NA,inf	NA,1.58503	0.000725227	0.000725862
3	chr12:120515768:C:A	120515768	A,A	C,C	1,1	-inf,inf	inf,inf	1.1244,1.90731	0.000720914	0.00072185
3	chr12:122107556:C:G	122107556	G,G	C,C	1,1	inf,-inf	inf,inf	2.10287,0.255818	0.000720529	0.000721279
3	chr12:121128401:C:T	121128401	T,T	C,C	1,1	-inf,inf	inf,inf	1.42011,1.31763	0.000712325	0.000712603
3	chr12:121659101:C:T	121659101	T,T	C,C	1,1	-inf,-inf	inf,inf	2.68428,0.713225	0.000710783	0.000711052
3	chr12:122013752:G:A	122013752	A,A	G,G	1,1	-inf,-inf	inf,inf	2.84662,0.378567	0.000703158	0.000703416
3	chr12:122150613:T:C	122150613	NA,C	NA,T	NA,1	NA,-inf	NA,inf	NA,1.5708	0.000697625	0.000698152
3	chr12:121631678:T:G	121631678	NA,G	NA,T	NA,1	NA,-inf	NA,inf	NA,1.60842	0.000695699	0.000696202
3	chr12:122016692:G:A	122016692	A,A	G,G	1,1	-inf,-inf	inf,inf	2.87359,0.326062	0.000693864	0.00069412
3	chr12:121347094:A:T	121347094	NA,T	NA,A	NA,1	NA,-inf	NA,inf	NA,1.49694	0.000685132	0.000685608
3	chr12:122017135:GC:G	122017135	G,G	GC,GC	1,1	-inf,-inf	inf,inf	2.85346,0.346919	0.000684261	0.000684514
3	chr12:122288247:T:C	122288247	NA,C	NA,T	NA,1	NA,-inf	NA,inf	NA,1.56309	0.000682826	0.000683347
3	chr12:120490151:C:T	120490151	NA,T	NA,C	NA,1	NA,inf	NA,inf	NA,1.55672	0.000682261	0.00068286
3	chr12:120491949:T:C	120491949	NA,C	NA,T	NA,1	NA,inf	NA,inf	NA,1.55541	0.000680626	0.000681224
3	chr12:122016676:G:A	122016676	A,A	G,G	1,1	-inf,-inf	inf,inf	2.85334,0.33346	0.00067374	0.000673989
3	chr12:122241846:G:A	122241846	NA,A	NA,G	NA,1	NA,-inf	NA,inf	NA,1.55535	0.000670578	0.00067109
3	chr12:122092350:T:C	122092350	C,C	T,T	1,1	-inf,-inf	inf,inf	1.46134,1.28503	0.000667171	0.00066763
3	chr12:122014107:CAGCTATTGAATTGT:C	122014107	C,C	CAGCTATTGAATTGT,CAGCTATTGAATTGT	1,1	-inf,-inf	inf,inf	2.81877,0.376995	0.000666353	0.000666599
3	chr12:122119315:G:A	122119315	A,A	G,G	1,1	-inf,-inf	inf,inf	1.4912,1.24996	0.000660594	0.000661057
3	chr12:122013034:G:A	122013034	A,A	G,G	1,1	-inf,-inf	inf,inf	2.88909,0.263968	0.000660155	0.000660409
3	chr12:121805301:G:T	121805301	T,NA	G,NA	1,NA	-inf,NA	inf,NA	1.88905,NA	0.000655446	0.000655793
3	chr12:122115966:A:G	122115966	G,G	A,A	1,1	-inf,-inf	inf,inf	1.29126,1.46417	0.000652493	0.000652943
3	chr12:120950343:G:T	120950343	T,NA	G,NA	1,NA	-inf,NA	inf,NA	0.9904,NA	0.000651153	0.000651253
3	chr12:122450622:A:G	122450622	NA,G	NA,A	NA,1	NA,inf	NA,inf	NA,1.57365	0.000647724	0.000648362
3	chr12:122066955:A:C	122066955	C,C	A,A	1,1	inf,-inf	inf,inf	2.10256,0.3169	0.0006476	0.000648285
3	chr12:121982122:T:C	121982122	C,C	T,T	1,1	-inf,-inf	inf,inf	2.48423,0.791704	0.000646998	0.000647261
3	chr12:120754057:C:T	120754057	T,NA	C,NA	1,NA	-inf,NA	inf,NA	2.22139,NA	0.000645807	0.000646621
3	chr12:122122834:A:G	122122834	G,G	A,A	1,1	-inf,-inf	inf,inf	1.65187,1.07271	0.000644021	0.000644483
3	chr12:122253087:G:A	122253087	NA,A	NA,G	NA,1	NA,-inf	NA,inf	NA,1.53025	0.000641237	0.000641729
3	chr12:122015923:G:A	122015923	A,A	G,G	1,1	-inf,-inf	inf,inf	2.81902,0.34088	0.00063991	0.000640147
3	chr12:121933794:G:C	121933794	C,C	G,G	1,1	-inf,-inf	inf,inf	2.20918,1.09314	0.000638221	0.000638524
3	chr12:121907911:G:T	121907911	NA,T	NA,G	NA,1	NA,inf	NA,inf	NA,1.54631	0.000638192	0.000638875
3	chr12:121797763:C:T	121797763	T,NA	C,NA	1,NA	-inf,NA	inf,NA	1.88217,NA	0.000635838	0.000636174
3	chr12:120586794:TG:T	120586794	NA,T	NA,TG	NA,1	NA,inf	NA,inf	NA,1.51413	0.000634572	0.000635128
3	chr12:122128765:C:A	122128765	A,A	C,C	1,1	inf,-inf	inf,inf	2.04483,0.255457	0.000634559	0.00063522
3	chr12:120594199:A:G	120594199	NA,G	NA,A	NA,1	NA,-inf	NA,inf	NA,1.44435	0.000633906	0.000634345
3	chr12:121320479:T:C	121320479	NA,C	NA,T	NA,1	NA,-inf	NA,inf	NA,1.4616	0.000633154	0.000633602
3	chr12:122030781:C:T	122030781	T,T	C,C	1,1	-inf,-inf	inf,inf	2.68484,0.461708	0.00062594	0.000626188
3	chr12:122264215:A:G	122264215	NA,G	NA,A	NA,1	NA,-inf	NA,inf	NA,1.52007	0.00062567	0.000626151
3	chr12:122262586:T:C	122262586	NA,C	NA,T	NA,1	NA,-inf	NA,inf	NA,1.50129	0.000615581	0.000616044
3	chr12:121918573:C:T	121918573	T,T	C,C	1,1	-inf,-inf	inf,inf	2.16534,1.11435	0.000611339	0.000611632
3	chr12:121406453:A:AT	121406453	NA,AT	NA,A	NA,1	NA,inf	NA,inf	NA,1.49993	0.00060255	0.000603123
3	chr12:122035242:A:G	122035242	G,G	A,A	1,1	-inf,inf	inf,inf	3.11761,0.106949	0.000600089	0.000600402
3	chr12:121405506:C:A	121405506	NA,A	NA,C	NA,1	NA,inf	NA,inf	NA,1.4955	0.000597621	0.00059819
3	chr12:121536810:T:C	121536810	NA,C	NA,T	NA,1	NA,inf	NA,inf	NA,1.45618	0.000596409	0.000596896
3	chr12:122235350:C:T	122235350	NA,T	NA,C	NA,1	NA,-inf	NA,inf	NA,1.48458	0.000595539	0.000595989
3	chr12:122016631:A:G	122016631	G,G	A,A	1,1	-inf,-inf	inf,inf	2.77949,0.338975	0.000589609	0.000589829
3	chr12:122137441:G:A	122137441	NA,A	NA,G	NA,1	NA,inf	NA,inf	NA,1.48753	0.000584557	0.000585102
3	chr12:121948195:G:A	121948195	A,A	G,G	1,1	-inf,-inf	inf,inf	2.34798,0.892796	0.000583558	0.000583803
3	chr12:121794083:C:T	121794083	T,NA	C,NA	1,NA	-inf,NA	inf,NA	2.33039,NA	0.000582724	0.000583064
3	chr12:121324327:G:T	121324327	NA,T	NA,G	NA,1	NA,-inf	NA,inf	NA,1.41583	0.000578656	0.000579069
3	chr12:121266348:TAAG:T	121266348	NA,T	NA,TAAG	NA,1	NA,inf	NA,inf	NA,1.60874	0.000578213	0.000578945
3	chr12:122130441:G:A	122130441	NA,A	NA,G	NA,1	NA,inf	NA,inf	NA,1.47878	0.000574471	0.000575007
3	chr12:122124089:A:G	122124089	G,G	A,A	1,1	-inf,-inf	inf,inf	1.3646,1.30268	0.000572923	0.000573319
3	chr12:121252997:C:T	121252997	NA,T	NA,C	NA,1	NA,-inf	NA,inf	NA,1.43678	0.00057226	0.0005727
3	chr12:121733790:G:A	121733790	NA,A	NA,G	NA,1	NA,-inf	NA,inf	NA,1.52239	0.000572169	0.000572601
3	chr12:121921139:G:A	121921139	A,A	G,G	1,1	-inf,-inf	inf,inf	2.17511,1.06034	0.000570434	0.000570706
3	chr12:122249152:A:C	122249152	NA,C	NA,A	NA,1	NA,-inf	NA,inf	NA,1.46536	0.000569728	0.000570167
3	chr12:121748362:C:T	121748362	T,T	C,C	1,1	inf,inf	inf,inf	4.91813,1.08298	0.000568859	0.000569236
3	chr12:121783710:G:A	121783710	NA,A	NA,G	NA,1	NA,inf	NA,inf	NA,1.38261	0.000568836	0.000569311
3	chr12:121775238:G:C	121775238	C,C	G,G	1,1	-inf,-inf	inf,inf	3.68741,0.206092	0.000568628	0.000568915
3	chr12:122016075:T:C	122016075	C,C	T,T	1,1	-inf,-inf	inf,inf	2.64957,0.511221	0.000567674	0.000567892
3	chr12:122145462:G:T	122145462	T,T	G,G	1,1	inf,inf	inf,inf	1.02185,1.63917	0.000566289	0.000566688
3	chr12:121265117:A:G	121265117	NA,G	NA,A	NA,1	NA,inf	NA,inf	NA,1.59864	0.000566269	0.000566986
3	chr12:122016994:T:C	122016994	C,C	T,T	1,1	-inf,-inf	inf,inf	2.75512,0.347986	0.000565712	0.000565925
3	chr12:121433989:A:T	121433989	NA,T	NA,A	NA,1	NA,inf	NA,inf	NA,1.48673	0.00056493	0.000565456
3	chr12:122199639:A:G	122199639	NA,G	NA,A	NA,1	NA,inf	NA,inf	NA,1.43483	0.000560406	0.000560932
3	chr12:122305926:G:A	122305926	NA,A	NA,G	NA,1	NA,-inf	NA,inf	NA,1.45566	0.000557934	0.000558364
3	chr12:121739476:ACTT:A	121739476	A,A	ACTT,ACTT	1,1	-inf,-inf	inf,inf	3.36645,0.334861	0.000557444	0.000557732
3	chr12:121776327:C:T	121776327	NA,T	NA,C	NA,1	NA,inf	NA,inf	NA,1.37659	0.000556648	0.000557117
3	chr12:121934277:G:A	121934277	A,NA	G,NA	1,NA	-inf,NA	inf,NA	2.10726,NA	0.000553282	0.00055353
3	chr12:121949042:G:A	121949042	A,A	G,G	1,1	-inf,-inf	inf,inf	2.16996,1.04453	0.000550698	0.000550961
3	chr12:121624731:T:C	121624731	C,NA	T,NA	1,NA	inf,NA	inf,NA	1.47238,NA	0.000543372	0.000543907
3	chr12:121783120:C:T	121783120	NA,T	NA,C	NA,1	NA,-inf	NA,inf	NA,1.45863	0.000541463	0.000541859
3	chr12:122116256:A:T	122116256	T,T	A,A	1,1	-inf,-inf	inf,inf	1.32295,1.31849	0.000540148	0.000540523
3	chr12:121121430:C:T	121121430	T,T	C,C	1,1	-inf,inf	inf,inf	1.37715,1.09378	0.000537733	0.000537908
3	chr12:122163973:C:T	122163973	T,T	C,C	1,1	-inf,inf	inf,inf	2.01835,0.0248366	0.000536061	0.000536537
3	chr12:122144454:G:A	122144454	NA,A	NA,G	NA,1	NA,inf	NA,inf	NA,1.4348	0.000533985	0.000534481
3	chr12:122095959:G:A	122095959	A,A	G,G	1,1	inf,inf	inf,inf	1.3951,1.23542	0.000533837	0.000534208
3	chr12:122134419:T:C	122134419	C,C	T,T	1,1	inf,inf	inf,inf	1.21916,1.43484	0.000533229	0.000533588
3	chr12:122094919:G:T	122094919	T,T	G,G	1,1	inf,inf	inf,inf	1.45699,1.17587	0.000533058	0.000533436
3	chr12:122001419:T:C	122001419	NA,C	NA,T	NA,1	NA,-inf	NA,inf	NA,1.46298	0.000532119	0.000532502
3	chr12:122114495:T:C	122114495	C,C	T,T	1,1	-inf,-inf	inf,inf	1.34625,1.28552	0.000531853	0.000532224
3	chr12:121921872:C:G	121921872	G,G	C,C	1,1	-inf,-inf	inf,inf	2.35911,0.823907	0.000531667	0.000531891
3	chr12:120559095:A:G	120559095	NA,G	NA,A	NA,1	NA,inf	NA,inf	NA,1.41642	0.000528426	0.000528892
3	chr12:121826715:C:T	121826715	T,NA	C,NA	1,NA	-inf,NA	inf,NA	1.77438,NA	0.000527454	0.000527733
3	chr12:121441347:C:T	121441347	NA,T	NA,C	NA,1	NA,inf	NA,inf	NA,1.44757	0.000525223	0.00052571
3	chr12:122275405:G:A	122275405	NA,A	NA,G	NA,1	NA,-inf	NA,inf	NA,1.42044	0.000524347	0.000524752
3	chr12:122136142:A:G	122136142	NA,G	NA,A	NA,1	NA,inf	NA,inf	NA,1.426	0.000524031	0.000524519
3	chr12:122122370:A:T	122122370	NA,T	NA,A	NA,1	NA,inf	NA,inf	NA,1.42429	0.000521972	0.000522457
3	chr12:120572289:A:G	120572289	G,NA	A,NA	1,NA	-inf,NA	inf,NA	1.7953,NA	0.000520639	0.000521714
3	chr12:121739871:C:T	121739871	NA,T	NA,C	NA,1	NA,inf	NA,inf	NA,1.4237	0.000518424	0.000518903
3	chr12:120600352:C:T	120600352	NA,T	NA,C	NA,1	NA,inf	NA,inf	NA,1.44141	0.000517612	0.000518137
3	chr12:121907025:T:C	121907025	NA,C	NA,T	NA,1	NA,inf	NA,inf	NA,1.40363	0.000517505	0.00051798
3	chr12:120547975:T:C	120547975	NA,C	NA,T	NA,1	NA,inf	NA,inf	NA,1.40699	0.000517419	0.000517876
3	chr12:121586826:C:T	121586826	T,T	C,C	1,1	-inf,-inf	inf,inf	3.26112,0.400743	0.000511759	0.000511945
3	chr12:122137145:T:G	122137145	NA,G	NA,T	NA,1	NA,inf	NA,inf	NA,1.4114	0.000511177	0.000511652
3	chr12:121425809:C:T	121425809	NA,T	NA,C	NA,1	NA,inf	NA,inf	NA,1.3718	0.000510667	0.00051108
3	chr12:121942672:C:T	121942672	T,T	C,C	1,1	-inf,-inf	inf,inf	2.32854,0.830945	0.000510557	0.000510773
3	chr12:121445727:A:G	121445727	NA,G	NA,A	NA,1	NA,inf	NA,inf	NA,1.36999	0.000509169	0.00050958
3	chr12:121600287:G:A	121600287	NA,A	NA,G	NA,1	NA,-inf	NA,inf	NA,1.40391	0.000508099	0.000508494
3	chr12:121278551:G:A	121278551	NA,A	NA,G	NA,1	NA,inf	NA,inf	NA,1.50199	0.00050714	0.000507739
3	chr12:122474906:T:A	122474906	NA,A	NA,T	NA,1	NA,-inf	NA,inf	NA,1.42648	0.00050558	0.000506018
3	chr12:121277726:G:C	121277726	NA,C	NA,G	NA,1	NA,inf	NA,inf	NA,1.49889	0.000504648	0.000505244
3	chr12:120685617:T:C	120685617	C,NA	T,NA	1,NA	-inf,NA	inf,NA	2.22918,NA	0.000503484	0.000505281
3	chr12:122240611:CA:C	122240611	NA,C	NA,CA	NA,1	NA,-inf	NA,inf	NA,1.39276	0.000501417	0.0005018
3	chr12:121247611:C:A	121247611	NA,A	NA,C	NA,1	NA,-inf	NA,inf	NA,1.32173	0.000498369	0.000498723
3	chr12:122105918:G:T	122105918	T,T	G,G	1,1	-inf,-inf	inf,inf	1.37937,1.21912	0.000497408	0.000497756
3	chr12:121404590:C:T	121404590	NA,T	NA,C	NA,1	NA,inf	NA,inf	NA,1.4136	0.000495864	0.000496324
3	chr12:122090369:T:C	122090369	C,C	T,T	1,1	-inf,-inf	inf,inf	1.2988,1.29122	0.000494205	0.000494544
3	chr12:122246235:C:T	122246235	NA,T	NA,C	NA,1	NA,inf	NA,inf	NA,1.39515	0.000491395	0.00049184
3	chr12:121898866:C:T	121898866	T,T	C,C	1,1	-inf,inf	inf,inf	0.0608003,2.23638	0.000488417	0.000488866
3	chr12:120608172:T:C	120608172	C,NA	T,NA	1,NA	-inf,NA	inf,NA	2.16547,NA	0.000487121	0.000487828
3	chr12:121772591:C:G	121772591	G,G	C,C	1,1	-inf,-inf	inf,inf	3.7164,0.0854642	0.000485996	0.000486267
3	chr12:120610637:G:A	120610637	A,NA	G,NA	1,NA	-inf,NA	inf,NA	2.15701,NA	0.000482923	0.000483619
3	chr12:121809947:C:T	121809947	T,NA	C,NA	1,NA	-inf,NA	inf,NA	1.73186,NA	0.000482104	0.000482364
3	chr12:121363124:A:C	121363124	C,C	A,A	1,1	-inf,inf	inf,inf	1.56237,1.51268	0.000481506	0.000482002
3	chr12:121934103:G:A	121934103	A,NA	G,NA	1,NA	-inf,NA	inf,NA	2.13642,NA	0.000481392	0.00048195
3	chr12:122222496:G:A	122222496	NA,A	NA,G	NA,1	NA,-inf	NA,inf	NA,1.36782	0.000479822	0.000480189
3	chr12:121740239:C:G	121740239	G,G	C,C	1,1	-inf,-inf	inf,inf	3.26402,0.344977	0.000478544	0.000478794
3	chr12:122086322:GA:G	122086322	G,G	GA,GA	1,1	-inf,-inf	inf,inf	1.41384,1.12264	0.000477196	0.000477538
3	chr12:120608231:A:T	120608231	T,T	A,A	1,1	-inf,inf	inf,inf	2.99578,0.169104	0.000473966	0.000474889
3	chr12:120480323:A:C	120480323	C,NA	A,NA	1,NA	-inf,NA	inf,NA	1.74456,NA	0.000472849	0.000473809
3	chr12:121273118:T:G	121273118	NA,G	NA,T	NA,1	NA,inf	NA,inf	NA,1.45323	0.000471156	0.000471704
3	chr12:122263594:T:G	122263594	NA,G	NA,T	NA,1	NA,inf	NA,inf	NA,1.3722	0.000471037	0.000471464
3	chr12:122111601:C:T	122111601	T,T	C,C	1,1	-inf,-inf	inf,inf	1.27425,1.2939	0.000470743	0.000471067
3	chr12:122424084:C:T	122424084	NA,T	NA,C	NA,1	NA,inf	NA,inf	NA,1.39073	0.000470576	0.000471039
3	chr12:120544595:T:C	120544595	NA,C	NA,T	NA,1	NA,inf	NA,inf	NA,1.35028	0.000470423	0.000470837
3	chr12:121272181:C:T	121272181	NA,T	NA,C	NA,1	NA,inf	NA,inf	NA,1.45202	0.000470154	0.000470701
3	chr12:121586687:G:A	121586687	A,NA	G,NA	1,NA	inf,NA	inf,NA	1.40769,NA	0.000468353	0.000468815
3	chr12:121611330:G:A	121611330	NA,A	NA,G	NA,1	NA,inf	NA,inf	NA,1.3921	0.000468165	0.00046862
3	chr12:122106754:T:A	122106754	A,A	T,T	1,1	-inf,-inf	inf,inf	1.38208,1.18218	0.000467078	0.000467405
3	chr12:121565139:G:C	121565139	NA,C	NA,G	NA,1	NA,-inf	NA,inf	NA,1.29708	0.000467033	0.000467372
3	chr12:121273264:A:G	121273264	NA,G	NA,A	NA,1	NA,inf	NA,inf	NA,1.44733	0.000466227	0.00046677
3	chr12:122489979:A:AT	122489979	AT,NA	A,NA	1,NA	inf,NA	inf,NA	1.6272,NA	0.000464553	0.000465138
3	chr12:121627919:TCTCGGC:GCTCGGC	121627919	NA,GCTCGGC	NA,TCTCGGC	NA,1	NA,inf	NA,inf	NA,1.39141	0.000462439	0.000462892
3	chr12:120510664:AGTTAAAAACTAGT:A	120510664	A,NA	AGTTAAAAACTAGT,NA	1,NA	-inf,NA	inf,NA	1.73352,NA	0.000462041	0.000462978
3	chr12:122347202:T:C	122347202	NA,C	NA,T	NA,1	NA,inf	NA,inf	NA,1.33573	0.000461199	0.000461624
3	chr12:122142295:G:A	122142295	A,A	G,G	1,1	inf,inf	inf,inf	1.24718,1.33216	0.000459157	0.000459471
3	chr12:122114668:C:T	122114668	NA,T	NA,C	NA,1	NA,inf	NA,inf	NA,1.3543	0.000457488	0.000457914
3	chr12:121271104:A:G	121271104	NA,G	NA,A	NA,1	NA,inf	NA,inf	NA,1.43549	0.000456796	0.000457326
3	chr12:122486798:G:C	122486798	NA,C	NA,G	NA,1	NA,-inf	NA,inf	NA,1.36996	0.000456608	0.000457004
3	chr12:122351216:G:A	122351216	NA,A	NA,G	NA,1	NA,inf	NA,inf	NA,1.32981	0.000456263	0.000456684
3	chr12:121741534:A:G	121741534	G,G	A,A	1,1	inf,-inf	inf,inf	0.409987,2.39769	0.000454942	0.000455454
3	chr12:121431162:G:A	121431162	NA,A	NA,G	NA,1	NA,inf	NA,inf	NA,1.36298	0.000454622	0.000455044
3	chr12:121773981:G:A	121773981	NA,A	NA,G	NA,1	NA,inf	NA,inf	NA,1.26108	0.000454614	0.000454996
3	chr12:121272887:A:C	121272887	NA,C	NA,A	NA,1	NA,inf	NA,inf	NA,1.43067	0.000454264	0.000454791
3	chr12:122127531:A:T	122127531	NA,T	NA,A	NA,1	NA,inf	NA,inf	NA,1.34612	0.000453979	0.0004544
3	chr12:122298574:G:C	122298574	NA,C	NA,G	NA,1	NA,-inf	NA,inf	NA,1.3372	0.000453884	0.000454234
3	chr12:121272121:A:G	121272121	NA,G	NA,A	NA,1	NA,inf	NA,inf	NA,1.4316	0.000453595	0.000454122
3	chr12:121153146:C:T	121153146	T,T	C,C	1,1	-inf,inf	inf,inf	0.286065,1.78971	0.00045208	0.000452229
3	chr12:121774619:C:G	121774619	G,G	C,C	1,1	-inf,-inf	inf,inf	3.67512,0.0569562	0.000449553	0.000449806
3	chr12:120482135:G:A	120482135	A,NA	G,NA	1,NA	-inf,NA	inf,NA	1.71507,NA	0.000448202	0.000449103
3	chr12:121591766:T:C	121591766	C,C	T,T	1,1	-inf,-inf	inf,inf	3.19116,0.438432	0.000448197	0.000448359
3	chr12:121270402:A:C	121270402	NA,C	NA,A	NA,1	NA,inf	NA,inf	NA,1.42352	0.000446876	0.000447395
3	chr12:122125472:C:A	122125472	A,A	C,C	1,1	-inf,-inf	inf,inf	1.44522,1.07545	0.000445287	0.000445605
3	chr12:121586224:A:C	121586224	NA,C	NA,A	NA,1	NA,-inf	NA,inf	NA,1.29352	0.000444688	0.000445035
3	chr12:122350580:A:T	122350580	NA,T	NA,A	NA,1	NA,inf	NA,inf	NA,1.31522	0.000444328	0.000444738
3	chr12:122127053:C:T	122127053	T,T	C,C	1,1	-inf,-inf	inf,inf	1.47133,1.03743	0.000444185	0.000444502
3	chr12:122119686:T:C	122119686	C,C	T,T	1,1	-inf,-inf	inf,inf	1.46133,1.05444	0.000444128	0.000444446
3	chr12:121656269:T:C	121656269	NA,C	NA,T	NA,1	NA,-inf	NA,inf	NA,1.30334	0.00044367	0.000444029
3	chr12:122002121:G:A	122002121	A,A	G,G	1,1	-inf,-inf	inf,inf	2.74313,0.153797	0.000441796	0.00044198
3	chr12:121643371:T:TAC	121643371	NA,TAC	NA,T	NA,1	NA,-inf	NA,inf	NA,1.30717	0.000441599	0.000441959
3	chr12:120604914:G:A	120604914	NA,A	NA,G	NA,1	NA,inf	NA,inf	NA,1.33583	0.000441151	0.000441571
3	chr12:121168202:T:C	121168202	NA,C	NA,T	NA,1	NA,inf	NA,inf	NA,1.20512	0.000440993	0.000441352
3	chr12:122358159:A:T	122358159	NA,T	NA,A	NA,1	NA,inf	NA,inf	NA,1.30938	0.000440364	0.00044077
3	chr12:121271552:T:C	121271552	NA,C	NA,T	NA,1	NA,inf	NA,inf	NA,1.41468	0.000440272	0.000440782
3	chr12:121728412:T:C	121728412	C,C	T,T	1,1	inf,-inf	inf,inf	1.89956,0.183907	0.000439859	0.000440112
3	chr12:122355999:T:C	122355999	NA,C	NA,T	NA,1	NA,inf	NA,inf	NA,1.30865	0.000439798	0.000440204
3	chr12:122065538:G:A	122065538	A,A	G,G	1,1	-inf,-inf	inf,inf	1.5274,0.805661	0.00043875	0.000439083
3	chr12:121270617:C:T	121270617	NA,T	NA,C	NA,1	NA,inf	NA,inf	NA,1.41202	0.000438424	0.000438932
3	chr12:122161333:C:T	122161333	T,T	C,C	1,1	-inf,-inf	inf,inf	1.81903,0.25515	0.000437794	0.000438176
3	chr12:121996678:T:C	121996678	C,C	T,T	1,1	-inf,-inf	inf,inf	2.31845,0.711183	0.000436555	0.00043675
3	chr12:121174843:G:T	121174843	NA,T	NA,G	NA,1	NA,inf	NA,inf	NA,1.19794	0.000434337	0.000434691
3	chr12:121271328:T:C	121271328	NA,C	NA,T	NA,1	NA,inf	NA,inf	NA,1.40649	0.000434158	0.000434662
3	chr12:122346003:C:T	122346003	NA,T	NA,C	NA,1	NA,inf	NA,inf	NA,1.30112	0.000432944	0.000433344
3	chr12:121820132:A:G	121820132	G,NA	A,NA	1,NA	-inf,NA	inf,NA	2.14047,NA	0.000432674	0.000432931
3	chr12:122272154:A:T	122272154	NA,T	NA,A	NA,1	NA,-inf	NA,inf	NA,1.31575	0.000432579	0.000432916
3	chr12:122127599:T:C	122127599	C,C	T,T	1,1	-inf,-inf	inf,inf	1.44632,1.05416	0.000430695	0.000431003
3	chr12:121123418:C:T	121123418	T,T	C,C	1,1	-inf,inf	inf,inf	1.41931,0.858746	0.000430346	0.00043047
3	chr12:122119613:G:C	122119613	C,C	G,G	1,1	-inf,-inf	inf,inf	1.43662,1.06401	0.00042843	0.000428737
3	chr12:121271018:A:G	121271018	NA,G	NA,A	NA,1	NA,inf	NA,inf	NA,1.39771	0.000427658	0.000428153
3	chr12:121757529:T:A	121757529	NA,A	NA,T	NA,1	NA,inf	NA,inf	NA,1.34045	0.000424966	0.000425391
3	chr12:121155552:C:A	121155552	A,A	C,C	1,1	-inf,inf	inf,inf	0.265547,1.76726	0.000424774	0.000424915
3	chr12:120709191:A:G	120709191	NA,G	NA,A	NA,1	NA,-inf	NA,inf	NA,1.1573	0.000424497	0.000424762
3	chr12:121653179:G:C	121653179	NA,C	NA,G	NA,1	NA,-inf	NA,inf	NA,1.2784	0.000423639	0.000423983
3	chr12:122118576:A:G	122118576	G,G	A,A	1,1	-inf,-inf	inf,inf	1.44974,1.03971	0.000422013	0.000422316
3	chr12:121629711:C:T	121629711	NA,T	NA,C	NA,1	NA,inf	NA,inf	NA,1.33886	0.000421771	0.000422183
3	chr12:121629368:A:G	121629368	NA,G	NA,A	NA,1	NA,inf	NA,inf	NA,1.33886	0.000421771	0.000422183
3	chr12:122116742:A:G	122116742	G,G	A,A	1,1	-inf,-inf	inf,inf	1.42426,1.06851	0.000420679	0.00042098
3	chr12:122001368:T:A	122001368	A,A	T,T	1,1	-inf,-inf	inf,inf	2.59108,0.339742	0.000420045	0.000420218
3	chr12:120594139:G:A	120594139	NA,A	NA,G	NA,1	NA,inf	NA,inf	NA,1.28104	0.000419628	0.000419991
3	chr12:121160849:G:A	121160849	A,A	G,G	1,1	-inf,inf	inf,inf	0.263463,1.77495	0.000419594	0.000419737
3	chr12:120932489:A:G	120932489	NA,G	NA,A	NA,1	NA,inf	NA,inf	NA,1.2415	0.00041927	0.000419627
3	chr12:121787514:T:C	121787514	C,C	T,T	1,1	-inf,-inf	inf,inf	1.0182,2.44957	0.000418314	0.000418622
3	chr12:122384653:C:T	122384653	NA,T	NA,C	NA,1	NA,-inf	NA,inf	NA,1.30607	0.000417837	0.000418166
3	chr12:122127803:G:T	122127803	T,T	G,G	1,1	-inf,-inf	inf,inf	1.43765,1.04642	0.000417343	0.000417642
3	chr12:122119034:C:T	122119034	T,T	C,C	1,1	-inf,-inf	inf,inf	1.44,1.0448	0.000416937	0.000417236
3	chr12:122126553:A:G	122126553	G,G	A,A	1,1	-inf,-inf	inf,inf	1.43993,1.04359	0.000416255	0.000416554
3	chr12:122126653:G:T	122126653	T,T	G,G	1,1	-inf,-inf	inf,inf	1.43077,1.05297	0.000416042	0.00041634
3	chr12:122356673:T:C	122356673	NA,C	NA,T	NA,1	NA,inf	NA,inf	NA,1.27705	0.000415418	0.0004158
3	chr12:122125035:G:A	122125035	A,A	G,G	1,1	-inf,-inf	inf,inf	1.22863,1.21147	0.000412907	0.000413205
3	chr12:120623400:A:G	120623400	G,G	A,A	1,1	inf,-inf	inf,inf	2.43912,0.491057	0.00041204	0.000414941
3	chr12:122115388:G:T	122115388	NA,T	NA,G	NA,1	NA,inf	NA,inf	NA,1.29556	0.000411021	0.000411405
3	chr12:120619873:C:T	120619873	T,NA	C,NA	1,NA	inf,NA	inf,NA	1.14365,NA	0.00040923	0.000409422
3	chr12:122126362:G:A	122126362	A,A	G,G	1,1	-inf,-inf	inf,inf	1.42862,1.04296	0.000407136	0.000407428
3	chr12:120660388:C:T	120660388	T,T	C,C	1,1	inf,inf	inf,inf	0.392735,2.23203	0.000406414	0.000406914
3	chr12:122119681:G:A	122119681	NA,A	NA,G	NA,1	NA,inf	NA,inf	NA,1.28693	0.00040575	0.000406129
3	chr12:122114814:C:T	122114814	T,T	C,C	1,1	-inf,-inf	inf,inf	1.35495,1.11624	0.000405688	0.000405974
3	chr12:121923063:G:A	121923063	A,NA	G,NA	1,NA	-inf,NA	inf,NA	2.03783,NA	0.000405541	0.000406007
3	chr12:121952208:C:T	121952208	T,NA	C,NA	1,NA	-inf,NA	inf,NA	1.9558,NA	0.000401817	0.000402002
3	chr12:121606985:T:G	121606985	G,G	T,T	1,1	-inf,-inf	inf,inf	3.252,0.163348	0.000401669	0.000401822
3	chr12:121772497:G:A	121772497	NA,A	NA,G	NA,1	NA,inf	NA,inf	NA,1.20574	0.00040106	0.000401408
3	chr12:121009217:G:A	121009217	A,NA	G,NA	1,NA	-inf,NA	inf,NA	2.35756,NA	0.000401009	0.000402428
3	chr12:121158841:A:G	121158841	G,G	A,A	1,1	inf,-inf	inf,inf	1.03996,1.7348	0.000400457	0.000401267
3	chr12:121777117:G:A	121777117	A,A	G,G	1,1	-inf,-inf	inf,inf	3.41495,0.342744	0.000400399	0.000400625
3	chr12:121334507:A:G	121334507	NA,G	NA,A	NA,1	NA,inf	NA,inf	NA,1.20963	0.000398958	0.000399287
3	chr12:122194995:GT:G	122194995	NA,G	NA,GT	NA,1	NA,-inf	NA,inf	NA,1.27738	0.000398884	0.000399198
3	chr12:121567467:G:A	121567467	NA,A	NA,G	NA,1	NA,-inf	NA,inf	NA,1.28809	0.000398781	0.000399099
3	chr12:120506067:C:A	120506067	NA,A	NA,C	NA,1	NA,inf	NA,inf	NA,1.25551	0.000398293	0.00039866
3	chr12:122128088:G:A	122128088	A,A	G,G	1,1	-inf,-inf	inf,inf	1.43442,1.01869	0.000395957	0.000396242
3	chr12:121288603:T:C	121288603	C,C	T,T	1,1	-inf,inf	inf,inf	0.967913,1.68745	0.000395535	0.000395944
3	chr12:121800951:G:A	121800951	NA,A	NA,G	NA,1	NA,-inf	NA,inf	NA,1.29362	0.000395146	0.000395515
3	chr12:122517145:A:G	122517145	G,G	A,A	1,1	-inf,-inf	inf,inf	0.89157,0.582931	0.000392985	0.000393495
3	chr12:121882555:C:T	121882555	NA,T	NA,C	NA,1	NA,inf	NA,inf	NA,1.25107	0.000392727	0.000393087
3	chr12:121570374:C:T	121570374	NA,T	NA,C	NA,1	NA,-inf	NA,inf	NA,1.27916	0.000392651	0.000392963
3	chr12:122086175:C:G	122086175	NA,G	NA,C	NA,1	NA,-inf	NA,inf	NA,1.30772	0.000392602	0.000392904
3	chr12:122113798:C:T	122113798	T,T	C,C	1,1	-inf,-inf	inf,inf	1.1561,1.25538	0.000391866	0.000392147
3	chr12:122128993:T:C	122128993	C,C	T,T	1,1	-inf,-inf	inf,inf	1.19906,1.21285	0.000391818	0.000392101
3	chr12:122338519:C:T	122338519	NA,T	NA,C	NA,1	NA,inf	NA,inf	NA,1.24423	0.000390498	0.000390858
3	chr12:122127778:G:A	122127778	A,A	G,G	1,1	-inf,-inf	inf,inf	1.23589,1.1695	0.000390364	0.000390646
3	chr12:121986061:G:A	121986061	A,A	G,G	1,1	-inf,-inf	inf,inf	2.50915,0.412729	0.000389516	0.000389678
3	chr12:122359933:A:G	122359933	NA,G	NA,A	NA,1	NA,inf	NA,inf	NA,1.23956	0.000389431	0.000389788
3	chr12:122128731:C:T	122128731	T,T	C,C	1,1	-inf,-inf	inf,inf	1.42665,1.02199	0.000389154	0.000389435
3	chr12:121608541:G:A	121608541	NA,A	NA,G	NA,1	NA,inf	NA,inf	NA,1.29769	0.000388775	0.000389156
3	chr12:120593998:A:AT	120593998	AT,AT	A,A	1,1	-inf,inf	inf,inf	0.682529,1.67976	0.000388534	0.000388745
3	chr12:122119548:C:T	122119548	NA,T	NA,C	NA,1	NA,inf	NA,inf	NA,1.25896	0.000387501	0.00038786
3	chr12:121857304:G:T	121857304	NA,T	NA,G	NA,1	NA,inf	NA,inf	NA,1.24521	0.000386785	0.000387137
3	chr12:121570229:T:A	121570229	NA,A	NA,T	NA,1	NA,-inf	NA,inf	NA,1.27021	0.000386673	0.000386981
3	chr12:121565593:A:C	121565593	NA,C	NA,A	NA,1	NA,-inf	NA,inf	NA,1.27051	0.000386524	0.000386833
3	chr12:121565711:G:A	121565711	NA,A	NA,G	NA,1	NA,-inf	NA,inf	NA,1.26792	0.000385165	0.000385472
3	chr12:121569760:C:T	121569760	NA,T	NA,C	NA,1	NA,-inf	NA,inf	NA,1.26653	0.000383869	0.000384175
3	chr12:120607798:C:T	120607798	T,NA	C,NA	1,NA	-inf,NA	inf,NA	2.45258,NA	0.000383588	0.000384848
3	chr12:122297582:G:A	122297582	NA,A	NA,G	NA,1	NA,inf	NA,inf	NA,1.23803	0.000382807	0.000383171
3	chr12:122118779:C:T	122118779	T,T	C,C	1,1	-inf,-inf	inf,inf	1.43224,1.00078	0.00038172	0.000381996
3	chr12:121159895:C:T	121159895	NA,T	NA,C	NA,1	NA,-inf	NA,inf	NA,1.12751	0.000381159	0.000381411
3	chr12:122149591:G:A	122149591	NA,A	NA,G	NA,1	NA,inf	NA,inf	NA,1.23458	0.000380449	0.000380807
3	chr12:121625006:C:T	121625006	NA,T	NA,C	NA,1	NA,inf	NA,inf	NA,1.28504	0.000380149	0.000380522
3	chr12:121624993:A:G	121624993	NA,G	NA,A	NA,1	NA,inf	NA,inf	NA,1.28504	0.000380149	0.000380522
3	chr12:121762905:G:A	121762905	NA,A	NA,G	NA,1	NA,inf	NA,inf	NA,1.27588	0.000379688	0.000380066
3	chr12:121566045:T:A	121566045	NA,A	NA,T	NA,1	NA,-inf	NA,inf	NA,1.26005	0.000379566	0.000379869
3	chr12:121124118:C:T	121124118	T,T	C,C	1,1	-inf,inf	inf,inf	1.36351,0.853589	0.000378674	0.000378786
3	chr12:120570668:A:G	120570668	G,NA	A,NA	1,NA	-inf,NA	inf,NA	1.62704,NA	0.000378515	0.000379267
3	chr12:121618522:A:G	121618522	NA,G	NA,A	NA,1	NA,-inf	NA,inf	NA,1.21528	0.000377818	0.000378126
3	chr12:121992741:A:G	121992741	G,G	A,A	1,1	-inf,-inf	inf,inf	2.62243,0.181856	0.000377614	0.000377771
3	chr12:122103246:G:A	122103246	A,A	G,G	1,1	-inf,-inf	inf,inf	1.44392,0.975303	0.00037701	0.000377279
3	chr12:121997236:G:A	121997236	A,A	G,G	1,1	-inf,-inf	inf,inf	2.23568,0.7118	0.000375794	0.000375966
3	chr12:120550757:C:T	120550757	T,NA	C,NA	1,NA	-inf,NA	inf,NA	1.62421,NA	0.000375542	0.000376288
3	chr12:121566960:C:T	121566960	NA,T	NA,C	NA,1	NA,-inf	NA,inf	NA,1.2536	0.000375262	0.000375562
3	chr12:122241930:T:C	122241930	C,C	T,T	1,1	-inf,inf	inf,inf	0.584032,1.87089	0.000374429	0.000374783
3	chr12:121757168:A:G	121757168	NA,G	NA,A	NA,1	NA,-inf	NA,inf	NA,1.29415	0.000374142	0.00037449
3	chr12:121932300:T:C	121932300	C,C	T,T	1,1	-inf,inf	inf,inf	0.0834111,2.092	0.000373526	0.000373878
3	chr12:122104807:C:T	122104807	T,T	C,C	1,1	-inf,-inf	inf,inf	1.39133,1.03462	0.000373312	0.000373578
3	chr12:122344322:T:C	122344322	NA,C	NA,T	NA,1	NA,-inf	NA,inf	NA,1.24177	0.000372948	0.000373246
3	chr12:122233723:T:C	122233723	NA,C	NA,T	NA,1	NA,inf	NA,inf	NA,1.23458	0.000372194	0.000372542
3	chr12:122090502:A:G	122090502	NA,G	NA,A	NA,1	NA,inf	NA,inf	NA,1.23231	0.000370439	0.000370775
3	chr12:122097891:G:C	122097891	NA,C	NA,G	NA,1	NA,-inf	NA,inf	NA,1.27697	0.000370391	0.000370679
3	chr12:120605793:C:T	120605793	NA,T	NA,C	NA,1	NA,inf	NA,inf	NA,1.23964	0.000369614	0.000369968
3	chr12:121729989:G:A	121729989	A,A	G,G	1,1	-inf,inf	inf,inf	4.43353,0.069462	0.000369511	0.000369677
3	chr12:121607427:GC:G	121607427	NA,G	NA,GC	NA,1	NA,inf	NA,inf	NA,1.26827	0.00036915	0.000369512
3	chr12:121568981:G:A	121568981	NA,A	NA,G	NA,1	NA,-inf	NA,inf	NA,1.24382	0.000368672	0.000368966
3	chr12:122217087:A:G	122217087	NA,G	NA,A	NA,1	NA,-inf	NA,inf	NA,1.22601	0.000368583	0.00036887
3	chr12:122121157:A:G	122121157	G,G	A,A	1,1	-inf,-inf	inf,inf	1.33637,1.08254	0.000368505	0.000368766
3	chr12:121747277:AGAAGGCGGGAGG:A	121747277	NA,A	NA,AGAAGGCGGGAGG	NA,1	NA,-inf	NA,inf	NA,1.36412	0.000368342	0.000368741
3	chr12:120601209:T:G	120601209	NA,G	NA,T	NA,1	NA,inf	NA,inf	NA,1.17381	0.000367233	0.000367536
3	chr12:121161834:AT:A	121161834	NA,A	NA,AT	NA,1	NA,-inf	NA,inf	NA,1.10165	0.000366143	0.000366383
3	chr12:120557254:T:C	120557254	C,NA	T,NA	1,NA	-inf,NA	inf,NA	1.60919,NA	0.000365039	0.00036576
3	chr12:122119565:G:A	122119565	A,A	G,G	1,1	-inf,-inf	inf,inf	1.41082,1.00027	0.000364862	0.000365126
3	chr12:122133011:C:G	122133011	NA,G	NA,C	NA,1	NA,-inf	NA,inf	NA,1.26768	0.000364307	0.000364591
3	chr12:121924023:CT:C	121924023	C,C	CT,CT	1,1	-inf,inf	inf,inf	0.0961392,2.05677	0.000363568	0.00036391
3	chr12:122118967:C:G	122118967	NA,G	NA,C	NA,1	NA,inf	NA,inf	NA,1.21965	0.000362771	0.000363106
3	chr12:122101858:C:T	122101858	T,T	C,C	1,1	-inf,-inf	inf,inf	1.85318,1.16625	0.000362064	0.000362275
3	chr12:122166871:C:T	122166871	T,T	C,C	1,1	-inf,inf	inf,inf	1.84761,0.0129614	0.00036169	0.000362013
3	chr12:122286714:T:A	122286714	A,A	T,T	1,1	inf,-inf	inf,inf	0.832218,1.52423	0.000361605	0.000362125
3	chr12:122248394:A:G	122248394	G,G	A,A	1,1	-inf,inf	inf,inf	0.526728,1.90369	0.000361525	0.000361867
3	chr12:120594557:A:C	120594557	NA,C	NA,A	NA,1	NA,-inf	NA,inf	NA,1.28321	0.000361398	0.000361736
3	chr12:120543748:C:T	120543748	T,NA	C,NA	1,NA	-inf,NA	inf,NA	1.42675,NA	0.000361121	0.000361633
3	chr12:120551541:C:T	120551541	T,NA	C,NA	1,NA	-inf,NA	inf,NA	1.42698,NA	0.00036103	0.000361542
3	chr12:122122115:G:A	122122115	A,A	G,G	1,1	-inf,-inf	inf,inf	1.32714,1.07827	0.000358877	0.000359131
3	chr12:121053078:T:C	121053078	NA,C	NA,T	NA,1	NA,inf	NA,inf	NA,1.31645	0.000358334	0.000358729
3	chr12:120502173:G:A	120502173	A,NA	G,NA	1,NA	-inf,NA	inf,NA	1.42118,NA	0.000357806	0.000358313
3	chr12:122122212:A:G	122122212	G,G	A,A	1,1	-inf,-inf	inf,inf	1.32744,1.07661	0.000357786	0.00035804
3	chr12:121982472:G:A	121982472	A,A	G,G	1,1	-inf,-inf	inf,inf	2.44993,0.424207	0.00035774	0.000357889
3	chr12:122122049:A:G	122122049	G,G	A,A	1,1	-inf,-inf	inf,inf	1.33011,1.07036	0.00035634	0.000356593
3	chr12:120570165:G:A	120570165	A,NA	G,NA	1,NA	-inf,NA	inf,NA	1.41929,NA	0.000356303	0.00035681
3	chr12:121824883:C:T	121824883	T,NA	C,NA	1,NA	-inf,NA	inf,NA	2.00163,NA	0.000355741	0.000355951
3	chr12:121655040:T:A	121655040	A,NA	T,NA	1,NA	-inf,NA	inf,NA	1.94563,NA	0.000355659	0.000355987
3	chr12:122096282:A:G	122096282	G,G	A,A	1,1	-inf,-inf	inf,inf	1.36104,1.04507	0.000355269	0.000355522
3	chr12:120930793:G:A	120930793	NA,A	NA,G	NA,1	NA,inf	NA,inf	NA,1.15105	0.000354832	0.000355135
3	chr12:122130968:C:G	122130968	G,G	C,C	1,1	inf,inf	inf,inf	1.31045,0.969356	0.000353865	0.000354134
3	chr12:121787091:G:T	121787091	NA,T	NA,G	NA,1	NA,-inf	NA,inf	NA,1.20302	0.000353733	0.000354032
3	chr12:120566433:A:C	120566433	C,NA	A,NA	1,NA	-inf,NA	inf,NA	1.41712,NA	0.000353672	0.000354174
3	chr12:122122050:C:CCTT	122122050	CCTT,CCTT	C,C	1,1	-inf,-inf	inf,inf	1.32581,1.07154	0.000353635	0.000353887
3	chr12:121151659:A:G	121151659	G,G	A,A	1,1	inf,-inf	inf,inf	1.24745,1.50742	0.000353039	0.000353913
3	chr12:121371351:A:G	121371351	G,G	A,A	1,1	inf,-inf	inf,inf	0.291599,2.05013	0.000352757	0.000353043
3	chr12:121490647:T:G	121490647	NA,G	NA,T	NA,1	NA,inf	NA,inf	NA,1.24689	0.000352516	0.000352877
3	chr12:121783003:A:G	121783003	NA,G	NA,A	NA,1	NA,inf	NA,inf	NA,1.24288	0.000351562	0.000351905
3	chr12:121742299:G:A	121742299	NA,A	NA,G	NA,1	NA,-inf	NA,inf	NA,1.22762	0.000351436	0.00035176
3	chr12:121927128:AT:A	121927128	NA,A	NA,AT	NA,1	NA,inf	NA,inf	NA,1.19144	0.000350885	0.000351206
3	chr12:120573082:G:A	120573082	A,NA	G,NA	1,NA	-inf,NA	inf,NA	1.41196,NA	0.000350769	0.000351265
3	chr12:122123608:G:A	122123608	A,A	G,G	1,1	-inf,-inf	inf,inf	1.28106,1.11967	0.000350714	0.000350962
3	chr12:121563354:C:T	121563354	NA,T	NA,C	NA,1	NA,-inf	NA,inf	NA,1.21338	0.000350244	0.000350524
3	chr12:122122635:A:G	122122635	G,G	A,A	1,1	-inf,-inf	inf,inf	1.34243,1.04545	0.000350207	0.000350457
3	chr12:121479823:T:A	121479823	NA,A	NA,T	NA,1	NA,inf	NA,inf	NA,1.24301	0.000349934	0.000350294
3	chr12:121640189:G:A	121640189	A,A	G,G	1,1	-inf,-inf	inf,inf	2.63478,0.136322	0.000349854	0.000349981
3	chr12:121920910:A:G	121920910	G,G	A,A	1,1	-inf,inf	inf,inf	0.0832586,2.05677	0.000349481	0.00034981
3	chr12:122086963:A:G	122086963	G,G	A,A	1,1	-inf,-inf	inf,inf	1.56002,0.600569	0.000349378	0.000349642
3	chr12:121144179:G:T	121144179	T,T	G,G	1,1	inf,-inf	inf,inf	1.2382,1.46278	0.000349166	0.000349925
3	chr12:120507378:G:A	120507378	A,NA	G,NA	1,NA	-inf,NA	inf,NA	1.40881,NA	0.000348946	0.000349438
3	chr12:121774753:C:T	121774753	T,T	C,C	1,1	-inf,-inf	inf,inf	3.5081,0.0912742	0.000348942	0.000349141
3	chr12:121734582:T:G	121734582	NA,G	NA,T	NA,1	NA,inf	NA,inf	NA,1.20284	0.000348351	0.000348672
3	chr12:122294812:G:A	122294812	NA,A	NA,G	NA,1	NA,inf	NA,inf	NA,1.19451	0.000348164	0.000348481
3	chr12:121633959:T:C	121633959	NA,C	NA,T	NA,1	NA,-inf	NA,inf	NA,1.21648	0.000347403	0.000347683
3	chr12:122114394:T:C	122114394	C,C	T,T	1,1	-inf,-inf	inf,inf	1.29249,1.10006	0.000347034	0.000347281
3	chr12:120940663:G:A	120940663	A,NA	G,NA	1,NA	inf,NA	inf,NA	2.43318,NA	0.000346821	0.000348337
3	chr12:122161325:A:G	122161325	G,G	A,A	1,1	-inf,-inf	inf,inf	1.67883,0.329694	0.000346349	0.000346653
3	chr12:122277763:G:A	122277763	A,A	G,G	1,1	inf,-inf	inf,inf	0.865367,1.47398	0.000346206	0.000346733
3	chr12:122106016:T:C	122106016	C,C	T,T	1,1	-inf,-inf	inf,inf	1.32594,1.07	0.000346206	0.000346452
3	chr12:121734320:A:G	121734320	G,G	A,A	1,1	-inf,-inf	inf,inf	4.78571,0.868287	0.000346098	0.000346323
3	chr12:121777222:A:G	121777222	G,G	A,A	1,1	-inf,-inf	inf,inf	3.27886,0.436561	0.000345494	0.000345716
3	chr12:120815199:A:G	120815199	G,NA	A,NA	1,NA	-inf,NA	inf,NA	2.43523,NA	0.000344763	0.000346018
3	chr12:121990572:G:A	121990572	A,A	G,G	1,1	-inf,-inf	inf,inf	2.57244,0.182422	0.000344607	0.000344752
3	chr12:120547533:A:G	120547533	G,NA	A,NA	1,NA	-inf,NA	inf,NA	1.4029,NA	0.000344299	0.000344786
3	chr12:121824090:G:A	121824090	NA,A	NA,G	NA,1	NA,inf	NA,inf	NA,1.2258	0.000344157	0.000344457
3	chr12:122340678:T:C	122340678	NA,C	NA,T	NA,1	NA,-inf	NA,inf	NA,1.19294	0.000343467	0.000343741
3	chr12:121774469:A:G	121774469	G,G	A,A	1,1	-inf,-inf	inf,inf	3.50531,0.0752468	0.000342996	0.000343193
3	chr12:121144180:C:T	121144180	T,T	C,C	1,1	inf,-inf	inf,inf	1.2301,1.45984	0.000342881	0.000343623
3	chr12:122115309:T:C	122115309	C,C	T,T	1,1	-inf,-inf	inf,inf	1.30801,1.07207	0.000341287	0.00034153
3	chr12:121632389:C:A	121632389	NA,A	NA,C	NA,1	NA,inf	NA,inf	NA,1.22154	0.000340807	0.00034114
3	chr12:121905058:T:C	121905058	C,C	T,T	1,1	-inf,inf	inf,inf	0.0723931,2.03639	0.000340154	0.000340468
3	chr12:120714896:C:G	120714896	NA,G	NA,C	NA,1	NA,inf	NA,inf	NA,1.13419	0.000339938	0.000340228
3	chr12:122140550:C:T	122140550	T,T	C,C	1,1	inf,inf	inf,inf	1.25681,1.15081	0.000339535	0.000339773
3	chr12:122109702:T:C	122109702	C,C	T,T	1,1	-inf,-inf	inf,inf	1.3193,1.06651	0.000338997	0.000339238
3	chr12:121647335:A:G	121647335	NA,G	NA,A	NA,1	NA,-inf	NA,inf	NA,1.18866	0.00033883	0.000339094
3	chr12:122071981:G:A	122071981	A,A	G,G	1,1	-inf,-inf	inf,inf	0.890387,1.59328	0.000338546	0.000338791
3	chr12:121394877:C:T	121394877	NA,T	NA,C	NA,1	NA,inf	NA,inf	NA,1.19829	0.000338438	0.00033875
3	chr12:122105791:A:C	122105791	NA,C	NA,A	NA,1	NA,-inf	NA,inf	NA,1.22413	0.000338177	0.000338441
3	chr12:121933568:T:C	121933568	C,C	T,T	1,1	-inf,inf	inf,inf	0.0930314,2.02327	0.000337912	0.00033823
3	chr12:121604988:G:A	121604988	NA,A	NA,G	NA,1	NA,inf	NA,inf	NA,1.21786	0.000337734	0.000338065
3	chr12:120962271:A:T	120962271	NA,T	NA,A	NA,1	NA,inf	NA,inf	NA,1.23203	0.000337536	0.000337883
3	chr12:122139803:G:A	122139803	A,A	G,G	1,1	inf,inf	inf,inf	1.21064,1.19722	0.000337445	0.00033768
3	chr12:121864900:G:A	121864900	NA,A	NA,G	NA,1	NA,-inf	NA,inf	NA,1.1763	0.000337035	0.000337325
3	chr12:120614076:C:T	120614076	T,NA	C,NA	1,NA	-inf,NA	inf,NA	2.32978,NA	0.000336997	0.000338026
3	chr12:121621896:A:C	121621896	NA,C	NA,A	NA,1	NA,inf	NA,inf	NA,1.21611	0.000336946	0.000337276
3	chr12:120514507:T:C	120514507	C,NA	T,NA	1,NA	-inf,NA	inf,NA	1.39091,NA	0.000335715	0.000336191
3	chr12:121610361:C:T	121610361	NA,T	NA,C	NA,1	NA,inf	NA,inf	NA,1.20773	0.00033522	0.000335546
3	chr12:122235548:G:A	122235548	A,A	G,G	1,1	-inf,inf	inf,inf	0.476008,1.9462	0.000334722	0.000335056
3	chr12:122202340:TAATTGG:T	122202340	NA,T	NA,TAATTGG	NA,1	NA,inf	NA,inf	NA,1.18099	0.000334713	0.000335024
3	chr12:122330103:G:A	122330103	NA,A	NA,G	NA,1	NA,inf	NA,inf	NA,1.16225	0.000334302	0.000334614
3	chr12:121945332:C:G	121945332	NA,G	NA,C	NA,1	NA,inf	NA,inf	NA,1.18648	0.000334242	0.000334597
3	chr12:121664046:A:G	121664046	NA,G	NA,A	NA,1	NA,-inf	NA,inf	NA,1.14642	0.000333852	0.000334125
3	chr12:121373983:G:A	121373983	NA,A	NA,G	NA,1	NA,-inf	NA,inf	NA,1.12021	0.000333471	0.000333718
3	chr12:121880074:G:A	121880074	NA,A	NA,G	NA,1	NA,inf	NA,inf	NA,1.18072	0.000333259	0.0003336
3	chr12:120508434:C:T	120508434	T,NA	C,NA	1,NA	-inf,NA	inf,NA	1.38607,NA	0.000333152	0.000333621
3	chr12:121778289:A:G	121778289	NA,G	NA,A	NA,1	NA,inf	NA,inf	NA,1.17658	0.000332062	0.000332368
3	chr12:122168427:G:A	122168427	A,A	G,G	1,1	-inf,inf	inf,inf	1.80751,0.0454859	0.000331792	0.00033209
3	chr12:122103130:A:G	122103130	G,G	A,A	1,1	-inf,-inf	inf,inf	1.37486,0.984707	0.000331727	0.000331964
3	chr12:122332000:A:T	122332000	T,T	A,A	1,1	-inf,-inf	inf,inf	0.982079,0.0534565	0.000331468	0.000331897
3	chr12:120583707:T:C	120583707	NA,C	NA,T	NA,1	NA,inf	NA,inf	NA,1.15386	0.000330627	0.00033093
3	chr12:120714926:A:G	120714926	NA,G	NA,A	NA,1	NA,inf	NA,inf	NA,1.2312	0.000330618	0.000330981
3	chr12:122097946:T:C	122097946	C,C	T,T	1,1	-inf,-inf	inf,inf	1.32485,1.04216	0.000330492	0.000330727
3	chr12:122097279:C:T	122097279	T,T	C,C	1,1	-inf,-inf	inf,inf	1.33676,1.02515	0.000329493	0.000329729
3	chr12:122241089:G:A	122241089	NA,A	NA,G	NA,1	NA,-inf	NA,inf	NA,1.17583	0.000329413	0.000329697
3	chr12:121778130:A:G	121778130	G,G	A,A	1,1	-inf,-inf	inf,inf	3.40424,0.113564	0.000329329	0.000329525
3	chr12:120493105:C:T	120493105	T,NA	C,NA	1,NA	-inf,NA	inf,NA	1.37925,NA	0.000328721	0.000329184
3	chr12:121225468:T:C	121225468	NA,C	NA,T	NA,1	NA,inf	NA,inf	NA,1.22075	0.000328636	0.000328962
3	chr12:121622713:C:T	121622713	NA,T	NA,C	NA,1	NA,inf	NA,inf	NA,1.20136	0.000328366	0.000328687
3	chr12:121731978:C:A	121731978	A,A	C,C	1,1	-inf,-inf	inf,inf	4.8484,0.759972	0.000327519	0.000327734
3	chr12:121270359:C:G	121270359	NA,G	NA,C	NA,1	NA,inf	NA,inf	NA,1.24574	0.000327474	0.000327849
3	chr12:122241427:C:T	122241427	T,T	C,C	1,1	-inf,inf	inf,inf	0.566008,1.81811	0.00032692	0.000327231
3	chr12:122097676:G:GT	122097676	NA,GT	NA,G	NA,1	NA,inf	NA,inf	NA,1.16234	0.000326625	0.000326927
3	chr12:120559822:A:C	120559822	C,NA	A,NA	1,NA	-inf,NA	inf,NA	1.37688,NA	0.000326558	0.000327017
3	chr12:120546972:C:T	120546972	T,NA	C,NA	1,NA	-inf,NA	inf,NA	1.37658,NA	0.00032633	0.000326789
3	chr12:121280572:A:T	121280572	NA,T	NA,A	NA,1	NA,inf	NA,inf	NA,1.28226	0.000325379	0.000325776
3	chr12:122021409:T:C	122021409	NA,C	NA,T	NA,1	NA,inf	NA,inf	NA,1.21525	0.000324987	0.00032531
3	chr12:121150285:G:C	121150285	C,C	G,G	1,1	-inf,inf	inf,inf	0.275924,1.75817	0.000324391	0.000324536
3	chr12:122091477:T:C	122091477	C,C	T,T	1,1	-inf,-inf	inf,inf	1.09267,1.21387	0.000324059	0.00032429
3	chr12:121593820:G:A	121593820	A,A	G,G	1,1	-inf,-inf	inf,inf	2.97909,0.482722	0.000324039	0.000324161
3	chr12:120601659:G:A	120601659	NA,A	NA,G	NA,1	NA,inf	NA,inf	NA,1.10372	0.000323568	0.000323836
3	chr12:121644655:G:A	121644655	NA,A	NA,G	NA,1	NA,inf	NA,inf	NA,1.19478	0.000323459	0.000323777
3	chr12:121906396:A:G	121906396	G,G	A,A	1,1	-inf,inf	inf,inf	0.072063,2.01318	0.000323162	0.000323461
3	chr12:121609705:G:A	121609705	NA,A	NA,G	NA,1	NA,inf	NA,inf	NA,1.19208	0.000322916	0.000323233
3	chr12:121980254:C:T	121980254	T,T	C,C	1,1	-inf,-inf	inf,inf	2.44493,0.345301	0.000321673	0.000321811
3	chr12:120489187:T:C	120489187	C,NA	T,NA	1,NA	-inf,NA	inf,NA	1.5415,NA	0.000320226	0.000320847
3	chr12:121911152:A:G	121911152	G,G	A,A	1,1	-inf,inf	inf,inf	0.0960138,1.97044	0.000320093	0.00032039
3	chr12:121310070:G:A	121310070	NA,A	NA,G	NA,1	NA,-inf	NA,inf	NA,1.18647	0.000320049	0.000320339
3	chr12:121260982:C:T	121260982	T,T	C,C	1,1	-inf,-inf	inf,inf	2.4164,0.138883	0.000319871	0.000320199
3	chr12:120503641:T:C	120503641	C,NA	T,NA	1,NA	-inf,NA	inf,NA	1.36701,NA	0.000319856	0.000320304
3	chr12:121280808:C:T	121280808	NA,T	NA,C	NA,1	NA,inf	NA,inf	NA,1.27213	0.000319658	0.000320047
3	chr12:120822543:C:T	120822543	NA,T	NA,C	NA,1	NA,-inf	NA,inf	NA,1.02472	0.000319459	0.00031967
3	chr12:122323903:T:C	122323903	NA,C	NA,T	NA,1	NA,inf	NA,inf	NA,1.13406	0.000318449	0.000318747
3	chr12:121444045:G:A	121444045	A,A	G,G	1,1	inf,-inf	inf,inf	0.42936,1.62561	0.000317804	0.000318094
3	chr12:121759712:G:C	121759712	NA,C	NA,G	NA,1	NA,inf	NA,inf	NA,1.16666	0.000317724	0.000318035
3	chr12:121489585:G:A	121489585	NA,A	NA,G	NA,1	NA,inf	NA,inf	NA,1.1871	0.00031752	0.000317846
3	chr12:121748456:A:G	121748456	NA,G	NA,A	NA,1	NA,inf	NA,inf	NA,1.12443	0.000317227	0.000317511
3	chr12:122310138:A:C	122310138	C,C	A,A	1,1	inf,-inf	inf,inf	0.966133,1.32236	0.000317172	0.000317666
3	chr12:122247762:C:T	122247762	NA,T	NA,C	NA,1	NA,inf	NA,inf	NA,1.15651	0.000316635	0.000316943
3	chr12:121045151:A:G	121045151	NA,G	NA,A	NA,1	NA,-inf	NA,inf	NA,1.20759	0.000315586	0.000315922
3	chr12:120494773:G:A	120494773	A,NA	G,NA	1,NA	-inf,NA	inf,NA	1.35759,NA	0.000315301	0.000315744
3	chr12:121888065:C:A	121888065	A,NA	C,NA	1,NA	-inf,NA	inf,NA	1.87268,NA	0.000314652	0.000314806
3	chr12:121830244:C:T	121830244	NA,T	NA,C	NA,1	NA,inf	NA,inf	NA,1.07214	0.000314112	0.000314381
3	chr12:121960477:C:T	121960477	T,NA	C,NA	1,NA	-inf,NA	inf,NA	1.49976,NA	0.00031392	0.000314099
3	chr12:121817991:G:A	121817991	A,NA	G,NA	1,NA	-inf,NA	inf,NA	1.94873,NA	0.000313523	0.000313715
3	chr12:121095627:G:A	121095627	NA,A	NA,G	NA,1	NA,inf	NA,inf	NA,1.22452	0.000313205	0.000313528
3	chr12:120525797:C:T	120525797	T,NA	C,NA	1,NA	-inf,NA	inf,NA	1.3567,NA	0.000313051	0.000313488
3	chr12:120558150:A:G	120558150	G,NA	A,NA	1,NA	-inf,NA	inf,NA	1.35418,NA	0.000311965	0.000312403
3	chr12:122339662:G:A	122339662	NA,A	NA,G	NA,1	NA,inf	NA,inf	NA,1.12178	0.000311331	0.000311621
3	chr12:121620189:G:A	121620189	NA,A	NA,G	NA,1	NA,-inf	NA,inf	NA,1.10348	0.000310474	0.000310728
3	chr12:120532830:C:T	120532830	T,NA	C,NA	1,NA	-inf,NA	inf,NA	1.35131,NA	0.000310295	0.000310729
3	chr12:122457240:A:T	122457240	NA,T	NA,A	NA,1	NA,inf	NA,inf	NA,1.16502	0.000309868	0.000310173
3	chr12:121208977:T:G	121208977	NA,G	NA,T	NA,1	NA,inf	NA,inf	NA,1.15746	0.000309786	0.000310085
3	chr12:122147046:T:C	122147046	NA,C	NA,T	NA,1	NA,-inf	NA,inf	NA,1.17129	0.000309729	0.000309971
3	chr12:122028228:G:A	122028228	NA,A	NA,G	NA,1	NA,inf	NA,inf	NA,1.10992	0.000309379	0.000309654
3	chr12:120930821:T:C	120930821	NA,C	NA,T	NA,1	NA,-inf	NA,inf	NA,1.28939	0.000307832	0.000308179
3	chr12:120556263:G:A	120556263	A,NA	G,NA	1,NA	-inf,NA	inf,NA	1.34702,NA	0.000307777	0.000308207
3	chr12:122143969:A:T	122143969	T,T	A,A	1,1	inf,inf	inf,inf	1.2426,1.10993	0.000307352	0.000307568
3	chr12:122115287:C:A	122115287	A,A	C,C	1,1	-inf,-inf	inf,inf	1.28396,1.04121	0.000307234	0.000307455
3	chr12:120522671:G:A	120522671	A,NA	G,NA	1,NA	-inf,NA	inf,NA	1.34508,NA	0.000306643	0.000307073
3	chr12:120517844:G:A	120517844	A,NA	G,NA	1,NA	-inf,NA	inf,NA	1.34641,NA	0.000306068	0.000306497
3	chr12:121761507:C:T	121761507	NA,T	NA,C	NA,1	NA,inf	NA,inf	NA,1.12898	0.000305954	0.000306236
3	chr12:120500404:C:T	120500404	T,NA	C,NA	1,NA	-inf,NA	inf,NA	1.34267,NA	0.000305676	0.000306104
3	chr12:121757773:C:G	121757773	G,NA	C,NA	1,NA	-inf,NA	inf,NA	1.92637,NA	0.000305234	0.000305418
3	chr12:121159603:A:T	121159603	NA,T	NA,A	NA,1	NA,inf	NA,inf	NA,1.19603	0.000304607	0.00030492
3	chr12:120559552:T:G	120559552	G,NA	T,NA	1,NA	-inf,NA	inf,NA	1.34028,NA	0.000304272	0.000304697
3	chr12:120533714:G:C	120533714	C,NA	G,NA	1,NA	-inf,NA	inf,NA	1.33773,NA	0.00030386	0.000304283
3	chr12:122147205:T:C	122147205	C,C	T,T	1,1	-inf,-inf	inf,inf	0.288853,1.86351	0.000303773	0.000303968
3	chr12:120554157:G:A	120554157	NA,A	NA,G	NA,1	NA,inf	NA,inf	NA,1.10608	0.000303546	0.000303825
3	chr12:121771707:G:A	121771707	A,A	G,G	1,1	-inf,inf	inf,inf	3.324,0.196108	0.00030272	0.000302908
3	chr12:122102430:A:T	122102430	T,T	A,A	1,1	-inf,-inf	inf,inf	1.30363,1.01357	0.000302317	0.000302533
3	chr12:121489050:C:T	121489050	NA,T	NA,C	NA,1	NA,-inf	NA,inf	NA,1.10938	0.000302219	0.000302464
3	chr12:122147417:C:G	122147417	G,G	C,C	1,1	inf,inf	inf,inf	1.5838,0.958552	0.000300681	0.000300869
3	chr12:121773902:A:C	121773902	C,C	A,A	1,1	-inf,-inf	inf,inf	3.43466,0.0384557	0.000299624	0.0002998
3	chr12:121707038:C:T	121707038	T,NA	C,NA	1,NA	inf,NA	inf,NA	1.28913,NA	0.000299471	0.000299768
3	chr12:121766429:A:G	121766429	NA,G	NA,A	NA,1	NA,-inf	NA,inf	NA,1.13438	0.00029923	0.000299503
3	chr12:121503720:C:A	121503720	NA,A	NA,C	NA,1	NA,inf	NA,inf	NA,1.16134	0.000299005	0.000299315
3	chr12:120743297:T:C	120743297	NA,C	NA,T	NA,1	NA,inf	NA,inf	NA,1.20712	0.000298718	0.000299067
3	chr12:121672598:A:G	121672598	NA,G	NA,A	NA,1	NA,-inf	NA,inf	NA,1.13992	0.000298539	0.000298772
3	chr12:122271527:A:T	122271527	NA,T	NA,A	NA,1	NA,inf	NA,inf	NA,1.12842	0.000298359	0.000298649
3	chr12:122143672:T:C	122143672	C,C	T,T	1,1	inf,inf	inf,inf	1.2064,1.13116	0.000297904	0.000298113
3	chr12:120897639:C:T	120897639	T,NA	C,NA	1,NA	-inf,NA	inf,NA	2.33741,NA	0.00029765	0.000298672
3	chr12:120525343:C:T	120525343	T,NA	C,NA	1,NA	-inf,NA	inf,NA	1.33107,NA	0.000297595	0.000298008
3	chr12:121777353:C:T	121777353	T,T	C,C	1,1	-inf,-inf	inf,inf	3.31587,0.120171	0.000297533	0.000297705
3	chr12:122244789:A:C	122244789	C,C	A,A	1,1	-inf,inf	inf,inf	0.481175,1.83718	0.000295542	0.000295819
3	chr12:120560134:T:C	120560134	C,NA	T,NA	1,NA	-inf,NA	inf,NA	1.32562,NA	0.000294853	0.000295264
3	chr12:120535606:A:C	120535606	NA,C	NA,A	NA,1	NA,-inf	NA,inf	NA,1.16095	0.000292929	0.000293204
3	chr12:120579641:G:A	120579641	NA,A	NA,G	NA,1	NA,inf	NA,inf	NA,1.13045	0.000292877	0.000293165
3	chr12:121896364:G:C	121896364	C,C	G,G	1,1	-inf,-inf	inf,inf	1.91425,1.03235	0.000292666	0.00029282
3	chr12:122191552:G:A	122191552	NA,A	NA,G	NA,1	NA,inf	NA,inf	NA,1.07715	0.000292632	0.000292904
3	chr12:121636070:A:T	121636070	NA,T	NA,A	NA,1	NA,inf	NA,inf	NA,1.13504	0.000292351	0.000292637
3	chr12:121506267:G:A	121506267	NA,A	NA,G	NA,1	NA,inf	NA,inf	NA,1.14753	0.000291811	0.000292113
3	chr12:120521808:G:C	120521808	C,NA	G,NA	1,NA	-inf,NA	inf,NA	1.32067,NA	0.000291158	0.000291562
3	chr12:121633671:G:C	121633671	NA,C	NA,G	NA,1	NA,-inf	NA,inf	NA,1.11408	0.000290933	0.000291167
3	chr12:121433901:C:T	121433901	T,T	C,C	1,1	inf,-inf	inf,inf	0.35056,1.64689	0.000290777	0.000291028
3	chr12:121282978:C:G	121282978	NA,G	NA,C	NA,1	NA,inf	NA,inf	NA,1.21297	0.000289368	0.000289717
3	chr12:122425704:A:G	122425704	NA,G	NA,A	NA,1	NA,-inf	NA,inf	NA,1.08857	0.000288453	0.000288696
3	chr12:121647809:G:T	121647809	NA,T	NA,G	NA,1	NA,-inf	NA,inf	NA,1.061	0.00028825	0.000288486
3	chr12:120599273:G:A	120599273	A,A	G,G	1,1	-inf,inf	inf,inf	0.945107,1.52384	0.000287869	0.000288231
3	chr12:121566603:A:G	121566603	NA,G	NA,A	NA,1	NA,-inf	NA,inf	NA,1.10136	0.000287846	0.000288079
3	chr12:120524824:T:A	120524824	A,NA	T,NA	1,NA	-inf,NA	inf,NA	1.31952,NA	0.000287484	0.000287886
3	chr12:120498840:A:G	120498840	NA,G	NA,A	NA,1	NA,-inf	NA,inf	NA,1.05586	0.000286036	0.000286272
3	chr12:121599017:G:A	121599017	NA,A	NA,G	NA,1	NA,-inf	NA,inf	NA,1.05852	0.000286	0.000286235
3	chr12:120823393:T:C	120823393	C,NA	T,NA	1,NA	-inf,NA	inf,NA	2.3308,NA	0.000285733	0.000286753
3	chr12:121595459:G:A	121595459	NA,A	NA,G	NA,1	NA,inf	NA,inf	NA,1.1156	0.000285728	0.000286006
3	chr12:121167899:G:A	121167899	NA,A	NA,G	NA,1	NA,inf	NA,inf	NA,1.10134	0.000285035	0.000285307
3	chr12:121106176:G:A	121106176	A,A	G,G	1,1	-inf,inf	inf,inf	1.33862,0.828238	0.000284638	0.000284742
3	chr12:121564415:G:A	121564415	NA,A	NA,G	NA,1	NA,-inf	NA,inf	NA,1.06637	0.000284598	0.000284821
3	chr12:122151833:C:T	122151833	NA,T	NA,C	NA,1	NA,inf	NA,inf	NA,1.0738	0.000284293	0.000284561
3	chr12:122122516:A:G	122122516	G,G	A,A	1,1	-inf,-inf	inf,inf	1.21299,1.00512	0.000283145	0.000283348
3	chr12:121349993:G:A	121349993	NA,A	NA,G	NA,1	NA,-inf	NA,inf	NA,1.03431	0.000282255	0.000282469
3	chr12:121295017:G:A	121295017	NA,A	NA,G	NA,1	NA,inf	NA,inf	NA,1.12783	0.000282084	0.000282356
3	chr12:121653941:C:A	121653941	NA,A	NA,C	NA,1	NA,inf	NA,inf	NA,1.11408	0.000281733	0.000282009
3	chr12:122186685:G:A	122186685	NA,A	NA,G	NA,1	NA,-inf	NA,inf	NA,1.06396	0.000281008	0.000281233
3	chr12:121702911:C:T	121702911	NA,T	NA,C	NA,1	NA,-inf	NA,inf	NA,1.03333	0.000279527	0.000279751
3	chr12:122117758:G:A	122117758	A,A	G,G	1,1	-inf,-inf	inf,inf	1.23257,1.02751	0.000279107	0.000279307
3	chr12:121428062:C:T	121428062	T,T	C,C	1,1	inf,-inf	inf,inf	0.352873,1.61959	0.000278736	0.000278976
3	chr12:122163765:T:A	122163765	NA,A	NA,T	NA,1	NA,inf	NA,inf	NA,1.06755	0.000278476	0.000278739
3	chr12:122096925:G:A	122096925	NA,A	NA,G	NA,1	NA,-inf	NA,inf	NA,1.11092	0.000278226	0.000278446
3	chr12:120600385:C:T	120600385	NA,T	NA,C	NA,1	NA,inf	NA,inf	NA,1.02308	0.00027808	0.000278313
3	chr12:121133976:G:A	121133976	A,A	G,G	1,1	inf,-inf	inf,inf	1.43038,1.21132	0.000277714	0.000278482
3	chr12:121093808:G:A	121093808	A,A	G,G	1,1	-inf,inf	inf,inf	1.31521,0.791871	0.000277199	0.000277293
3	chr12:122392229:C:T	122392229	T,T	C,C	1,1	inf,-inf	inf,inf	0.731498,1.71222	0.000277078	0.000277379
3	chr12:122148389:G:A	122148389	A,A	G,G	1,1	-inf,-inf	inf,inf	1.51237,0.270981	0.000276251	0.00027653
3	chr12:122041397:G:A	122041397	NA,A	NA,G	NA,1	NA,inf	NA,inf	NA,1.11167	0.000276179	0.000276449
3	chr12:120720790:G:A	120720790	NA,A	NA,G	NA,1	NA,inf	NA,inf	NA,1.04343	0.000275354	0.000275601
3	chr12:122085944:C:A	122085944	A,A	C,C	1,1	-inf,-inf	inf,inf	1.36674,0.713128	0.000275144	0.000275353
3	chr12:121197126:C:G	121197126	NA,G	NA,C	NA,1	NA,-inf	NA,inf	NA,1.03912	0.00027472	0.000274934
3	chr12:121406489:G:A	121406489	A,A	G,G	1,1	inf,-inf	inf,inf	0.21432,1.90011	0.000273207	0.00027358
3	chr12:122123955:T:C	122123955	C,C	T,T	1,1	-inf,-inf	inf,inf	1.28045,0.979134	0.000272868	0.000273066
3	chr12:121643961:G:A	121643961	NA,A	NA,G	NA,1	NA,-inf	NA,inf	NA,1.03447	0.000272784	0.000273009
3	chr12:121373068:G:A	121373068	NA,A	NA,G	NA,1	NA,-inf	NA,inf	NA,1.0429	0.000272637	0.000272857
3	chr12:122073332:A:G	122073332	G,G	A,A	1,1	-inf,-inf	inf,inf	1.34843,0.758238	0.000272416	0.000272631
3	chr12:121305024:G:A	121305024	NA,A	NA,G	NA,1	NA,inf	NA,inf	NA,1.00788	0.000272269	0.000272491
3	chr12:121221486:C:T	121221486	T,NA	C,NA	1,NA	-inf,NA	inf,NA	1.21124,NA	0.000271556	0.000271772
3	chr12:121181717:C:T	121181717	NA,T	NA,C	NA,1	NA,inf	NA,inf	NA,1.11094	0.000271499	0.000271768
3	chr12:121026944:G:C	121026944	C,NA	G,NA	1,NA	-inf,NA	inf,NA	0.764921,NA	0.000271215	0.000271289
3	chr12:120693504:T:A	120693504	NA,A	NA,T	NA,1	NA,inf	NA,inf	NA,1.03258	0.00027083	0.000271073
3	chr12:121635494:G:A	121635494	NA,A	NA,G	NA,1	NA,-inf	NA,inf	NA,1.03004	0.000270653	0.000270876
3	chr12:120943559:G:C	120943559	NA,C	NA,G	NA,1	NA,-inf	NA,inf	NA,0.917168	0.000270644	0.000270828
3	chr12:122293930:G:A	122293930	NA,A	NA,G	NA,1	NA,inf	NA,inf	NA,1.06882	0.000270308	0.000270568
3	chr12:121415089:T:TC	121415089	TC,TC	T,T	1,1	inf,-inf	inf,inf	0.334191,1.62535	0.000270252	0.000270485
3	chr12:120508133:C:T	120508133	T,NA	C,NA	1,NA	-inf,NA	inf,NA	1.27924,NA	0.000270129	0.000270503
3	chr12:121159610:G:A	121159610	A,A	G,G	1,1	inf,-inf	inf,inf	0.445527,1.8464	0.000269365	0.000269638
3	chr12:122246444:C:T	122246444	T,T	C,C	1,1	-inf,inf	inf,inf	0.4703,1.79857	0.000269273	0.000269527
3	chr12:120672726:AAC:A	120672726	A,NA	AAC,NA	1,NA	-inf,NA	inf,NA	2.29309,NA	0.000268376	0.000269301
3	chr12:121682361:T:C	121682361	NA,C	NA,T	NA,1	NA,-inf	NA,inf	NA,1.09689	0.000268025	0.000268266
3	chr12:121200159:C:T	121200159	NA,T	NA,C	NA,1	NA,inf	NA,inf	NA,0.949252	0.000267603	0.000267817
3	chr12:122124531:C:T	122124531	NA,T	NA,C	NA,1	NA,-inf	NA,inf	NA,1.08698	0.000267343	0.000267555
3	chr12:121790263:C:T	121790263	NA,T	NA,C	NA,1	NA,inf	NA,inf	NA,1.07427	0.000267018	0.000267274
3	chr12:121445839:C:T	121445839	T,T	C,C	1,1	inf,-inf	inf,inf	0.355475,1.57401	0.000266795	0.000267012
3	chr12:122192672:C:T	122192672	NA,T	NA,C	NA,1	NA,inf	NA,inf	NA,1.02311	0.000266412	0.000266659
3	chr12:122275386:G:A	122275386	NA,A	NA,G	NA,1	NA,inf	NA,inf	NA,1.05541	0.000265874	0.00026613
3	chr12:122280226:A:C	122280226	C,C	A,A	1,1	inf,-inf	inf,inf	0.866484,1.32977	0.000265813	0.000266217
3	chr12:122443607:G:C	122443607	NA,C	NA,G	NA,1	NA,-inf	NA,inf	NA,1.0404	0.00026564	0.000265864
3	chr12:120531086:G:A	120531086	A,NA	G,NA	1,NA	-inf,NA	inf,NA	1.27386,NA	0.000265556	0.000265922
3	chr12:121283082:G:T	121283082	NA,T	NA,G	NA,1	NA,inf	NA,inf	NA,1.15523	0.000265461	0.000265776
3	chr12:120559216:G:C	120559216	NA,C	NA,G	NA,1	NA,inf	NA,inf	NA,1.06065	0.000265421	0.000265652
3	chr12:121631915:T:A	121631915	NA,A	NA,T	NA,1	NA,inf	NA,inf	NA,1.08114	0.000265346	0.000265607
3	chr12:121998137:G:A	121998137	A,A	G,G	1,1	-inf,-inf	inf,inf	2.05045,0.695945	0.000265234	0.000265356
3	chr12:121641523:T:C	121641523	NA,C	NA,T	NA,1	NA,-inf	NA,inf	NA,1.05824	0.000264208	0.000264423
3	chr12:120944324:T:C	120944324	NA,C	NA,T	NA,1	NA,-inf	NA,inf	NA,0.904969	0.000264072	0.000264252
3	chr12:121203072:C:T	121203072	NA,T	NA,C	NA,1	NA,-inf	NA,inf	NA,1.00967	0.000263502	0.000263706
3	chr12:121401157:G:A	121401157	NA,A	NA,G	NA,1	NA,-inf	NA,inf	NA,0.95392	0.00026327	0.000263467
3	chr12:122409715:A:G	122409715	NA,G	NA,A	NA,1	NA,-inf	NA,inf	NA,1.03522	0.000263178	0.000263401
3	chr12:121849396:T:A	121849396	NA,A	NA,T	NA,1	NA,inf	NA,inf	NA,1.04454	0.000262198	0.000262468
3	chr12:120943836:C:T	120943836	NA,T	NA,C	NA,1	NA,inf	NA,inf	NA,1.10846	0.000262055	0.000262333
3	chr12:120937009:A:T	120937009	NA,T	NA,A	NA,1	NA,inf	NA,inf	NA,1.04485	0.000261894	0.000262139
3	chr12:121399306:A:T	121399306	NA,T	NA,A	NA,1	NA,-inf	NA,inf	NA,0.95056	0.000261684	0.00026188
3	chr12:120527223:C:G	120527223	NA,G	NA,C	NA,1	NA,-inf	NA,inf	NA,1.09291	0.000261502	0.000261746
3	chr12:120714210:G:A	120714210	NA,A	NA,G	NA,1	NA,inf	NA,inf	NA,0.986913	0.00026118	0.000261405
3	chr12:121767447:A:G	121767447	G,G	A,A	1,1	inf,inf	inf,inf	4.19351,0.0118076	0.000260891	0.00026103
3	chr12:121397969:T:C	121397969	NA,C	NA,T	NA,1	NA,-inf	NA,inf	NA,0.948244	0.000260586	0.000260781
3	chr12:121644507:G:A	121644507	A,A	G,G	1,1	inf,inf	inf,inf	2.73481,1.33235	0.000260511	0.000260702
3	chr12:122222723:G:A	122222723	A,A	G,G	1,1	inf,-inf	inf,inf	0.75833,1.41886	0.000260299	0.000260743
3	chr12:121302185:A:G	121302185	NA,G	NA,A	NA,1	NA,-inf	NA,inf	NA,0.97873	0.000260272	0.000260471
3	chr12:121863369:C:T	121863369	T,T	C,C	1,1	inf,-inf	inf,inf	0.0757828,1.88503	0.000259484	0.000259731
3	chr12:121458853:C:T	121458853	NA,T	NA,C	NA,1	NA,-inf	NA,inf	NA,0.995598	0.000258551	0.000258745
3	chr12:121777865:C:T	121777865	NA,T	NA,C	NA,1	NA,-inf	NA,inf	NA,1.02213	0.000258121	0.000258341
3	chr12:121655805:C:T	121655805	NA,T	NA,C	NA,1	NA,-inf	NA,inf	NA,1.03994	0.000257934	0.000258143
3	chr12:121649901:T:C	121649901	NA,C	NA,T	NA,1	NA,-inf	NA,inf	NA,1.04201	0.00025773	0.000257939
3	chr12:122314821:A:G	122314821	NA,G	NA,A	NA,1	NA,inf	NA,inf	NA,1.02519	0.000257351	0.000257587
3	chr12:121632930:C:T	121632930	NA,T	NA,C	NA,1	NA,-inf	NA,inf	NA,1.03946	0.000256465	0.000256674
3	chr12:122200592:A:G	122200592	NA,G	NA,A	NA,1	NA,-inf	NA,inf	NA,1.01122	0.000256337	0.000256542
3	chr12:120976744:T:G	120976744	NA,G	NA,T	NA,1	NA,-inf	NA,inf	NA,0.86289	0.000255276	0.000255446
3	chr12:122103844:T:G	122103844	G,G	T,T	1,1	-inf,-inf	inf,inf	1.30625,0.909371	0.000255011	0.000255195
3	chr12:121506356:G:C	121506356	NA,C	NA,G	NA,1	NA,inf	NA,inf	NA,1.06889	0.000254632	0.000254895
3	chr12:121634924:C:T	121634924	NA,T	NA,C	NA,1	NA,-inf	NA,inf	NA,1.03556	0.00025458	0.000254787
3	chr12:121647670:A:G	121647670	NA,G	NA,A	NA,1	NA,-inf	NA,inf	NA,1.0354	0.000254418	0.000254625
3	chr12:122087073:G:A	122087073	A,A	G,G	1,1	-inf,-inf	inf,inf	1.52185,0.482336	0.000254393	0.000254588
3	chr12:122161277:C:T	122161277	T,T	C,C	1,1	inf,inf	inf,inf	1.42666,0.138119	0.000254262	0.000254547
3	chr12:121668839:C:T	121668839	NA,T	NA,C	NA,1	NA,inf	NA,inf	NA,1.09582	0.00025418	0.000254452
3	chr12:120545705:T:C	120545705	NA,C	NA,T	NA,1	NA,-inf	NA,inf	NA,1.07467	0.000253616	0.000253853
3	chr12:120546068:G:A	120546068	NA,A	NA,G	NA,1	NA,-inf	NA,inf	NA,1.07408	0.000253375	0.000253612
3	chr12:121838239:G:A	121838239	NA,A	NA,G	NA,1	NA,inf	NA,inf	NA,0.887982	0.000253327	0.000253519
3	chr12:121640368:T:C	121640368	NA,C	NA,T	NA,1	NA,-inf	NA,inf	NA,1.03424	0.000253324	0.00025353
3	chr12:122169835:G:T	122169835	T,T	G,G	1,1	-inf,-inf	inf,inf	1.6738,0.0379215	0.000252585	0.000252814
3	chr12:122226702:A:G	122226702	NA,G	NA,A	NA,1	NA,-inf	NA,inf	NA,1.04868	0.000252498	0.000252702
3	chr12:122105278:G:C	122105278	C,C	G,G	1,1	-inf,-inf	inf,inf	1.45937,0.524465	0.000251992	0.000252181
3	chr12:120530931:G:C	120530931	NA,C	NA,G	NA,1	NA,-inf	NA,inf	NA,1.07008	0.000251692	0.000251927
3	chr12:122174085:T:C	122174085	NA,C	NA,T	NA,1	NA,-inf	NA,inf	NA,1.01613	0.000251615	0.000251816
3	chr12:121912637:G:A	121912637	A,NA	G,NA	1,NA	-inf,NA	inf,NA	1.74491,NA	0.000251612	0.000251739
3	chr12:121865247:G:A	121865247	NA,A	NA,G	NA,1	NA,inf	NA,inf	NA,1.01646	0.000251597	0.000251853
3	chr12:122055072:T:C	122055072	C,C	T,T	1,1	-inf,-inf	inf,inf	1.13743,0.672783	0.000251336	0.000251541
3	chr12:121438755:T:C	121438755	C,C	T,T	1,1	inf,-inf	inf,inf	0.122261,1.85282	0.000251109	0.00025132
3	chr12:121239907:C:T	121239907	NA,T	NA,C	NA,1	NA,-inf	NA,inf	NA,0.95283	0.000250809	0.000250997
3	chr12:122373020:C:A	122373020	NA,A	NA,C	NA,1	NA,-inf	NA,inf	NA,1.01528	0.000250756	0.000250971
3	chr12:122111071:T:C	122111071	C,C	T,T	1,1	-inf,-inf	inf,inf	1.14624,1.14759	0.000250684	0.000250853
3	chr12:120947416:C:A	120947416	NA,A	NA,C	NA,1	NA,-inf	NA,inf	NA,1.1049	0.00025031	0.000250568
3	chr12:122302920:C:T	122302920	NA,T	NA,C	NA,1	NA,-inf	NA,inf	NA,1.00715	0.000250218	0.000250419
3	chr12:122401437:G:A	122401437	NA,A	NA,G	NA,1	NA,-inf	NA,inf	NA,1.01252	0.000249541	0.000249744
3	chr12:122202898:G:C	122202898	NA,C	NA,G	NA,1	NA,inf	NA,inf	NA,1.01017	0.000249517	0.000249753
3	chr12:121651690:GT:G	121651690	NA,G	NA,GT	NA,1	NA,-inf	NA,inf	NA,1.02343	0.000249442	0.000249645
3	chr12:121294284:T:C	121294284	NA,C	NA,T	NA,1	NA,-inf	NA,inf	NA,0.990413	0.00024837	0.000248578
3	chr12:122144202:G:T	122144202	NA,T	NA,G	NA,1	NA,-inf	NA,inf	NA,1.04125	0.000247917	0.000248114
3	chr12:121645435:C:T	121645435	NA,T	NA,C	NA,1	NA,-inf	NA,inf	NA,1.01947	0.000247552	0.000247754
3	chr12:120616095:G:A	120616095	NA,A	NA,G	NA,1	NA,inf	NA,inf	NA,1.04022	0.000247191	0.00024743
3	chr12:120878958:A:G	120878958	G,NA	A,NA	1,NA	-inf,NA	inf,NA	2.2333,NA	0.000247039	0.000247888
3	chr12:121652217:T:C	121652217	NA,C	NA,T	NA,1	NA,-inf	NA,inf	NA,1.01749	0.00024703	0.000247231
3	chr12:120488894:C:T	120488894	NA,T	NA,C	NA,1	NA,inf	NA,inf	NA,0.956447	0.000246931	0.000247143
3	chr12:121545567:C:T	121545567	NA,T	NA,C	NA,1	NA,-inf	NA,inf	NA,0.949986	0.000246727	0.000246923
3	chr12:120480822:C:A	120480822	NA,A	NA,C	NA,1	NA,inf	NA,inf	NA,0.955436	0.000246558	0.00024677
3	chr12:121738983:TC:T	121738983	T,T	TC,TC	1,1	-inf,-inf	inf,inf	3.03826,0.00850677	0.000245435	0.000245573
3	chr12:122065471:C:T	122065471	T,T	C,C	1,1	-inf,-inf	inf,inf	1.57123,0.330196	0.000245252	0.000245438
3	chr12:121625231:T:C	121625231	NA,C	NA,T	NA,1	NA,-inf	NA,inf	NA,1.01417	0.000244747	0.000244947
3	chr12:122174969:A:G	122174969	NA,G	NA,A	NA,1	NA,-inf	NA,inf	NA,1.00027	0.000244659	0.000244855
3	chr12:121940300:G:A	121940300	A,A	G,G	1,1	-inf,inf	inf,inf	0.0819449,1.85194	0.000244646	0.000244873
3	chr12:121487868:G:A	121487868	A,A	G,G	1,1	-inf,inf	inf,inf	0.57195,1.65664	0.00024451	0.000244791
3	chr12:121954057:A:G	121954057	G,G	A,A	1,1	-inf,inf	inf,inf	0.0516115,1.90009	0.000244362	0.000244589
3	chr12:121648967:C:G	121648967	NA,G	NA,C	NA,1	NA,-inf	NA,inf	NA,1.01167	0.000244183	0.000244382
3	chr12:120603945:A:C	120603945	C,NA	A,NA	1,NA	-inf,NA	inf,NA	1.1787,NA	0.000244095	0.000244277
3	chr12:122429444:G:T	122429444	T,NA	G,NA	1,NA	-inf,NA	inf,NA	0.968651,NA	0.000243699	0.000243914
3	chr12:121296856:C:G	121296856	NA,G	NA,C	NA,1	NA,-inf	NA,inf	NA,0.978987	0.000243575	0.000243779
3	chr12:121641693:T:A	121641693	NA,A	NA,T	NA,1	NA,-inf	NA,inf	NA,1.00801	0.000243245	0.000243443
3	chr12:121936550:TG:T	121936550	T,T	TG,TG	1,1	-inf,inf	inf,inf	0.0100315,1.84393	0.000242791	0.000243058
3	chr12:121602143:C:T	121602143	T,T	C,C	1,1	-inf,-inf	inf,inf	1.74831,1.36596	0.000242723	0.00024317
3	chr12:120851665:G:A	120851665	A,NA	G,NA	1,NA	-inf,NA	inf,NA	2.21857,NA	0.000242069	0.000242896
3	chr12:121642116:A:G	121642116	NA,G	NA,A	NA,1	NA,-inf	NA,inf	NA,1.00617	0.000241984	0.000242182
3	chr12:121958667:C:T	121958667	T,T	C,C	1,1	-inf,inf	inf,inf	0.0100846,1.84817	0.000241843	0.000242107
3	chr12:121703590:C:T	121703590	NA,T	NA,C	NA,1	NA,-inf	NA,inf	NA,0.961346	0.000241825	0.000242025
3	chr12:121282340:T:G	121282340	NA,G	NA,T	NA,1	NA,inf	NA,inf	NA,0.803461	0.000241764	0.000241929
3	chr12:122401703:AC:A	122401703	NA,A	NA,AC	NA,1	NA,-inf	NA,inf	NA,0.985673	0.000241749	0.000241954
3	chr12:121172358:G:A	121172358	A,NA	G,NA	1,NA	inf,NA	inf,NA	1.97679,NA	0.000241588	0.000242465
3	chr12:120976582:T:C	120976582	NA,C	NA,T	NA,1	NA,-inf	NA,inf	NA,0.861524	0.000241568	0.000241736
3	chr12:121787319:T:C	121787319	C,C	T,T	1,1	-inf,-inf	inf,inf	1.15431,2.10718	0.000241535	0.000241712
3	chr12:120894658:A:G	120894658	G,NA	A,NA	1,NA	-inf,NA	inf,NA	2.22527,NA	0.000241463	0.000242293
3	chr12:122138248:A:G	122138248	G,NA	A,NA	1,NA	inf,NA	inf,NA	1.17939,NA	0.000241455	0.000241711
3	chr12:121652512:G:A	121652512	NA,A	NA,G	NA,1	NA,-inf	NA,inf	NA,1.0041	0.000241385	0.000241582
3	chr12:121190485:C:T	121190485	T,NA	C,NA	1,NA	-inf,NA	inf,NA	1.18355,NA	0.000241189	0.000241401
3	chr12:121254414:C:T	121254414	NA,T	NA,C	NA,1	NA,-inf	NA,inf	NA,0.928859	0.000241053	0.000241232
3	chr12:121645573:G:A	121645573	NA,A	NA,G	NA,1	NA,-inf	NA,inf	NA,1.00368	0.000240935	0.000241132
3	chr12:122375294:C:T	122375294	T,T	C,C	1,1	inf,-inf	inf,inf	0.681053,1.68281	0.000240736	0.000240966
3	chr12:121654950:G:C	121654950	NA,C	NA,G	NA,1	NA,-inf	NA,inf	NA,1.00177	0.000240576	0.000240772
3	chr12:121641389:A:G	121641389	NA,G	NA,A	NA,1	NA,-inf	NA,inf	NA,1.00279	0.000240573	0.000240769
3	chr12:122086996:C:T	122086996	NA,T	NA,C	NA,1	NA,-inf	NA,inf	NA,1.02809	0.000240503	0.000240695
3	chr12:121262703:C:T	121262703	NA,T	NA,C	NA,1	NA,-inf	NA,inf	NA,0.968281	0.00023976	0.000239962
3	chr12:122117181:G:A	122117181	NA,A	NA,G	NA,1	NA,inf	NA,inf	NA,0.993187	0.000238667	0.000238888
3	chr12:121483077:C:T	121483077	T,T	C,C	1,1	-inf,inf	inf,inf	0.27761,1.68999	0.000238488	0.000238802
3	chr12:121404249:C:T	121404249	NA,T	NA,C	NA,1	NA,-inf	NA,inf	NA,0.898088	0.000238297	0.000238477
3	chr12:121565905:A:G	121565905	NA,G	NA,A	NA,1	NA,-inf	NA,inf	NA,1.09969	0.000238229	0.000238405
3	chr12:122131417:G:T	122131417	T,T	G,G	1,1	inf,inf	inf,inf	1.03184,1.2028	0.000238126	0.000238294
3	chr12:122160119:T:C	122160119	NA,C	NA,T	NA,1	NA,inf	NA,inf	NA,1.00973	0.00023778	0.000238009
3	chr12:121652391:A:G	121652391	NA,G	NA,A	NA,1	NA,-inf	NA,inf	NA,0.994974	0.000237732	0.000237926
3	chr12:121174640:C:A	121174640	NA,A	NA,C	NA,1	NA,-inf	NA,inf	NA,1.02934	0.000237303	0.000237529
3	chr12:121235109:C:T	121235109	T,NA	C,NA	1,NA	-inf,NA	inf,NA	2.01084,NA	0.000237034	0.000237427
3	chr12:121549658:A:G	121549658	NA,G	NA,A	NA,1	NA,-inf	NA,inf	NA,0.931603	0.000236883	0.000237073
3	chr12:121629177:C:T	121629177	NA,T	NA,C	NA,1	NA,-inf	NA,inf	NA,0.993412	0.000236552	0.000236745
3	chr12:122319524:T:C	122319524	NA,C	NA,T	NA,1	NA,-inf	NA,inf	NA,0.97959	0.00023648	0.000236683
3	chr12:121643496:C:T	121643496	NA,T	NA,C	NA,1	NA,-inf	NA,inf	NA,0.992209	0.000236337	0.00023653
3	chr12:122393482:T:C	122393482	NA,C	NA,T	NA,1	NA,inf	NA,inf	NA,0.969921	0.000236247	0.000236465
3	chr12:120485821:A:G	120485821	NA,G	NA,A	NA,1	NA,-inf	NA,inf	NA,1.12398	0.000236061	0.000236323
3	chr12:121144245:T:C	121144245	C,C	T,T	1,1	inf,-inf	inf,inf	1.25041,1.24797	0.000235951	0.000236491
3	chr12:121656575:C:T	121656575	NA,T	NA,C	NA,1	NA,-inf	NA,inf	NA,0.990103	0.00023578	0.000235972
3	chr12:121249126:G:A	121249126	A,A	G,G	1,1	-inf,inf	inf,inf	1.46377,1.04827	0.000235585	0.000237551
3	chr12:120590114:C:T	120590114	NA,T	NA,C	NA,1	NA,-inf	NA,inf	NA,1.11801	0.000235436	0.00023571
3	chr12:122405514:C:T	122405514	NA,T	NA,C	NA,1	NA,inf	NA,inf	NA,0.990306	0.000235028	0.000235257
3	chr12:122141417:G:A	122141417	NA,A	NA,G	NA,1	NA,-inf	NA,inf	NA,1.01088	0.000235015	0.000235202
3	chr12:121410445:G:A	121410445	NA,A	NA,G	NA,1	NA,-inf	NA,inf	NA,0.889607	0.000234587	0.000234765
3	chr12:121292164:C:T	121292164	NA,T	NA,C	NA,1	NA,-inf	NA,inf	NA,0.956591	0.000234358	0.000234554
3	chr12:120913119:T:C	120913119	C,C	T,T	1,1	-inf,-inf	inf,inf	4.32731,0.145613	0.000233942	0.000443616
3	chr12:121471770:T:C	121471770	C,C	T,T	1,1	inf,-inf	inf,inf	0.332269,1.50373	0.000233611	0.000233802
3	chr12:121200922:T:C	121200922	NA,C	NA,T	NA,1	NA,-inf	NA,inf	NA,0.941829	0.000233582	0.000233765
3	chr12:121965495:A:T	121965495	NA,T	NA,A	NA,1	NA,inf	NA,inf	NA,0.869164	0.000233567	0.000233755
3	chr12:121434100:T:C	121434100	C,C	T,T	1,1	inf,-inf	inf,inf	0.313725,1.57545	0.000233474	0.000233676
3	chr12:121098674:C:G	121098674	G,G	C,C	1,1	-inf,inf	inf,inf	1.30234,0.48558	0.000232659	0.000232716
3	chr12:121160090:CTTCT:C	121160090	NA,C	NA,CTTCT	NA,1	NA,inf	NA,inf	NA,1.01583	0.000232543	0.000232788
3	chr12:121670218:CA:C	121670218	C,NA	CA,NA	1,NA	inf,NA	inf,NA	1.10566,NA	0.000232416	0.000232651
3	chr12:120541133:A:G	120541133	NA,G	NA,A	NA,1	NA,-inf	NA,inf	NA,0.935045	0.000232379	0.000232571
3	chr12:120964608:A:G	120964608	G,NA	A,NA	1,NA	-inf,NA	inf,NA	1.91536,NA	0.0002322	0.000232847
3	chr12:120628983:C:T	120628983	NA,T	NA,C	NA,1	NA,-inf	NA,inf	NA,1.17978	0.000232088	0.000232394
3	chr12:121892280:A:G	121892280	G,NA	A,NA	1,NA	inf,NA	inf,NA	1.20638,NA	0.000232061	0.000232361
3	chr12:122212546:T:A	122212546	NA,A	NA,T	NA,1	NA,-inf	NA,inf	NA,1.02319	0.00023204	0.000232255
3	chr12:121650773:G:C	121650773	NA,C	NA,G	NA,1	NA,-inf	NA,inf	NA,0.980486	0.000231939	0.000232128
3	chr12:121651598:C:T	121651598	NA,T	NA,C	NA,1	NA,-inf	NA,inf	NA,0.978763	0.000231278	0.000231467
3	chr12:121820631:TC:T	121820631	NA,T	NA,TC	NA,1	NA,inf	NA,inf	NA,0.890746	0.000231273	0.00023147
3	chr12:122203041:G:A	122203041	NA,A	NA,G	NA,1	NA,inf	NA,inf	NA,0.964912	0.000231185	0.000231403
3	chr12:122504216:A:G	122504216	NA,G	NA,A	NA,1	NA,-inf	NA,inf	NA,0.966991	0.000231153	0.000231353
3	chr12:120806728:T:C	120806728	C,NA	T,NA	1,NA	-inf,NA	inf,NA	2.18759,NA	0.000231113	0.000231888
3	chr12:121486045:G:A	121486045	NA,A	NA,G	NA,1	NA,inf	NA,inf	NA,0.968796	0.000230805	0.000231033
3	chr12:122481142:T:C	122481142	NA,C	NA,T	NA,1	NA,inf	NA,inf	NA,0.987205	0.000230648	0.000230873
3	chr12:121415361:T:C	121415361	C,C	T,T	1,1	inf,-inf	inf,inf	0.330405,1.543	0.000230582	0.000230781
3	chr12:121170514:C:G	121170514	NA,G	NA,C	NA,1	NA,-inf	NA,inf	NA,0.871956	0.000230066	0.000230233
3	chr12:121652389:A:T	121652389	NA,T	NA,A	NA,1	NA,-inf	NA,inf	NA,0.974958	0.000229792	0.000229979
3	chr12:120790213:T:C	120790213	C,NA	T,NA	1,NA	-inf,NA	inf,NA	2.18179,NA	0.000229617	0.000230392
3	chr12:122043633:G:A	122043633	NA,A	NA,G	NA,1	NA,inf	NA,inf	NA,0.973285	0.000229329	0.000229569
3	chr12:121397075:C:A	121397075	NA,A	NA,C	NA,1	NA,-inf	NA,inf	NA,0.91287	0.000229106	0.000229276
3	chr12:121217260:G:A	121217260	A,NA	G,NA	1,NA	-inf,NA	inf,NA	1.06015,NA	0.000229076	0.00022919
3	chr12:122049997:C:T	122049997	NA,T	NA,C	NA,1	NA,-inf	NA,inf	NA,0.976821	0.000228902	0.000229111
3	chr12:121106019:G:A	121106019	A,A	G,G	1,1	-inf,inf	inf,inf	1.3046,0.721589	0.000228854	0.000228937
3	chr12:122219240:A:C	122219240	NA,C	NA,A	NA,1	NA,inf	NA,inf	NA,0.944871	0.000228781	0.000228996
3	chr12:121774647:C:T	121774647	NA,T	NA,C	NA,1	NA,inf	NA,inf	NA,0.960288	0.000228067	0.000228277
3	chr12:121232473:A:G	121232473	G,NA	A,NA	1,NA	-inf,NA	inf,NA	1.13062,NA	0.00022801	0.000228194
3	chr12:121243222:G:A	121243222	NA,A	NA,G	NA,1	NA,-inf	NA,inf	NA,0.898509	0.000227904	0.000228075
3	chr12:122202860:G:C	122202860	NA,C	NA,G	NA,1	NA,inf	NA,inf	NA,0.956124	0.000227785	0.000227999
3	chr12:120752303:G:C	120752303	C,NA	G,NA	1,NA	-inf,NA	inf,NA	2.17925,NA	0.000227774	0.000228559
3	chr12:121222705:C:A	121222705	A,NA	C,NA	1,NA	-inf,NA	inf,NA	1.11964,NA	0.000227508	0.000227689
3	chr12:120757944:A:G	120757944	G,NA	A,NA	1,NA	-inf,NA	inf,NA	2.17929,NA	0.000227042	0.000227826
3	chr12:121638300:T:C	121638300	NA,C	NA,T	NA,1	NA,-inf	NA,inf	NA,0.968081	0.000226905	0.000227091
3	chr12:121581685:G:A	121581685	NA,A	NA,G	NA,1	NA,-inf	NA,inf	NA,0.957297	0.000226782	0.000226976
3	chr12:121489800:G:A	121489800	A,A	G,G	1,1	-inf,inf	inf,inf	0.514505,1.67164	0.000226387	0.000226647
3	chr12:121234420:C:T	121234420	NA,T	NA,C	NA,1	NA,-inf	NA,inf	NA,0.892429	0.000226366	0.000226536
3	chr12:122209515:AG:A	122209515	NA,A	NA,AG	NA,1	NA,inf	NA,inf	NA,0.956086	0.000226287	0.000226494
3	chr12:121264480:C:T	121264480	T,T	C,C	1,1	inf,-inf	inf,inf	1.24493,0.354544	0.000226268	0.000226321
3	chr12:121641729:C:T	121641729	NA,T	NA,C	NA,1	NA,-inf	NA,inf	NA,0.966658	0.000226251	0.000226437
3	chr12:121143182:G:A	121143182	A,A	G,G	1,1	-inf,inf	inf,inf	0.386473,1.41423	0.000226117	0.000226198
3	chr12:121872815:A:G	121872815	G,NA	A,NA	1,NA	-inf,NA	inf,NA	1.34672,NA	0.000226099	0.000226227
3	chr12:121495632:C:T	121495632	NA,T	NA,C	NA,1	NA,inf	NA,inf	NA,0.807741	0.000226017	0.000226191
3	chr12:121657308:A:C	121657308	NA,C	NA,A	NA,1	NA,-inf	NA,inf	NA,0.964178	0.000225679	0.000225864
3	chr12:122392625:C:T	122392625	NA,T	NA,C	NA,1	NA,inf	NA,inf	NA,0.943091	0.000225502	0.00022571
3	chr12:120924906:G:A	120924906	A,NA	G,NA	1,NA	-inf,NA	inf,NA	2.17246,NA	0.000225482	0.000226236
3	chr12:122305805:T:C	122305805	NA,C	NA,T	NA,1	NA,inf	NA,inf	NA,0.947534	0.000225182	0.000225389
3	chr12:122309556:T:C	122309556	NA,C	NA,T	NA,1	NA,inf	NA,inf	NA,0.946082	0.000225099	0.00022531
3	chr12:122172959:TC:T	122172959	NA,T	NA,TC	NA,1	NA,-inf	NA,inf	NA,0.967114	0.000224794	0.000224982
3	chr12:120552333:G:C	120552333	NA,C	NA,G	NA,1	NA,-inf	NA,inf	NA,0.91601	0.000224752	0.000224938
3	chr12:121471090:G:C	121471090	NA,C	NA,G	NA,1	NA,-inf	NA,inf	NA,0.90589	0.000224616	0.000224799
3	chr12:121450082:G:A	121450082	NA,A	NA,G	NA,1	NA,-inf	NA,inf	NA,0.864735	0.000224414	0.000224585
3	chr12:121418897:G:T	121418897	NA,T	NA,G	NA,1	NA,-inf	NA,inf	NA,0.899709	0.000224163	0.00022433
3	chr12:122373726:A:G	122373726	G,G	A,A	1,1	inf,-inf	inf,inf	0.655593,1.66468	0.000223994	0.000224208
3	chr12:121656404:A:G	121656404	NA,G	NA,A	NA,1	NA,-inf	NA,inf	NA,0.959887	0.000223983	0.000224166
3	chr12:122083571:T:C	122083571	C,C	T,T	1,1	-inf,-inf	inf,inf	1.41288,0.630813	0.00022392	0.000224096
3	chr12:121913135:A:G	121913135	NA,G	NA,A	NA,1	NA,inf	NA,inf	NA,0.960555	0.000223668	0.000223883
3	chr12:121432101:T:A	121432101	A,A	T,T	1,1	inf,-inf	inf,inf	0.359153,1.49092	0.000223617	0.00022381
3	chr12:121926056:G:A	121926056	NA,A	NA,G	NA,1	NA,-inf	NA,inf	NA,0.935128	0.000223308	0.000223492
3	chr12:121938851:A:G	121938851	G,G	A,A	1,1	inf,inf	inf,inf	0.0413054,1.73959	0.000222988	0.000223234
3	chr12:121200752:T:C	121200752	NA,C	NA,T	NA,1	NA,-inf	NA,inf	NA,0.913141	0.000222406	0.00022258
3	chr12:121118239:A:G	121118239	NA,G	NA,A	NA,1	NA,inf	NA,inf	NA,1.02809	0.000222399	0.000222636
3	chr12:122200312:G:A	122200312	NA,A	NA,G	NA,1	NA,-inf	NA,inf	NA,0.940282	0.000221982	0.000222174
3	chr12:120766635:GTGTGCCTCTGTCTCC:G	120766635	G,NA	GTGTGCCTCTGTCTCC,NA	1,NA	-inf,NA	inf,NA	2.15887,NA	0.000221981	0.000222721
3	chr12:121656709:G:A	121656709	NA,A	NA,G	NA,1	NA,-inf	NA,inf	NA,0.952618	0.000221286	0.000221468
3	chr12:122421801:G:A	122421801	NA,A	NA,G	NA,1	NA,inf	NA,inf	NA,0.962121	0.000221183	0.0002214
3	chr12:121126812:C:A	121126812	A,A	C,C	1,1	-inf,inf	inf,inf	0.955189,1.06913	0.000221121	0.000221251
3	chr12:121158609:C:T	121158609	NA,T	NA,C	NA,1	NA,-inf	NA,inf	NA,0.871123	0.000220875	0.000221046
3	chr12:121834111:G:C	121834111	C,NA	G,NA	1,NA	-inf,NA	inf,NA	1.70809,NA	0.000220746	0.000220883
3	chr12:120477155:C:G	120477155	NA,G	NA,C	NA,1	NA,inf	NA,inf	NA,0.891425	0.00022074	0.000220931
3	chr12:121562698:GA:G	121562698	NA,G	NA,GA	NA,1	NA,-inf	NA,inf	NA,0.967268	0.000220701	0.000220889
3	chr12:121915445:A:T	121915445	NA,T	NA,A	NA,1	NA,inf	NA,inf	NA,0.932187	0.000220684	0.000220903
3	chr12:121305182:T:C	121305182	NA,C	NA,T	NA,1	NA,inf	NA,inf	NA,0.941575	0.00022066	0.000220866
3	chr12:121666100:TG:T	121666100	NA,T	NA,TG	NA,1	NA,-inf	NA,inf	NA,0.932215	0.000219995	0.000220174
3	chr12:122430803:G:A	122430803	NA,A	NA,G	NA,1	NA,inf	NA,inf	NA,0.927827	0.000219949	0.000220152
3	chr12:122282536:A:C	122282536	NA,C	NA,A	NA,1	NA,inf	NA,inf	NA,0.920563	0.000219846	0.000220043
3	chr12:122246350:A:G	122246350	G,G	A,A	1,1	-inf,inf	inf,inf	0.461448,1.7339	0.000219746	0.000219968
3	chr12:122383454:T:A	122383454	NA,A	NA,T	NA,1	NA,-inf	NA,inf	NA,0.934354	0.000219598	0.000219777
3	chr12:122088381:T:A	122088381	A,A	T,T	1,1	-inf,-inf	inf,inf	1.59774,0.368646	0.000219274	0.000219446
3	chr12:121252589:TC:T	121252589	NA,T	NA,TC	NA,1	NA,-inf	NA,inf	NA,0.875143	0.000219006	0.000219171
3	chr12:121826437:C:G	121826437	NA,G	NA,C	NA,1	NA,inf	NA,inf	NA,0.869287	0.000218694	0.000218885
3	chr12:121233709:T:C	121233709	C,NA	T,NA	1,NA	inf,NA	inf,NA	1.15975,NA	0.000218422	0.00021859
3	chr12:122178699:G:C	122178699	C,C	G,G	1,1	-inf,inf	inf,inf	1.41345,0.283401	0.000218371	0.000218577
3	chr12:122382236:C:T	122382236	NA,T	NA,C	NA,1	NA,inf	NA,inf	NA,0.944994	0.000217997	0.000218209
3	chr12:121655985:G:A	121655985	NA,A	NA,G	NA,1	NA,-inf	NA,inf	NA,0.944288	0.000217811	0.00021799
3	chr12:121657582:C:T	121657582	NA,T	NA,C	NA,1	NA,-inf	NA,inf	NA,0.942038	0.000217284	0.000217462
3	chr12:121978824:G:A	121978824	NA,A	NA,G	NA,1	NA,inf	NA,inf	NA,0.858627	0.000217194	0.000217391
3	chr12:122415899:A:G	122415899	NA,G	NA,A	NA,1	NA,inf	NA,inf	NA,0.919592	0.000217021	0.000217221
3	chr12:122221320:A:T	122221320	NA,T	NA,A	NA,1	NA,inf	NA,inf	NA,0.914157	0.0002168	0.000217002
3	chr12:121408814:G:A	121408814	NA,A	NA,G	NA,1	NA,-inf	NA,inf	NA,0.844054	0.000216584	0.000216749
3	chr12:121206046:T:C	121206046	NA,C	NA,T	NA,1	NA,-inf	NA,inf	NA,0.897511	0.000216578	0.000216749
3	chr12:122396737:CT:C	122396737	NA,C	NA,CT	NA,1	NA,inf	NA,inf	NA,0.918236	0.000216523	0.000216722
3	chr12:122141445:A:G	122141445	G,G	A,A	1,1	inf,inf	inf,inf	1.34186,0.631089	0.000216474	0.000216638
3	chr12:120526123:A:G	120526123	G,NA	A,NA	1,NA	inf,NA	inf,NA	1.36429,NA	0.000215968	0.000216177
3	chr12:121604944:G:A	121604944	A,A	G,G	1,1	-inf,-inf	inf,inf	1.70087,1.34424	0.000215845	0.000216238
3	chr12:121641762:A:G	121641762	G,G	A,A	1,1	-inf,inf	inf,inf	3.16704,0.0792086	0.000215722	0.000215815
3	chr12:121202747:A:G	121202747	NA,G	NA,A	NA,1	NA,-inf	NA,inf	NA,0.867126	0.000215499	0.000215658
3	chr12:122425635:A:G	122425635	NA,G	NA,A	NA,1	NA,inf	NA,inf	NA,0.942828	0.00021521	0.00021542
3	chr12:121659430:C:T	121659430	NA,T	NA,C	NA,1	NA,-inf	NA,inf	NA,0.907876	0.000215133	0.000215316
3	chr12:121711115:C:T	121711115	T,T	C,C	1,1	inf,inf	inf,inf	4.93624,0.846225	0.000215038	0.000215251
3	chr12:120700558:C:T	120700558	T,NA	C,NA	1,NA	-inf,NA	inf,NA	2.12438,NA	0.000214677	0.000215359
3	chr12:122292287:G:A	122292287	NA,A	NA,G	NA,1	NA,inf	NA,inf	NA,0.929838	0.000214319	0.000214518
3	chr12:120698491:C:T	120698491	NA,T	NA,C	NA,1	NA,inf	NA,inf	NA,1.04472	0.000214109	0.000214366
3	chr12:121951176:G:A	121951176	NA,A	NA,G	NA,1	NA,inf	NA,inf	NA,0.943275	0.000213992	0.000214198
3	chr12:122174715:G:C	122174715	NA,C	NA,G	NA,1	NA,-inf	NA,inf	NA,0.931312	0.000213963	0.00021414
3	chr12:122140665:A:G	122140665	G,G	A,A	1,1	inf,inf	inf,inf	1.36419,0.592293	0.000213842	0.000214003
3	chr12:121487425:G:A	121487425	NA,A	NA,G	NA,1	NA,-inf	NA,inf	NA,0.995627	0.000213588	0.000213785
3	chr12:122291585:T:C	122291585	NA,C	NA,T	NA,1	NA,inf	NA,inf	NA,0.925926	0.000212925	0.000213123
3	chr12:122235066:G:A	122235066	NA,A	NA,G	NA,1	NA,inf	NA,inf	NA,0.918704	0.000212737	0.000212939
3	chr12:122414710:C:T	122414710	NA,T	NA,C	NA,1	NA,inf	NA,inf	NA,0.907337	0.000212326	0.000212522
3	chr12:121443988:C:T	121443988	NA,T	NA,C	NA,1	NA,-inf	NA,inf	NA,0.830458	0.000212264	0.000212425
3	chr12:121224551:G:A	121224551	NA,A	NA,G	NA,1	NA,-inf	NA,inf	NA,0.854321	0.00021191	0.00021207
3	chr12:120696077:G:A	120696077	A,NA	G,NA	1,NA	-inf,NA	inf,NA	2.11575,NA	0.00021147	0.000212142
3	chr12:122503889:C:T	122503889	NA,T	NA,C	NA,1	NA,-inf	NA,inf	NA,0.909858	0.000211454	0.000211635
3	chr12:120632306:G:A	120632306	A,NA	G,NA	1,NA	inf,NA	inf,NA	0.826877,NA	0.000211238	0.000211345
3	chr12:120823298:T:C	120823298	C,NA	T,NA	1,NA	-inf,NA	inf,NA	1.56717,NA	0.000211045	0.000211682
3	chr12:122168509:G:A	122168509	A,NA	G,NA	1,NA	-inf,NA	inf,NA	0.648784,NA	0.000210841	0.000211098
3	chr12:121675870:C:T	121675870	NA,T	NA,C	NA,1	NA,inf	NA,inf	NA,0.941549	0.000210731	0.000210938
3	chr12:121123617:T:C	121123617	NA,C	NA,T	NA,1	NA,inf	NA,inf	NA,0.59907	0.00021012	0.000210243
3	chr12:121126660:C:T	121126660	T,T	C,C	1,1	-inf,inf	inf,inf	0.942482,1.05347	0.000209739	0.000209862
3	chr12:122180051:T:G	122180051	NA,G	NA,T	NA,1	NA,inf	NA,inf	NA,0.866167	0.000209669	0.000209851
3	chr12:122039364:G:A	122039364	NA,A	NA,G	NA,1	NA,-inf	NA,inf	NA,0.890584	0.000209669	0.000209841
3	chr12:121246782:C:T	121246782	NA,T	NA,C	NA,1	NA,-inf	NA,inf	NA,0.849983	0.0002094	0.000209559
3	chr12:122411906:G:A	122411906	NA,A	NA,G	NA,1	NA,inf	NA,inf	NA,0.897268	0.000209033	0.000209225
3	chr12:121256316:T:C	121256316	NA,C	NA,T	NA,1	NA,-inf	NA,inf	NA,0.846745	0.000208914	0.000209072
3	chr12:121223841:G:A	121223841	NA,A	NA,G	NA,1	NA,-inf	NA,inf	NA,0.845816	0.000208816	0.000208974
3	chr12:121822643:T:C	121822643	C,C	T,T	1,1	-inf,-inf	inf,inf	2.07568,0.0956498	0.000208622	0.00020874
3	chr12:121489144:C:T	121489144	T,T	C,C	1,1	-inf,inf	inf,inf	0.540897,1.60066	0.000208148	0.000208386
3	chr12:120989850:G:C	120989850	C,NA	G,NA	1,NA	inf,NA	inf,NA	1.97644,NA	0.00020813	0.000209425
3	chr12:121623339:C:G	121623339	NA,G	NA,C	NA,1	NA,inf	NA,inf	NA,0.930519	0.000208126	0.000208327
3	chr12:122388846:G:A	122388846	NA,A	NA,G	NA,1	NA,inf	NA,inf	NA,0.916924	0.000208074	0.000208276
3	chr12:121239863:C:T	121239863	T,NA	C,NA	1,NA	-inf,NA	inf,NA	1.08155,NA	0.000207867	0.000208033
3	chr12:121641442:T:C	121641442	NA,C	NA,T	NA,1	NA,-inf	NA,inf	NA,0.907738	0.000207799	0.000207968
3	chr12:122169442:G:A	122169442	A,A	G,G	1,1	inf,-inf	inf,inf	1.2056,0.170098	0.000207659	0.000207905
3	chr12:121624882:C:T	121624882	NA,T	NA,C	NA,1	NA,inf	NA,inf	NA,0.928995	0.000207614	0.000207815
3	chr12:121627229:G:A	121627229	NA,A	NA,G	NA,1	NA,inf	NA,inf	NA,0.928995	0.000207614	0.000207815
3	chr12:121403614:G:C	121403614	NA,C	NA,G	NA,1	NA,-inf	NA,inf	NA,0.853834	0.000207159	0.000207315
3	chr12:122131552:C:T	122131552	T,T	C,C	1,1	inf,inf	inf,inf	1.10472,1.03407	0.000207045	0.000207194
3	chr12:122482498:G:T	122482498	NA,T	NA,G	NA,1	NA,inf	NA,inf	NA,0.907097	0.000206936	0.000207133
3	chr12:122084705:C:T	122084705	T,T	C,C	1,1	-inf,-inf	inf,inf	1.41219,0.454091	0.000206895	0.000207055
3	chr12:121128067:C:T	121128067	T,T	C,C	1,1	-inf,inf	inf,inf	0.929633,1.06376	0.000206845	0.000206967
3	chr12:122280565:C:T	122280565	T,T	C,C	1,1	-inf,inf	inf,inf	0.312487,1.78638	0.000206742	0.000206931
3	chr12:121038353:C:T	121038353	NA,T	NA,C	NA,1	NA,-inf	NA,inf	NA,1.07095	0.000206387	0.000206658
3	chr12:121422074:T:C	121422074	NA,C	NA,T	NA,1	NA,-inf	NA,inf	NA,0.816474	0.000206344	0.000206502
3	chr12:121256222:T:C	121256222	NA,C	NA,T	NA,1	NA,-inf	NA,inf	NA,0.839127	0.000206165	0.000206321
3	chr12:121625993:C:A	121625993	NA,A	NA,C	NA,1	NA,inf	NA,inf	NA,0.9245	0.00020609	0.000206289
3	chr12:121745892:T:C	121745892	C,C	T,T	1,1	-inf,inf	inf,inf	2.72336,0.00344741	0.000206027	0.000206171
3	chr12:121768850:G:A	121768850	A,A	G,G	1,1	-inf,-inf	inf,inf	2.40232,0.40556	0.000205748	0.000205872
3	chr12:121955197:G:A	121955197	A,A	G,G	1,1	inf,inf	inf,inf	0.0443456,1.69772	0.000205605	0.000205825
3	chr12:121176481:G:A	121176481	A,NA	G,NA	1,NA	inf,NA	inf,NA	1.6385,NA	0.000205404	0.000206022
3	chr12:121950490:A:G	121950490	G,G	A,A	1,1	-inf,inf	inf,inf	0.0709222,1.77952	0.00020522	0.000205413
3	chr12:122414486:C:T	122414486	NA,T	NA,C	NA,1	NA,inf	NA,inf	NA,0.890094	0.000205062	0.000205252
3	chr12:122442365:C:G	122442365	NA,G	NA,C	NA,1	NA,inf	NA,inf	NA,0.885183	0.000205036	0.000205225
3	chr12:122398872:A:C	122398872	NA,C	NA,A	NA,1	NA,inf	NA,inf	NA,0.907973	0.000204946	0.000205145
3	chr12:121442267:G:A	121442267	NA,A	NA,G	NA,1	NA,inf	NA,inf	NA,0.932301	0.000204819	0.000205018
3	chr12:121625812:G:C	121625812	NA,C	NA,G	NA,1	NA,inf	NA,inf	NA,0.920778	0.000204812	0.00020501
3	chr12:121784266:G:A	121784266	NA,A	NA,G	NA,1	NA,-inf	NA,inf	NA,0.913563	0.00020451	0.000204689
3	chr12:121122078:T:A	121122078	NA,A	NA,T	NA,1	NA,inf	NA,inf	NA,0.586182	0.000204236	0.000204357
3	chr12:122281882:A:G	122281882	G,G	A,A	1,1	-inf,inf	inf,inf	0.334124,1.76503	0.000204136	0.000204325
3	chr12:121661703:T:C	121661703	NA,C	NA,T	NA,1	NA,-inf	NA,inf	NA,0.902069	0.000203912	0.00020408
3	chr12:122384151:C:T	122384151	NA,T	NA,C	NA,1	NA,-inf	NA,inf	NA,0.88248	0.000203859	0.000204032
3	chr12:122048109:G:A	122048109	NA,A	NA,G	NA,1	NA,inf	NA,inf	NA,0.926457	0.000203654	0.000203859
3	chr12:120835636:A:G	120835636	G,NA	A,NA	1,NA	-inf,NA	inf,NA	1.80369,NA	0.000203458	0.000203973
3	chr12:121255963:G:A	121255963	NA,A	NA,G	NA,1	NA,-inf	NA,inf	NA,0.833664	0.000203444	0.000203598
3	chr12:122491401:C:T	122491401	NA,T	NA,C	NA,1	NA,-inf	NA,inf	NA,0.937366	0.000203389	0.000203582
3	chr12:121949831:A:G	121949831	G,G	A,A	1,1	-inf,inf	inf,inf	0.0671246,1.77952	0.000203223	0.000203413
3	chr12:121974926:A:G	121974926	G,G	A,A	1,1	-inf,inf	inf,inf	0.0192948,1.82695	0.000202914	0.000203104
3	chr12:120485988:T:C	120485988	NA,C	NA,T	NA,1	NA,inf	NA,inf	NA,0.868423	0.000202878	0.000203057
3	chr12:121579121:G:C	121579121	NA,C	NA,G	NA,1	NA,inf	NA,inf	NA,0.953699	0.000202737	0.000202952
3	chr12:122381738:G:A	122381738	NA,A	NA,G	NA,1	NA,inf	NA,inf	NA,0.901328	0.00020272	0.000202917
3	chr12:121126588:C:T	121126588	T,T	C,C	1,1	-inf,inf	inf,inf	0.925776,1.05429	0.000202467	0.000202587
3	chr12:121954132:C:T	121954132	T,T	C,C	1,1	inf,inf	inf,inf	0.0545498,1.66863	0.000201682	0.000201899
3	chr12:121592168:A:G	121592168	NA,G	NA,A	NA,1	NA,inf	NA,inf	NA,0.95034	0.000201479	0.000201693
3	chr12:122155181:C:T	122155181	T,T	C,C	1,1	inf,-inf	inf,inf	1.32694,0.336787	0.000201468	0.000201721
3	chr12:121789018:C:T	121789018	NA,T	NA,C	NA,1	NA,-inf	NA,inf	NA,0.861955	0.000201405	0.000201575
3	chr12:122402094:G:A	122402094	NA,A	NA,G	NA,1	NA,-inf	NA,inf	NA,0.875547	0.000201216	0.000201387
3	chr12:121253327:G:A	121253327	NA,A	NA,G	NA,1	NA,-inf	NA,inf	NA,0.825259	0.000201012	0.000201165
3	chr12:121440856:C:T	121440856	T,T	C,C	1,1	inf,-inf	inf,inf	0.275729,1.54202	0.000200569	0.000200744
3	chr12:120721808:G:A	120721808	A,NA	G,NA	1,NA	-inf,NA	inf,NA	2.00403,NA	0.000200476	0.000201048
3	chr12:122155465:G:A	122155465	NA,A	NA,G	NA,1	NA,inf	NA,inf	NA,0.895323	0.000199903	0.000200095
3	chr12:122153459:A:C	122153459	C,C	A,A	1,1	inf,-inf	inf,inf	1.32418,0.328982	0.000199855	0.000200106
3	chr12:121592882:G:A	121592882	NA,A	NA,G	NA,1	NA,inf	NA,inf	NA,0.949547	0.000199816	0.000200029
3	chr12:122407286:ATACT:A	122407286	NA,A	NA,ATACT	NA,1	NA,inf	NA,inf	NA,0.894314	0.000199639	0.000199834
3	chr12:120893602:C:G	120893602	G,NA	C,NA	1,NA	-inf,NA	inf,NA	1.78901,NA	0.000199404	0.000199906
3	chr12:121845110:C:T	121845110	NA,T	NA,C	NA,1	NA,-inf	NA,inf	NA,0.855982	0.000199312	0.000199483
3	chr12:121273065:G:C	121273065	NA,C	NA,G	NA,1	NA,inf	NA,inf	NA,0.93703	0.000199258	0.000199472
3	chr12:120871639:C:G	120871639	G,G	C,C	1,1	-inf,-inf	inf,inf	4.10856,0.199315	0.000198952	0.000331261
3	chr12:121839985:C:A	121839985	A,A	C,C	1,1	-inf,-inf	inf,inf	1.95979,0.142907	0.000198755	0.000198864
3	chr12:121221625:C:T	121221625	NA,T	NA,C	NA,1	NA,-inf	NA,inf	NA,0.816083	0.000198736	0.000198887
3	chr12:122507482:CATTTGTCATTGCAAATAATGTCA:C	122507482	NA,C	NA,CATTTGTCATTGCAAATAATGTCA	NA,1	NA,-inf	NA,inf	NA,0.871303	0.000198534	0.000198704
3	chr12:122132768:TG:T	122132768	T,T	TG,TG	1,1	inf,inf	inf,inf	1.04043,1.08532	0.000198476	0.000198617
3	chr12:120924475:C:T	120924475	NA,T	NA,C	NA,1	NA,-inf	NA,inf	NA,0.982468	0.000197757	0.000197954
3	chr12:121108852:T:A	121108852	NA,A	NA,T	NA,1	NA,-inf	NA,inf	NA,0.840642	0.000197257	0.000197416
3	chr12:122397336:T:C	122397336	NA,C	NA,T	NA,1	NA,-inf	NA,inf	NA,0.866793	0.000197036	0.000197205
3	chr12:121444974:T:C	121444974	C,C	T,T	1,1	inf,-inf	inf,inf	0.291889,1.51161	0.000196863	0.000197034
3	chr12:122283010:C:T	122283010	T,T	C,C	1,1	-inf,inf	inf,inf	0.369325,1.71472	0.000196461	0.000196644
3	chr12:121853988:G:A	121853988	NA,A	NA,G	NA,1	NA,inf	NA,inf	NA,0.879654	0.000196278	0.000196464
3	chr12:121442717:G:A	121442717	A,A	G,G	1,1	inf,-inf	inf,inf	0.301954,1.4954	0.000196061	0.000196231
3	chr12:122162324:A:G	122162324	G,G	A,A	1,1	-inf,inf	inf,inf	1.54741,0.255427	0.000196024	0.000196193
3	chr12:121764099:G:A	121764099	NA,A	NA,G	NA,1	NA,inf	NA,inf	NA,0.844422	0.000195678	0.000195852
3	chr12:122392170:C:T	122392170	NA,T	NA,C	NA,1	NA,-inf	NA,inf	NA,0.862418	0.000195646	0.000195814
3	chr12:122167077:G:A	122167077	A,A	G,G	1,1	inf,-inf	inf,inf	1.17713,0.19093	0.000195599	0.000195831
3	chr12:122146559:A:G	122146559	NA,G	NA,A	NA,1	NA,inf	NA,inf	NA,0.839678	0.000195563	0.000195748
3	chr12:122364277:A:G	122364277	NA,G	NA,A	NA,1	NA,-inf	NA,inf	NA,0.86215	0.000195554	0.000195721
3	chr12:121598309:C:G	121598309	NA,G	NA,C	NA,1	NA,-inf	NA,inf	NA,0.869655	0.000195542	0.00019571
3	chr12:121734518:A:C	121734518	C,C	A,A	1,1	inf,-inf	inf,inf	5.01817,0.0585758	0.000195054	0.00019521
3	chr12:122131739:G:A	122131739	A,A	G,G	1,1	inf,inf	inf,inf	1.00776,1.11227	0.000194835	0.000194974
3	chr12:121207564:G:C	121207564	NA,C	NA,G	NA,1	NA,-inf	NA,inf	NA,0.838693	0.000194784	0.00019494
3	chr12:121271446:T:C	121271446	NA,C	NA,T	NA,1	NA,inf	NA,inf	NA,0.966805	0.000194761	0.000194996
3	chr12:121439470:G:T	121439470	T,T	G,G	1,1	inf,-inf	inf,inf	0.285399,1.51444	0.000194718	0.000194888
3	chr12:122409417:C:T	122409417	NA,T	NA,C	NA,1	NA,inf	NA,inf	NA,0.878211	0.000194554	0.000194744
3	chr12:122451394:A:G	122451394	NA,G	NA,A	NA,1	NA,inf	NA,inf	NA,0.85633	0.000194286	0.000194466
3	chr12:121930195:A:G	121930195	G,G	A,A	1,1	inf,inf	inf,inf	0.0199613,1.69877	0.000194284	0.000194497
3	chr12:121261875:T:G	121261875	NA,G	NA,T	NA,1	NA,inf	NA,inf	NA,0.908664	0.000194253	0.000194441
3	chr12:120600694:T:C	120600694	NA,C	NA,T	NA,1	NA,-inf	NA,inf	NA,0.830318	0.000194245	0.000194406
3	chr12:122514157:C:CAGTTCTTT	122514157	NA,CAGTTCTTT	NA,C	NA,1	NA,-inf	NA,inf	NA,0.858012	0.000194213	0.00019438
3	chr12:122298872:G:A	122298872	NA,A	NA,G	NA,1	NA,inf	NA,inf	NA,0.869565	0.000194148	0.000194328
3	chr12:121200788:T:C	121200788	NA,C	NA,T	NA,1	NA,-inf	NA,inf	NA,0.832415	0.000193786	0.000193939
3	chr12:122188501:C:T	122188501	T,T	C,C	1,1	-inf,-inf	inf,inf	0.781872,1.08254	0.000193663	0.000193804
3	chr12:121611206:G:A	121611206	NA,A	NA,G	NA,1	NA,-inf	NA,inf	NA,0.828878	0.000193283	0.000193443
3	chr12:121715589:C:T	121715589	NA,T	NA,C	NA,1	NA,inf	NA,inf	NA,0.875811	0.000193276	0.000193459
3	chr12:122022341:G:T	122022341	NA,T	NA,G	NA,1	NA,inf	NA,inf	NA,0.844801	0.000192417	0.000192604
3	chr12:122280045:A:C	122280045	C,C	A,A	1,1	-inf,inf	inf,inf	0.328883,1.73401	0.000192298	0.000192475
3	chr12:121134783:CT:C	121134783	NA,C	NA,CT	NA,1	NA,inf	NA,inf	NA,0.561146	0.000192183	0.0001923
3	chr12:121630802:C:T	121630802	NA,T	NA,C	NA,1	NA,inf	NA,inf	NA,0.880264	0.000191945	0.00019213
3	chr12:121434889:G:A	121434889	NA,A	NA,G	NA,1	NA,-inf	NA,inf	NA,0.772936	0.000191867	0.000192014
3	chr12:121216586:C:T	121216586	NA,T	NA,C	NA,1	NA,inf	NA,inf	NA,0.915488	0.000191803	0.000192002
3	chr12:122415220:G:A	122415220	NA,A	NA,G	NA,1	NA,inf	NA,inf	NA,0.869851	0.000191795	0.000191982
3	chr12:121951342:A:G	121951342	G,G	A,A	1,1	-inf,inf	inf,inf	0.0470464,1.77802	0.00019168	0.00019186
3	chr12:121437979:C:T	121437979	NA,T	NA,C	NA,1	NA,-inf	NA,inf	NA,0.771776	0.000191367	0.000191515
3	chr12:120791422:T:C	120791422	NA,C	NA,T	NA,1	NA,-inf	NA,inf	NA,0.708229	0.000191241	0.000191367
3	chr12:121249958:C:T	121249958	NA,T	NA,C	NA,1	NA,-inf	NA,inf	NA,0.795505	0.000191165	0.000191311
3	chr12:121251533:C:T	121251533	NA,T	NA,C	NA,1	NA,-inf	NA,inf	NA,0.795305	0.000191063	0.000191208
3	chr12:121838529:G:A	121838529	A,A	G,G	1,1	-inf,inf	inf,inf	1.93964,0.133148	0.000190878	0.000190984
3	chr12:121904830:G:A	121904830	NA,A	NA,G	NA,1	NA,inf	NA,inf	NA,0.847691	0.000190498	0.000190679
3	chr12:122237073:A:G	122237073	G,G	A,A	1,1	inf,-inf	inf,inf	0.72186,1.29123	0.000190453	0.000190761
3	chr12:121413702:C:T	121413702	NA,T	NA,C	NA,1	NA,-inf	NA,inf	NA,0.769315	0.000190416	0.000190563
3	chr12:122382660:C:T	122382660	NA,T	NA,C	NA,1	NA,inf	NA,inf	NA,0.871438	0.000190366	0.000190552
3	chr12:120512904:A:G	120512904	NA,G	NA,A	NA,1	NA,inf	NA,inf	NA,0.858407	0.000190097	0.000190279
3	chr12:121667138:T:A	121667138	NA,A	NA,T	NA,1	NA,inf	NA,inf	NA,0.878131	0.000189858	0.000190043
3	chr12:121444920:G:A	121444920	A,A	G,G	1,1	inf,-inf	inf,inf	0.27856,1.50903	0.00018984	0.000190006
3	chr12:121641999:CAT:C	121641999	NA,C	NA,CAT	NA,1	NA,inf	NA,inf	NA,0.910209	0.000189825	0.000190024
3	chr12:121640646:C:T	121640646	NA,T	NA,C	NA,1	NA,inf	NA,inf	NA,0.913611	0.00018948	0.000189683
3	chr12:122470517:G:A	122470517	NA,A	NA,G	NA,1	NA,inf	NA,inf	NA,0.853266	0.000189268	0.000189447
3	chr12:120506568:T:C	120506568	NA,C	NA,T	NA,1	NA,-inf	NA,inf	NA,0.901618	0.000189118	0.000189297
3	chr12:121587314:A:G	121587314	G,G	A,A	1,1	inf,inf	inf,inf	2.68981,1.02906	0.000189106	0.00018923
3	chr12:121157189:G:A	121157189	NA,A	NA,G	NA,1	NA,inf	NA,inf	NA,0.766467	0.000189071	0.000189226
3	chr12:122072732:C:A	122072732	NA,A	NA,C	NA,1	NA,-inf	NA,inf	NA,0.863634	0.000188792	0.000188961
3	chr12:122259265:G:A	122259265	A,A	G,G	1,1	-inf,inf	inf,inf	0.481261,1.60043	0.000188774	0.000188953
3	chr12:120579021:T:C	120579021	NA,C	NA,T	NA,1	NA,inf	NA,inf	NA,0.827679	0.000188692	0.000188868
3	chr12:122240352:G:A	122240352	A,A	G,G	1,1	-inf,inf	inf,inf	0.510128,1.61036	0.000188111	0.000188302
3	chr12:121772232:G:A	121772232	A,A	G,G	1,1	-inf,inf	inf,inf	2.74367,0.261719	0.000187892	0.00018801
3	chr12:121190202:T:TG	121190202	NA,TG	NA,T	NA,1	NA,inf	NA,inf	NA,0.910332	0.000187888	0.000188087
3	chr12:121142152:G:A	121142152	A,A	G,G	1,1	-inf,inf	inf,inf	0.322185,1.3818	0.000187789	0.000187862
3	chr12:122197076:C:T	122197076	NA,T	NA,C	NA,1	NA,-inf	NA,inf	NA,0.856611	0.000187669	0.000187837
3	chr12:121853750:C:T	121853750	NA,T	NA,C	NA,1	NA,-inf	NA,inf	NA,0.844351	0.000187591	0.000187758
3	chr12:121646034:G:A	121646034	NA,A	NA,G	NA,1	NA,-inf	NA,inf	NA,0.853637	0.000187522	0.000187677
3	chr12:122146146:T:C	122146146	NA,C	NA,T	NA,1	NA,-inf	NA,inf	NA,0.818739	0.000187519	0.000187677
3	chr12:120484140:C:A	120484140	NA,A	NA,C	NA,1	NA,-inf	NA,inf	NA,0.899284	0.000187332	0.000187511
3	chr12:121444858:G:C	121444858	C,C	G,G	1,1	inf,-inf	inf,inf	0.27989,1.49984	0.000187199	0.000187363
3	chr12:122332331:C:T	122332331	NA,T	NA,C	NA,1	NA,-inf	NA,inf	NA,0.865611	0.000186928	0.000187083
3	chr12:122496869:G:A	122496869	NA,A	NA,G	NA,1	NA,-inf	NA,inf	NA,0.835847	0.000186632	0.000186793
3	chr12:121124679:A:G	121124679	G,G	A,A	1,1	-inf,inf	inf,inf	0.841613,0.871977	0.000186584	0.00018666
3	chr12:121757617:T:C	121757617	C,C	T,T	1,1	-inf,-inf	inf,inf	2.65582,0.0572452	0.000186578	0.000186708
3	chr12:121729787:C:T	121729787	T,T	C,C	1,1	-inf,inf	inf,inf	2.35331,0.701457	0.000186576	0.000186697
3	chr12:121262415:C:T	121262415	NA,T	NA,C	NA,1	NA,-inf	NA,inf	NA,0.773365	0.000186311	0.00018645
3	chr12:122500482:C:CCG	122500482	NA,CCG	NA,C	NA,1	NA,-inf	NA,inf	NA,0.834223	0.000186244	0.000186404
3	chr12:122372682:T:C	122372682	NA,C	NA,T	NA,1	NA,inf	NA,inf	NA,0.827617	0.000185775	0.000185946
3	chr12:120487442:G:A	120487442	NA,A	NA,G	NA,1	NA,-inf	NA,inf	NA,0.890648	0.000185557	0.000185733
3	chr12:120605950:C:T	120605950	NA,T	NA,C	NA,1	NA,inf	NA,inf	NA,0.856331	0.000185532	0.000185721
3	chr12:121317549:G:A	121317549	NA,A	NA,G	NA,1	NA,-inf	NA,inf	NA,0.778692	0.000185465	0.00018561
3	chr12:122425629:T:C	122425629	NA,C	NA,T	NA,1	NA,inf	NA,inf	NA,0.846717	0.000185463	0.000185643
3	chr12:122166708:G:A	122166708	A,A	G,G	1,1	inf,-inf	inf,inf	1.14943,0.205972	0.000185029	0.000185249
3	chr12:122249263:G:A	122249263	NA,A	NA,G	NA,1	NA,-inf	NA,inf	NA,0.821621	0.000184994	0.000185154
3	chr12:120911887:A:C	120911887	NA,C	NA,A	NA,1	NA,-inf	NA,inf	NA,0.643855	0.000184618	0.000184737
3	chr12:121149024:G:A	121149024	NA,A	NA,G	NA,1	NA,-inf	NA,inf	NA,0.726106	0.000184482	0.000184608
3	chr12:121690669:A:C	121690669	NA,C	NA,A	NA,1	NA,-inf	NA,inf	NA,0.845068	0.000184418	0.000184581
3	chr12:121435813:G:C	121435813	C,C	G,G	1,1	inf,-inf	inf,inf	0.27613,1.49661	0.000184172	0.000184333
3	chr12:121018497:C:G	121018497	NA,G	NA,C	NA,1	NA,-inf	NA,inf	NA,0.685581	0.000184023	0.000184151
3	chr12:122450307:C:G	122450307	NA,G	NA,C	NA,1	NA,inf	NA,inf	NA,0.822862	0.000183782	0.000183952
3	chr12:121088785:T:C	121088785	NA,C	NA,T	NA,1	NA,inf	NA,inf	NA,0.81218	0.000183362	0.000183528
3	chr12:120628023:A:G	120628023	G,NA	A,NA	1,NA	-inf,NA	inf,NA	1.91653,NA	0.000183282	0.000183777
3	chr12:121116665:A:G	121116665	NA,G	NA,A	NA,1	NA,-inf	NA,inf	NA,0.786376	0.000183195	0.000183341
3	chr12:120747087:T:G	120747087	G,G	T,T	1,1	inf,inf	inf,inf	0.232897,1.65963	0.000183139	0.000183283
3	chr12:122375586:G:A	122375586	NA,A	NA,G	NA,1	NA,-inf	NA,inf	NA,0.821464	0.000183124	0.000183281
3	chr12:122313463:A:G	122313463	NA,G	NA,A	NA,1	NA,inf	NA,inf	NA,0.826335	0.000183075	0.000183248
3	chr12:122382217:C:T	122382217	NA,T	NA,C	NA,1	NA,-inf	NA,inf	NA,0.821095	0.000183006	0.000183163
3	chr12:122164368:A:G	122164368	G,G	A,A	1,1	inf,inf	inf,inf	1.31314,0.00769507	0.000182931	0.000183119
3	chr12:122320544:T:C	122320544	NA,C	NA,T	NA,1	NA,-inf	NA,inf	NA,0.826945	0.000182819	0.000182977
3	chr12:121798612:T:G	121798612	G,G	T,T	1,1	-inf,inf	inf,inf	1.36721,0.875965	0.00018264	0.000182751
3	chr12:121551019:CA:C	121551019	NA,C	NA,CA	NA,1	NA,inf	NA,inf	NA,0.829998	0.000182364	0.000182536
3	chr12:121983428:A:G	121983428	NA,G	NA,A	NA,1	NA,-inf	NA,inf	NA,0.812967	0.000182295	0.000182447
3	chr12:121953219:A:G	121953219	NA,G	NA,A	NA,1	NA,inf	NA,inf	NA,0.765998	0.000182102	0.000182271
3	chr12:121239659:C:T	121239659	NA,T	NA,C	NA,1	NA,-inf	NA,inf	NA,0.77246	0.000182025	0.000182167
3	chr12:121550997:CAATGGCAGAGCTA:C	121550997	NA,C	NA,CAATGGCAGAGCTA	NA,1	NA,inf	NA,inf	NA,0.828809	0.000182025	0.000182196
3	chr12:120560096:T:G	120560096	NA,G	NA,T	NA,1	NA,inf	NA,inf	NA,0.831484	0.000181969	0.000182143
3	chr12:121773876:A:G	121773876	G,G	A,A	1,1	-inf,-inf	inf,inf	2.9882,1.26885	0.000181933	0.000182036
3	chr12:121663998:G:A	121663998	NA,A	NA,G	NA,1	NA,inf	NA,inf	NA,0.883821	0.000181711	0.000181901
3	chr12:122129513:G:T	122129513	T,T	G,G	1,1	-inf,-inf	inf,inf	1.57046,0.147401	0.000181242	0.000181403
3	chr12:122124584:C:T	122124584	T,T	C,C	1,1	-inf,-inf	inf,inf	1.37613,0.443134	0.000180855	0.000180993
3	chr12:121441899:C:A	121441899	A,A	C,C	1,1	inf,-inf	inf,inf	0.274306,1.48725	0.000180834	0.000180991
3	chr12:120518071:T:C	120518071	NA,C	NA,T	NA,1	NA,inf	NA,inf	NA,0.826844	0.000180749	0.000180922
3	chr12:121435983:A:G	121435983	G,G	A,A	1,1	inf,-inf	inf,inf	0.262148,1.50338	0.000180704	0.000180862
3	chr12:121167292:G:A	121167292	NA,A	NA,G	NA,1	NA,inf	NA,inf	NA,0.789248	0.000180614	0.000180782
3	chr12:121202705:G:T	121202705	NA,T	NA,G	NA,1	NA,-inf	NA,inf	NA,0.789438	0.000180303	0.000180447
3	chr12:121146571:G:A	121146571	NA,A	NA,G	NA,1	NA,-inf	NA,inf	NA,0.738085	0.00018019	0.000180323
3	chr12:121776373:C:T	121776373	NA,T	NA,C	NA,1	NA,-inf	NA,inf	NA,0.833325	0.000180149	0.000180314
3	chr12:121753940:A:G	121753940	G,G	A,A	1,1	-inf,-inf	inf,inf	2.63752,0.00823615	0.000180067	0.000180194
3	chr12:120739453:G:A	120739453	NA,A	NA,G	NA,1	NA,inf	NA,inf	NA,0.734913	0.000179951	0.000180107
3	chr12:122167120:T:G	122167120	NA,G	NA,T	NA,1	NA,-inf	NA,inf	NA,0.868052	0.000179739	0.000179899
3	chr12:121802064:A:G	121802064	NA,G	NA,A	NA,1	NA,inf	NA,inf	NA,0.795207	0.000179585	0.000179747
3	chr12:121363709:A:G	121363709	NA,G	NA,A	NA,1	NA,-inf	NA,inf	NA,0.851266	0.000179544	0.000179712
3	chr12:121938840:A:T	121938840	NA,T	NA,A	NA,1	NA,inf	NA,inf	NA,0.834593	0.000179519	0.000179691
3	chr12:122028201:G:A	122028201	A,A	G,G	1,1	inf,inf	inf,inf	0.459843,1.12109	0.000179488	0.000179628
3	chr12:122003012:T:C	122003012	NA,C	NA,T	NA,1	NA,-inf	NA,inf	NA,0.801452	0.000179414	0.000179563
3	chr12:121861751:G:A	121861751	NA,A	NA,G	NA,1	NA,inf	NA,inf	NA,0.738308	0.000179408	0.000179565
3	chr12:122110026:T:C	122110026	NA,C	NA,T	NA,1	NA,inf	NA,inf	NA,0.822737	0.000179402	0.000179575
3	chr12:120484019:T:C	120484019	NA,C	NA,T	NA,1	NA,inf	NA,inf	NA,0.85998	0.000179355	0.000179535
3	chr12:121761231:A:G	121761231	G,G	A,A	1,1	-inf,-inf	inf,inf	2.63118,0.0234099	0.000179254	0.00017938
3	chr12:121349565:C:G	121349565	NA,G	NA,C	NA,1	NA,-inf	NA,inf	NA,0.849766	0.000179088	0.000179255
3	chr12:121444295:T:G	121444295	G,G	T,T	1,1	inf,-inf	inf,inf	0.280426,1.47385	0.000178994	0.00017915
3	chr12:122145738:G:A	122145738	A,A	G,G	1,1	-inf,-inf	inf,inf	1.24434,0.63989	0.000178947	0.000179083
3	chr12:121407031:T:G	121407031	G,NA	T,NA	1,NA	-inf,NA	inf,NA	1.38531,NA	0.000178815	0.000178988
3	chr12:122033462:C:T	122033462	T,T	C,C	1,1	inf,inf	inf,inf	0.39715,1.20142	0.00017878	0.000178923
3	chr12:121479025:G:A	121479025	NA,A	NA,G	NA,1	NA,-inf	NA,inf	NA,0.776404	0.000178773	0.000178912
3	chr12:121438122:C:G	121438122	G,G	C,C	1,1	inf,-inf	inf,inf	0.261891,1.49937	0.000178754	0.00017891
3	chr12:121730683:C:T	121730683	T,T	C,C	1,1	inf,-inf	inf,inf	4.48059,0.228147	0.000178729	0.00017886
3	chr12:121218811:G:T	121218811	T,NA	G,NA	1,NA	-inf,NA	inf,NA	0.952693,NA	0.00017856	0.000178654
3	chr12:122139657:A:G	122139657	NA,G	NA,A	NA,1	NA,inf	NA,inf	NA,0.819382	0.000178437	0.000178608
3	chr12:122165806:C:T	122165806	T,T	C,C	1,1	inf,-inf	inf,inf	1.12878,0.219839	0.000178276	0.000178487
3	chr12:121959862:T:A	121959862	A,A	T,T	1,1	inf,inf	inf,inf	0.0259143,1.64678	0.000178084	0.000178276
3	chr12:121439063:G:A	121439063	A,A	G,G	1,1	inf,-inf	inf,inf	0.225942,1.54258	0.000177969	0.000178125
3	chr12:120577001:C:T	120577001	NA,T	NA,C	NA,1	NA,inf	NA,inf	NA,0.816479	0.000177605	0.000177775
3	chr12:122253342:C:T	122253342	T,T	C,C	1,1	inf,-inf	inf,inf	0.928644,1.07321	0.000177419	0.00017773
3	chr12:122047064:C:T	122047064	NA,T	NA,C	NA,1	NA,inf	NA,inf	NA,0.844003	0.000177362	0.000177539
3	chr12:122403244:A:G	122403244	NA,G	NA,A	NA,1	NA,inf	NA,inf	NA,0.809409	0.000177308	0.000177472
3	chr12:121483031:G:T	121483031	NA,T	NA,G	NA,1	NA,-inf	NA,inf	NA,0.772386	0.000177136	0.000177275
3	chr12:121590228:T:C	121590228	NA,C	NA,T	NA,1	NA,-inf	NA,inf	NA,0.765883	0.000177082	0.000177227
3	chr12:121091068:G:T	121091068	T,T	G,G	1,1	-inf,inf	inf,inf	1.2015,0.44757	0.000177077	0.000177123
3	chr12:121791963:A:T	121791963	T,NA	A,NA	1,NA	-inf,NA	inf,NA	1.55636,NA	0.00017678	0.000176969
3	chr12:121931540:C:T	121931540	T,T	C,C	1,1	inf,inf	inf,inf	0.0105775,1.66134	0.000176614	0.000176808
3	chr12:122170286:G:A	122170286	NA,A	NA,G	NA,1	NA,inf	NA,inf	NA,0.771639	0.000176495	0.000176651
3	chr12:121349988:G:A	121349988	NA,A	NA,G	NA,1	NA,-inf	NA,inf	NA,0.84009	0.000176368	0.000176534
3	chr12:122106582:G:A	122106582	NA,A	NA,G	NA,1	NA,inf	NA,inf	NA,0.793202	0.000176267	0.000176432
3	chr12:122303171:A:G	122303171	G,G	A,A	1,1	inf,-inf	inf,inf	0.895382,1.07206	0.000176055	0.000176322
3	chr12:121935916:G:A	121935916	A,A	G,G	1,1	inf,inf	inf,inf	0.00409658,1.66109	0.000175759	0.00017595
3	chr12:121491552:G:A	121491552	A,A	G,G	1,1	-inf,inf	inf,inf	0.480509,1.56957	0.000175745	0.000175947
3	chr12:121085590:G:A	121085590	NA,A	NA,G	NA,1	NA,-inf	NA,inf	NA,0.703064	0.000175546	0.000175678
3	chr12:121925682:A:AAGG	121925682	AAGG,AAGG	A,A	1,1	-inf,inf	inf,inf	0.0947157,1.65091	0.000175002	0.000175169
3	chr12:122398918:C:A	122398918	NA,A	NA,C	NA,1	NA,inf	NA,inf	NA,0.800066	0.000174881	0.000175043
3	chr12:120958805:T:C	120958805	NA,C	NA,T	NA,1	NA,-inf	NA,inf	NA,0.672149	0.000174684	0.00017481
3	chr12:121877649:C:T	121877649	NA,T	NA,C	NA,1	NA,inf	NA,inf	NA,0.817943	0.000174652	0.000174819
3	chr12:120936924:A:G	120936924	G,G	A,A	1,1	inf,-inf	inf,inf	3.80781,1.6112	0.0001746	0.000369402
3	chr12:120970431:G:A	120970431	NA,A	NA,G	NA,1	NA,-inf	NA,inf	NA,1.16792	0.000174584	0.000174931
3	chr12:121229358:C:G	121229358	NA,G	NA,C	NA,1	NA,-inf	NA,inf	NA,0.740206	0.000174475	0.000174609
3	chr12:120937534:T:C	120937534	C,NA	T,NA	1,NA	-inf,NA	inf,NA	2.00052,NA	0.000174415	0.000174961
3	chr12:121000161:T:C	121000161	C,NA	T,NA	1,NA	inf,NA	inf,NA	1.76997,NA	0.000174398	0.000175163
3	chr12:122054570:G:C	122054570	NA,C	NA,G	NA,1	NA,inf	NA,inf	NA,0.784296	0.000174269	0.000174432
3	chr12:121822270:C:T	121822270	NA,T	NA,C	NA,1	NA,-inf	NA,inf	NA,0.776311	0.000174189	0.000174338
3	chr12:120711733:C:T	120711733	T,NA	C,NA	1,NA	inf,NA	inf,NA	1.07768,NA	0.000174178	0.000174315
3	chr12:121482832:G:A	121482832	NA,A	NA,G	NA,1	NA,-inf	NA,inf	NA,0.761625	0.000173951	0.000174087
3	chr12:120868254:A:G	120868254	G,NA	A,NA	1,NA	inf,NA	inf,NA	1.8283,NA	0.000173706	0.000174114
3	chr12:121543190:T:C	121543190	NA,C	NA,T	NA,1	NA,-inf	NA,inf	NA,0.750238	0.000173355	0.000173495
3	chr12:120874495:T:C	120874495	NA,C	NA,T	NA,1	NA,-inf	NA,inf	NA,0.65153	0.000173245	0.000173362
3	chr12:122081755:A:T	122081755	NA,T	NA,A	NA,1	NA,-inf	NA,inf	NA,0.813316	0.000173088	0.000173246
3	chr12:121794408:G:A	121794408	NA,A	NA,G	NA,1	NA,-inf	NA,inf	NA,0.793332	0.000172884	0.000173041
3	chr12:120810782:T:C	120810782	NA,C	NA,T	NA,1	NA,-inf	NA,inf	NA,0.861596	0.000172834	0.000173007
3	chr12:121114298:A:C	121114298	C,NA	A,NA	1,NA	-inf,NA	inf,NA	0.832368,NA	0.000172694	0.000172765
3	chr12:120759825:C:T	120759825	T,NA	C,NA	1,NA	-inf,NA	inf,NA	1.98807,NA	0.00017244	0.000172976
3	chr12:121594747:G:A	121594747	NA,A	NA,G	NA,1	NA,-inf	NA,inf	NA,0.861466	0.00017224	0.000172416
3	chr12:120744250:C:T	120744250	T,T	C,C	1,1	inf,inf	inf,inf	0.14501,1.64699	0.000172129	0.000172252
3	chr12:121232034:T:G	121232034	NA,G	NA,T	NA,1	NA,inf	NA,inf	NA,0.848671	0.000172059	0.000172237
3	chr12:121893230:C:T	121893230	T,NA	C,NA	1,NA	-inf,NA	inf,NA	1.20212,NA	0.000171857	0.000171959
3	chr12:122319187:T:C	122319187	NA,C	NA,T	NA,1	NA,inf	NA,inf	NA,0.770492	0.000171717	0.000171872
3	chr12:121444607:C:T	121444607	NA,T	NA,C	NA,1	NA,inf	NA,inf	NA,0.802101	0.000171177	0.000171343
3	chr12:122170943:A:G	122170943	G,G	A,A	1,1	inf,inf	inf,inf	0.942707,0.722854	0.000171137	0.000171307
3	chr12:121735089:G:A	121735089	NA,A	NA,G	NA,1	NA,inf	NA,inf	NA,0.718754	0.000170804	0.000170953
3	chr12:121199238:G:A	121199238	A,NA	G,NA	1,NA	inf,NA	inf,NA	1.35341,NA	0.000170747	0.000171089
3	chr12:122391837:T:C	122391837	NA,C	NA,T	NA,1	NA,inf	NA,inf	NA,0.785064	0.000170538	0.000170696
3	chr12:121948394:T:G	121948394	G,G	T,T	1,1	inf,inf	inf,inf	0.0984956,1.52031	0.000170254	0.000170435
3	chr12:121436216:C:T	121436216	T,T	C,C	1,1	inf,-inf	inf,inf	0.284459,1.44114	0.000170176	0.000170325
3	chr12:122294881:C:T	122294881	NA,T	NA,C	NA,1	NA,inf	NA,inf	NA,0.787187	0.00017014	0.000170298
3	chr12:122165256:G:A	122165256	A,A	G,G	1,1	inf,inf	inf,inf	1.24997,0.225857	0.000169934	0.000170113
3	chr12:120657276:C:T	120657276	T,T	C,C	1,1	inf,-inf	inf,inf	1.581,0.172531	0.000169469	0.000169629
3	chr12:121887221:T:A	121887221	NA,A	NA,T	NA,1	NA,inf	NA,inf	NA,0.779756	0.000169387	0.000169549
3	chr12:121236274:G:A	121236274	NA,A	NA,G	NA,1	NA,-inf	NA,inf	NA,0.723598	0.000169178	0.000169308
3	chr12:121053148:C:T	121053148	NA,T	NA,C	NA,1	NA,-inf	NA,inf	NA,0.645344	0.000169128	0.000169249
3	chr12:121363587:G:A	121363587	NA,A	NA,G	NA,1	NA,-inf	NA,inf	NA,0.790956	0.000168839	0.000168979
3	chr12:121605362:A:G	121605362	NA,G	NA,A	NA,1	NA,-inf	NA,inf	NA,0.757372	0.00016883	0.000168975
3	chr12:120597856:T:C	120597856	NA,C	NA,T	NA,1	NA,-inf	NA,inf	NA,0.714206	0.000168805	0.000168933
3	chr12:121847030:C:T	121847030	NA,T	NA,C	NA,1	NA,inf	NA,inf	NA,0.799412	0.000168388	0.00016855
3	chr12:122251773:G:A	122251773	A,A	G,G	1,1	-inf,inf	inf,inf	0.371706,1.64677	0.000168196	0.000168356
3	chr12:122353923:G:A	122353923	NA,A	NA,G	NA,1	NA,-inf	NA,inf	NA,0.773932	0.000168167	0.000168313
3	chr12:120621736:G:A	120621736	NA,A	NA,G	NA,1	NA,inf	NA,inf	NA,0.80951	0.000168077	0.000168239
3	chr12:121056999:C:CTA	121056999	NA,CTA	NA,C	NA,1	NA,inf	NA,inf	NA,0.591039	0.000168047	0.00016815
3	chr12:122032953:G:C	122032953	NA,C	NA,G	NA,1	NA,-inf	NA,inf	NA,0.754725	0.000167636	0.000167775
3	chr12:121587234:C:T	121587234	NA,T	NA,C	NA,1	NA,-inf	NA,inf	NA,0.732674	0.000167355	0.000167493
3	chr12:121794022:G:A	121794022	NA,A	NA,G	NA,1	NA,inf	NA,inf	NA,0.715364	0.000167257	0.000167405
3	chr12:121590506:G:A	121590506	NA,A	NA,G	NA,1	NA,-inf	NA,inf	NA,0.732162	0.00016721	0.000167347
3	chr12:122492259:TA:T	122492259	NA,T	NA,TA	NA,1	NA,inf	NA,inf	NA,0.795024	0.000167114	0.000167277
3	chr12:120500290:C:T	120500290	NA,T	NA,C	NA,1	NA,inf	NA,inf	NA,0.70323	0.000166672	0.000166815
3	chr12:122521789:G:A	122521789	A,NA	G,NA	1,NA	-inf,NA	inf,NA	0.612958,NA	0.000166383	0.000166564
3	chr12:122069601:T:C	122069601	C,C	T,T	1,1	-inf,-inf	inf,inf	1.30655,0.52015	0.000166276	0.000166404
3	chr12:121244135:C:T	121244135	NA,T	NA,C	NA,1	NA,inf	NA,inf	NA,0.824119	0.000166188	0.00016636
3	chr12:121251227:C:G	121251227	NA,G	NA,C	NA,1	NA,inf	NA,inf	NA,0.798601	0.000166156	0.00016632
3	chr12:122336211:C:T	122336211	NA,T	NA,C	NA,1	NA,-inf	NA,inf	NA,0.766611	0.000166102	0.000166246
3	chr12:122359248:G:C	122359248	NA,C	NA,G	NA,1	NA,-inf	NA,inf	NA,0.766611	0.000166102	0.000166246
3	chr12:122113513:C:T	122113513	T,T	C,C	1,1	-inf,-inf	inf,inf	1.31966,0.467004	0.000166065	0.000166193
3	chr12:121842993:G:A	121842993	NA,A	NA,G	NA,1	NA,-inf	NA,inf	NA,0.778801	0.000165964	0.000166114
3	chr12:121249371:A:G	121249371	NA,G	NA,A	NA,1	NA,-inf	NA,inf	NA,0.710622	0.00016585	0.000165978
3	chr12:122057435:A:G	122057435	NA,G	NA,A	NA,1	NA,inf	NA,inf	NA,0.802329	0.000165767	0.000165934
3	chr12:121859126:T:C	121859126	C,C	T,T	1,1	-inf,-inf	inf,inf	2.31568,0.78304	0.000165736	0.000165844
3	chr12:122393057:C:G	122393057	NA,G	NA,C	NA,1	NA,-inf	NA,inf	NA,0.758308	0.000165445	0.000165588
3	chr12:122056848:T:C	122056848	NA,C	NA,T	NA,1	NA,inf	NA,inf	NA,0.801043	0.000165432	0.000165598
3	chr12:121872312:C:T	121872312	NA,T	NA,C	NA,1	NA,-inf	NA,inf	NA,0.75001	0.000165417	0.000165555
3	chr12:121911530:G:T	121911530	NA,T	NA,G	NA,1	NA,inf	NA,inf	NA,0.74662	0.000165216	0.000165369
3	chr12:120583327:G:T	120583327	NA,T	NA,G	NA,1	NA,inf	NA,inf	NA,0.768839	0.000164843	0.000165
3	chr12:122184633:C:T	122184633	NA,T	NA,C	NA,1	NA,inf	NA,inf	NA,0.776532	0.000164829	0.000164986
3	chr12:121611212:T:G	121611212	NA,G	NA,T	NA,1	NA,-inf	NA,inf	NA,0.724053	0.000164705	0.000164841
3	chr12:121610427:G:A	121610427	NA,A	NA,G	NA,1	NA,-inf	NA,inf	NA,0.723916	0.000164674	0.00016481
3	chr12:121758127:G:A	121758127	A,A	G,G	1,1	-inf,-inf	inf,inf	2.57469,0.0323906	0.000164669	0.000164784
3	chr12:120930333:A:AC	120930333	NA,AC	NA,A	NA,1	NA,inf	NA,inf	NA,0.761292	0.00016456	0.000164714
3	chr12:120727515:G:A	120727515	A,NA	G,NA	1,NA	inf,NA	inf,NA	1.05795,NA	0.000164456	0.000164586
3	chr12:122150337:T:G	122150337	NA,G	NA,T	NA,1	NA,inf	NA,inf	NA,0.744724	0.000164305	0.000164459
3	chr12:121148592:A:G	121148592	G,G	A,A	1,1	inf,-inf	inf,inf	1.20892,1.13894	0.000164244	0.000164673
3	chr12:122163048:G:A	122163048	NA,A	NA,G	NA,1	NA,inf	NA,inf	NA,0.733846	0.000164212	0.000164358
3	chr12:122506153:A:T	122506153	NA,T	NA,A	NA,1	NA,-inf	NA,inf	NA,0.790919	0.000164163	0.000164319
3	chr12:121465812:T:G	121465812	NA,G	NA,T	NA,1	NA,inf	NA,inf	NA,0.763328	0.00016411	0.000164263
3	chr12:121256145:G:A	121256145	NA,A	NA,G	NA,1	NA,inf	NA,inf	NA,0.82679	0.000163959	0.000164126
3	chr12:120841193:T:C	120841193	NA,C	NA,T	NA,1	NA,inf	NA,inf	NA,0.803025	0.000163927	0.000164088
3	chr12:121687890:G:A	121687890	NA,A	NA,G	NA,1	NA,inf	NA,inf	NA,0.780711	0.000163662	0.000163819
3	chr12:121603149:C:T	121603149	NA,T	NA,C	NA,1	NA,-inf	NA,inf	NA,0.719505	0.000163519	0.000163654
3	chr12:121364759:C:T	121364759	NA,T	NA,C	NA,1	NA,-inf	NA,inf	NA,0.791996	0.000163433	0.000163585
3	chr12:122319975:T:C	122319975	NA,C	NA,T	NA,1	NA,-inf	NA,inf	NA,0.756635	0.000163256	0.000163398
3	chr12:121465903:G:T	121465903	NA,T	NA,G	NA,1	NA,inf	NA,inf	NA,0.7576	0.000162701	0.000162853
3	chr12:121017147:A:C	121017147	NA,C	NA,A	NA,1	NA,-inf	NA,inf	NA,0.614544	0.000162619	0.000162735
3	chr12:122491018:ATACG:A	122491018	NA,A	NA,ATACG	NA,1	NA,inf	NA,inf	NA,0.729295	0.000162551	0.0001627
3	chr12:122479564:T:C	122479564	NA,C	NA,T	NA,1	NA,-inf	NA,inf	NA,0.7525	0.000162335	0.000162478
3	chr12:122042134:G:A	122042134	A,A	G,G	1,1	-inf,-inf	inf,inf	1.78557,0.122884	0.000162288	0.000162377
3	chr12:121250620:G:A	121250620	A,A	G,G	1,1	-inf,inf	inf,inf	1.10747,1.20576	0.000162115	0.000163097
3	chr12:120745037:G:C	120745037	C,C	G,G	1,1	inf,inf	inf,inf	0.109606,1.62314	0.000162047	0.00016216
3	chr12:121017134:A:G	121017134	NA,G	NA,A	NA,1	NA,-inf	NA,inf	NA,0.612579	0.000162047	0.000162162
3	chr12:122108495:C:T	122108495	T,T	C,C	1,1	-inf,-inf	inf,inf	1.28511,0.496258	0.000161834	0.000161957
3	chr12:122036483:G:A	122036483	NA,A	NA,G	NA,1	NA,-inf	NA,inf	NA,0.737994	0.000161776	0.000161912
3	chr12:121250444:C:T	121250444	NA,T	NA,C	NA,1	NA,inf	NA,inf	NA,0.740248	0.000161359	0.000161511
3	chr12:122084801:G:A	122084801	A,A	G,G	1,1	-inf,-inf	inf,inf	1.30903,0.446696	0.000161224	0.000161349
3	chr12:120853018:C:T	120853018	NA,T	NA,C	NA,1	NA,-inf	NA,inf	NA,0.658523	0.000160975	0.0001611
3	chr12:121194269:G:A	121194269	NA,A	NA,G	NA,1	NA,-inf	NA,inf	NA,0.702059	0.000160908	0.00016104
3	chr12:121977864:G:C	121977864	C,NA	G,NA	1,NA	-inf,NA	inf,NA	1.45221,NA	0.000160662	0.000160762
3	chr12:122356619:C:T	122356619	NA,T	NA,C	NA,1	NA,-inf	NA,inf	NA,0.747744	0.000160607	0.000160741
3	chr12:120795732:T:C	120795732	C,NA	T,NA	1,NA	inf,NA	inf,NA	0.600381,NA	0.000160553	0.000160622
3	chr12:120748443:G:A	120748443	A,A	G,G	1,1	-inf,inf	inf,inf	0.829413,1.45785	0.000160452	0.000160621
3	chr12:121818963:G:A	121818963	A,A	G,G	1,1	-inf,inf	inf,inf	1.88723,0.104282	0.000160422	0.000160515
3	chr12:121695121:G:A	121695121	A,A	G,G	1,1	inf,inf	inf,inf	3.36882,0.664491	0.000160219	0.000160321
3	chr12:120591104:C:T	120591104	T,NA	C,NA	1,NA	inf,NA	inf,NA	1.80974,NA	0.00016011	0.000160494
3	chr12:121880615:C:T	121880615	NA,T	NA,C	NA,1	NA,inf	NA,inf	NA,0.726446	0.000160008	0.000160156
3	chr12:121254415:G:A	121254415	NA,A	NA,G	NA,1	NA,inf	NA,inf	NA,0.73504	0.0001599	0.000160051
3	chr12:120607920:G:A	120607920	A,NA	G,NA	1,NA	-inf,NA	inf,NA	1.30641,NA	0.000159824	0.000160048
3	chr12:121898808:G:A	121898808	NA,A	NA,G	NA,1	NA,inf	NA,inf	NA,0.673308	0.000159648	0.000159789
3	chr12:121135818:C:T	121135818	T,T	C,C	1,1	-inf,inf	inf,inf	1.15789,0.599348	0.00015959	0.000159644
3	chr12:121577659:C:T	121577659	NA,T	NA,C	NA,1	NA,inf	NA,inf	NA,0.799233	0.00015949	0.000159657
3	chr12:121941963:A:G	121941963	NA,G	NA,A	NA,1	NA,inf	NA,inf	NA,0.684684	0.000159407	0.000159554
3	chr12:121017143:A:C	121017143	NA,C	NA,A	NA,1	NA,-inf	NA,inf	NA,0.602672	0.000159272	0.000159385
3	chr12:120935886:C:T	120935886	T,T	C,C	1,1	inf,-inf	inf,inf	3.76517,1.45455	0.000159114	0.000302633
3	chr12:122376175:T:C	122376175	NA,C	NA,T	NA,1	NA,inf	NA,inf	NA,0.736756	0.000158976	0.000159122
3	chr12:121509119:T:C	121509119	NA,C	NA,T	NA,1	NA,inf	NA,inf	NA,0.616821	0.000158806	0.000158933
3	chr12:120742326:T:C	120742326	C,C	T,T	1,1	inf,inf	inf,inf	0.16133,1.60411	0.000158742	0.000158858
3	chr12:121499214:G:A	121499214	NA,A	NA,G	NA,1	NA,inf	NA,inf	NA,0.738292	0.000158645	0.000158792
3	chr12:121574540:G:A	121574540	NA,A	NA,G	NA,1	NA,-inf	NA,inf	NA,0.702934	0.000158463	0.000158594
3	chr12:121948271:T:G	121948271	NA,G	NA,T	NA,1	NA,-inf	NA,inf	NA,0.726108	0.000158377	0.000158509
3	chr12:121232987:C:G	121232987	NA,G	NA,C	NA,1	NA,inf	NA,inf	NA,0.791823	0.000158366	0.000158528
3	chr12:122164766:A:G	122164766	G,G	A,A	1,1	inf,inf	inf,inf	1.19452,0.279323	0.000158298	0.000158464
3	chr12:121758206:A:G	121758206	G,G	A,A	1,1	-inf,-inf	inf,inf	2.55618,0.0344423	0.000158245	0.000158357
3	chr12:121933267:G:T	121933267	NA,T	NA,G	NA,1	NA,-inf	NA,inf	NA,0.739784	0.000158041	0.000158183
3	chr12:121223901:A:T	121223901	T,NA	A,NA	1,NA	inf,NA	inf,NA	0.764333,NA	0.0001579	0.000157964
3	chr12:121855492:T:C	121855492	NA,C	NA,T	NA,1	NA,-inf	NA,inf	NA,0.738917	0.000157719	0.00015786
3	chr12:120914211:G:A	120914211	NA,A	NA,G	NA,1	NA,inf	NA,inf	NA,0.732335	0.000157663	0.000157811
3	chr12:122424074:G:GTAATTC	122424074	NA,GTAATTC	NA,G	NA,1	NA,inf	NA,inf	NA,0.714581	0.000157661	0.000157804
3	chr12:121771083:A:G	121771083	G,G	A,A	1,1	-inf,-inf	inf,inf	3.64239,0.299991	0.000157657	0.000157759
3	chr12:121800973:G:C	121800973	NA,C	NA,G	NA,1	NA,inf	NA,inf	NA,0.678358	0.000157564	0.000157703
3	chr12:120723650:C:T	120723650	T,NA	C,NA	1,NA	inf,NA	inf,NA	1.03417,NA	0.000157245	0.00015737
3	chr12:121592356:C:T	121592356	T,T	C,C	1,1	inf,inf	inf,inf	2.53178,1.03976	0.000156584	0.000156688
3	chr12:121945708:T:C	121945708	C,C	T,T	1,1	-inf,inf	inf,inf	0.00189128,1.72847	0.00015651	0.000156655
3	chr12:121376109:C:T	121376109	NA,T	NA,C	NA,1	NA,-inf	NA,inf	NA,0.687691	0.000156508	0.000156635
3	chr12:121883307:C:A	121883307	NA,A	NA,C	NA,1	NA,inf	NA,inf	NA,0.711933	0.000156168	0.000156309
3	chr12:120824834:T:G	120824834	NA,G	NA,T	NA,1	NA,-inf	NA,inf	NA,0.793098	0.000155775	0.00015593
3	chr12:121901266:A:G	121901266	NA,G	NA,A	NA,1	NA,inf	NA,inf	NA,0.656989	0.000155628	0.000155766
3	chr12:120824835:T:C	120824835	NA,C	NA,T	NA,1	NA,-inf	NA,inf	NA,0.792174	0.000155551	0.000155706
3	chr12:121885650:T:C	121885650	NA,C	NA,T	NA,1	NA,-inf	NA,inf	NA,0.714582	0.000155498	0.000155628
3	chr12:121661590:G:C	121661590	NA,C	NA,G	NA,1	NA,-inf	NA,inf	NA,0.689468	0.000155477	0.000155606
3	chr12:121937234:G:A	121937234	NA,A	NA,G	NA,1	NA,inf	NA,inf	NA,0.669259	0.000155191	0.000155335
3	chr12:122231900:T:C	122231900	C,C	T,T	1,1	inf,-inf	inf,inf	0.733095,1.1533	0.00015518	0.000155436
3	chr12:122483603:A:G	122483603	NA,G	NA,A	NA,1	NA,-inf	NA,inf	NA,0.723142	0.000154947	0.000155084
3	chr12:121475891:C:T	121475891	NA,T	NA,C	NA,1	NA,-inf	NA,inf	NA,0.683963	0.000154894	0.000155023
3	chr12:120599353:C:T	120599353	NA,T	NA,C	NA,1	NA,inf	NA,inf	NA,0.742439	0.000154885	0.000155038
3	chr12:121679266:C:T	121679266	NA,T	NA,C	NA,1	NA,-inf	NA,inf	NA,0.685797	0.000154821	0.000154949
3	chr12:121841256:C:T	121841256	NA,T	NA,C	NA,1	NA,-inf	NA,inf	NA,0.749301	0.000154736	0.000154874
3	chr12:121886739:T:G	121886739	NA,G	NA,T	NA,1	NA,inf	NA,inf	NA,0.653513	0.000154712	0.000154848
3	chr12:122316205:C:T	122316205	NA,T	NA,C	NA,1	NA,inf	NA,inf	NA,0.730449	0.00015457	0.000154717
3	chr12:121241522:G:A	121241522	NA,A	NA,G	NA,1	NA,inf	NA,inf	NA,0.777008	0.000154569	0.000154728
3	chr12:121386663:T:C	121386663	NA,C	NA,T	NA,1	NA,-inf	NA,inf	NA,0.774482	0.000154344	0.000154482
3	chr12:121894564:C:G	121894564	NA,G	NA,C	NA,1	NA,inf	NA,inf	NA,0.703146	0.000154293	0.000154436
3	chr12:120973282:A:C	120973282	NA,C	NA,A	NA,1	NA,-inf	NA,inf	NA,1.07513	0.00015418	0.000154473
3	chr12:122024922:C:T	122024922	NA,T	NA,C	NA,1	NA,-inf	NA,inf	NA,0.727017	0.000154122	0.00015426
3	chr12:121338739:G:GTATATTATAAAGTA	121338739	NA,GTATATTATAAAGTA	NA,G	NA,1	NA,inf	NA,inf	NA,0.747011	0.000154064	0.000154212
3	chr12:120557011:G:T	120557011	NA,T	NA,G	NA,1	NA,-inf	NA,inf	NA,0.776787	0.000154058	0.000154208
3	chr12:121645884:A:G	121645884	G,NA	A,NA	1,NA	inf,NA	inf,NA	2.2518,NA	0.000153983	0.000154117
3	chr12:122298028:G:T	122298028	NA,T	NA,G	NA,1	NA,inf	NA,inf	NA,0.724542	0.000153451	0.000153596
3	chr12:120718104:G:A	120718104	NA,A	NA,G	NA,1	NA,inf	NA,inf	NA,0.787022	0.00015334	0.000153501
3	chr12:120778072:A:G	120778072	NA,G	NA,A	NA,1	NA,inf	NA,inf	NA,0.715027	0.000153335	0.000153479
3	chr12:120979061:C:T	120979061	T,NA	C,NA	1,NA	-inf,NA	inf,NA	1.36784,NA	0.000153327	0.000153541
3	chr12:121820811:G:A	121820811	NA,A	NA,G	NA,1	NA,-inf	NA,inf	NA,0.72092	0.000153214	0.000153349
3	chr12:120521550:C:T	120521550	NA,T	NA,C	NA,1	NA,inf	NA,inf	NA,0.758257	0.00015318	0.000153334
3	chr12:121452342:C:A	121452342	NA,A	NA,C	NA,1	NA,-inf	NA,inf	NA,0.679333	0.000153099	0.000153218
3	chr12:120530637:A:G	120530637	NA,G	NA,A	NA,1	NA,inf	NA,inf	NA,0.720567	0.00015307	0.000153215
3	chr12:120520819:T:A	120520819	NA,A	NA,T	NA,1	NA,inf	NA,inf	NA,0.697452	0.000152936	0.000153077
3	chr12:121473492:G:A	121473492	NA,A	NA,G	NA,1	NA,-inf	NA,inf	NA,0.674917	0.0001529	0.000153028
3	chr12:121386712:C:T	121386712	NA,T	NA,C	NA,1	NA,inf	NA,inf	NA,0.735079	0.000152521	0.000152664
3	chr12:122120600:A:G	122120600	NA,G	NA,A	NA,1	NA,inf	NA,inf	NA,0.726931	0.000152396	0.000152542
3	chr12:121959570:T:C	121959570	C,C	T,T	1,1	-inf,inf	inf,inf	0.0479521,1.60712	0.000152369	0.000152506
3	chr12:122418278:CCA:C	122418278	NA,C	NA,CCA	NA,1	NA,inf	NA,inf	NA,0.720018	0.000152363	0.000152506
3	chr12:121161697:C:T	121161697	NA,T	NA,C	NA,1	NA,inf	NA,inf	NA,0.775026	0.000152325	0.000152485
3	chr12:121357264:G:A	121357264	NA,A	NA,G	NA,1	NA,-inf	NA,inf	NA,0.691412	0.000152266	0.000152392
3	chr12:120597969:G:A	120597969	NA,A	NA,G	NA,1	NA,-inf	NA,inf	NA,0.652612	0.00015212	0.000152237
3	chr12:120511521:T:C	120511521	NA,C	NA,T	NA,1	NA,-inf	NA,inf	NA,0.843416	0.000152005	0.000152177
3	chr12:120511484:T:A	120511484	NA,A	NA,T	NA,1	NA,-inf	NA,inf	NA,0.842975	0.000151915	0.000152087
3	chr12:121716711:C:T	121716711	T,T	C,C	1,1	inf,-inf	inf,inf	4.34211,0.251578	0.000151721	0.000151833
3	chr12:122149599:T:C	122149599	C,C	T,T	1,1	-inf,-inf	inf,inf	0.429739,1.59265	0.000151615	0.000151727
3	chr12:120531755:T:C	120531755	NA,C	NA,T	NA,1	NA,inf	NA,inf	NA,0.713683	0.000151487	0.000151631
3	chr12:121050312:G:T	121050312	NA,T	NA,G	NA,1	NA,inf	NA,inf	NA,0.833671	0.000151453	0.000151626
3	chr12:121852602:A:ACAAATGAC	121852602	NA,ACAAATGAC	NA,A	NA,1	NA,inf	NA,inf	NA,0.638751	0.000150982	0.000151118
3	chr12:121364852:G:A	121364852	NA,A	NA,G	NA,1	NA,-inf	NA,inf	NA,0.655412	0.000150912	0.000151032
3	chr12:120743259:G:C	120743259	C,C	G,G	1,1	inf,inf	inf,inf	0.129474,1.58423	0.000150873	0.00015098
3	chr12:122291346:T:G	122291346	G,G	T,T	1,1	-inf,inf	inf,inf	0.436219,1.51887	0.000150765	0.000150906
3	chr12:121473865:G:A	121473865	NA,A	NA,G	NA,1	NA,-inf	NA,inf	NA,0.632931	0.000150762	0.000150882
3	chr12:121577161:T:A	121577161	NA,A	NA,T	NA,1	NA,-inf	NA,inf	NA,0.671326	0.000150688	0.000150813
3	chr12:120614210:C:T	120614210	NA,T	NA,C	NA,1	NA,-inf	NA,inf	NA,0.667954	0.000150596	0.000150721
3	chr12:122018998:G:A	122018998	A,NA	G,NA	1,NA	inf,NA	inf,NA	0.832281,NA	0.000150359	0.00015049
3	chr12:122160394:C:G	122160394	G,G	C,C	1,1	inf,inf	inf,inf	1.27063,0.00511666	0.000150123	0.000150294
3	chr12:121421488:G:A	121421488	A,NA	G,NA	1,NA	-inf,NA	inf,NA	1.27075,NA	0.000150078	0.000150214
3	chr12:122351869:C:G	122351869	NA,G	NA,C	NA,1	NA,-inf	NA,inf	NA,0.700185	0.000149981	0.00015011
3	chr12:121455837:C:T	121455837	NA,T	NA,C	NA,1	NA,-inf	NA,inf	NA,0.681421	0.000149954	0.000150077
3	chr12:121325441:TGACA:T	121325441	NA,T	NA,TGACA	NA,1	NA,-inf	NA,inf	NA,0.655385	0.000149787	0.000149908
3	chr12:121320662:G:T	121320662	T,NA	G,NA	1,NA	-inf,NA	inf,NA	1.06665,NA	0.000149704	0.000149819
3	chr12:120751800:G:A	120751800	NA,A	NA,G	NA,1	NA,inf	NA,inf	NA,0.898836	0.00014966	0.00014987
3	chr12:120720180:G:A	120720180	A,NA	G,NA	1,NA	inf,NA	inf,NA	1.00601,NA	0.000149657	0.000149776
3	chr12:121784425:G:A	121784425	A,A	G,G	1,1	-inf,-inf	inf,inf	1.40452,1.75561	0.000149622	0.000149739
3	chr12:121382517:G:A	121382517	NA,A	NA,G	NA,1	NA,-inf	NA,inf	NA,0.703756	0.00014956	0.000149687
3	chr12:121139831:T:C	121139831	NA,C	NA,T	NA,1	NA,-inf	NA,inf	NA,0.642875	0.000149439	0.000149556
3	chr12:122371923:T:G	122371923	NA,G	NA,T	NA,1	NA,inf	NA,inf	NA,0.698337	0.0001494	0.000149538
3	chr12:121245710:T:C	121245710	NA,C	NA,T	NA,1	NA,inf	NA,inf	NA,0.752778	0.000149352	0.000149504
3	chr12:122305562:C:T	122305562	NA,T	NA,C	NA,1	NA,inf	NA,inf	NA,0.709395	0.000149247	0.000149389
3	chr12:121384889:G:C	121384889	C,C	G,G	1,1	-inf,-inf	inf,inf	1.74497,0.0115709	0.00014912	0.000149188
3	chr12:120602756:C:G	120602756	NA,G	NA,C	NA,1	NA,-inf	NA,inf	NA,0.672957	0.000149025	0.000149153
3	chr12:121642932:C:T	121642932	NA,T	NA,C	NA,1	NA,-inf	NA,inf	NA,0.662226	0.000148913	0.000149037
3	chr12:122335251:T:G	122335251	NA,G	NA,T	NA,1	NA,-inf	NA,inf	NA,0.6951	0.000148819	0.000148947
3	chr12:120686856:T:A	120686856	NA,A	NA,T	NA,1	NA,-inf	NA,inf	NA,0.606144	0.000148764	0.000148878
3	chr12:120868361:C:T	120868361	NA,T	NA,C	NA,1	NA,inf	NA,inf	NA,0.781816	0.000148652	0.000148815
3	chr12:121399643:AC:A	121399643	NA,A	NA,AC	NA,1	NA,inf	NA,inf	NA,0.721348	0.000148582	0.000148735
3	chr12:122347219:C:T	122347219	NA,T	NA,C	NA,1	NA,-inf	NA,inf	NA,0.701861	0.000148513	0.000148638
3	chr12:122412881:A:G	122412881	NA,G	NA,A	NA,1	NA,inf	NA,inf	NA,0.703461	0.000148344	0.000148483
3	chr12:120590959:TGGA:T	120590959	NA,T	NA,TGGA	NA,1	NA,inf	NA,inf	NA,0.640735	0.000148268	0.000148395
3	chr12:120785791:G:A	120785791	NA,A	NA,G	NA,1	NA,-inf	NA,inf	NA,0.759132	0.000148207	0.000148354
3	chr12:121757384:G:A	121757384	A,A	G,G	1,1	inf,inf	inf,inf	3.80479,0.238133	0.000148186	0.00014827
3	chr12:121360102:G:A	121360102	A,A	G,G	1,1	-inf,inf	inf,inf	1.46661,0.920596	0.00014809	0.000148235
3	chr12:122189343:G:A	122189343	NA,A	NA,G	NA,1	NA,-inf	NA,inf	NA,0.681544	0.000147948	0.000148075
3	chr12:121133653:C:A	121133653	NA,A	NA,C	NA,1	NA,-inf	NA,inf	NA,0.625347	0.000147922	0.00014804
3	chr12:121460410:T:G	121460410	NA,G	NA,T	NA,1	NA,-inf	NA,inf	NA,0.653639	0.000147742	0.000147865
3	chr12:121842990:C:A	121842990	NA,A	NA,C	NA,1	NA,-inf	NA,inf	NA,0.688517	0.000147551	0.000147678
3	chr12:122182256:G:C	122182256	NA,C	NA,G	NA,1	NA,inf	NA,inf	NA,0.704939	0.000147458	0.000147598
3	chr12:122130311:T:C	122130311	NA,C	NA,T	NA,1	NA,-inf	NA,inf	NA,0.673639	0.000147451	0.000147577
3	chr12:121633437:C:G	121633437	NA,G	NA,C	NA,1	NA,-inf	NA,inf	NA,0.656348	0.000147443	0.000147566
3	chr12:121307516:G:A	121307516	NA,A	NA,G	NA,1	NA,-inf	NA,inf	NA,0.751676	0.000147382	0.000147506
3	chr12:121632986:G:T	121632986	NA,T	NA,G	NA,1	NA,-inf	NA,inf	NA,0.655831	0.000147318	0.00014744
3	chr12:121637835:G:A	121637835	NA,A	NA,G	NA,1	NA,-inf	NA,inf	NA,0.654943	0.000147111	0.000147234
3	chr12:121887939:C:G	121887939	NA,G	NA,C	NA,1	NA,inf	NA,inf	NA,0.700127	0.000146997	0.000147137
3	chr12:122045589:A:C	122045589	NA,C	NA,A	NA,1	NA,-inf	NA,inf	NA,0.685791	0.000146896	0.000147025
3	chr12:122032170:G:C	122032170	NA,C	NA,G	NA,1	NA,-inf	NA,inf	NA,0.712471	0.000146471	0.000146608
3	chr12:122388380:C:T	122388380	T,T	C,C	1,1	inf,-inf	inf,inf	0.747436,1.36041	0.00014644	0.000146618
3	chr12:121146595:C:T	121146595	NA,T	NA,C	NA,1	NA,-inf	NA,inf	NA,0.567803	0.000146433	0.000146539
3	chr12:122036646:G:A	122036646	A,A	G,G	1,1	inf,inf	inf,inf	0.298842,1.22336	0.000146387	0.000146508
3	chr12:122050885:T:C	122050885	NA,C	NA,T	NA,1	NA,-inf	NA,inf	NA,0.713237	0.000146303	0.000146437
3	chr12:120571793:A:G	120571793	NA,G	NA,A	NA,1	NA,inf	NA,inf	NA,0.671943	0.000146285	0.000146419
3	chr12:121848830:C:T	121848830	T,T	C,C	1,1	-inf,inf	inf,inf	0.100825,1.52039	0.000146261	0.0001464
3	chr12:121647687:G:A	121647687	NA,A	NA,G	NA,1	NA,-inf	NA,inf	NA,0.650923	0.000146243	0.000146365
3	chr12:121869281:C:T	121869281	NA,T	NA,C	NA,1	NA,-inf	NA,inf	NA,0.674898	0.000146028	0.000146149
3	chr12:121740357:G:T	121740357	NA,T	NA,G	NA,1	NA,-inf	NA,inf	NA,0.715906	0.00014595	0.000146085
3	chr12:120518637:T:C	120518637	NA,C	NA,T	NA,1	NA,inf	NA,inf	NA,0.689339	0.000145924	0.000146063
3	chr12:121400725:G:A	121400725	A,NA	G,NA	1,NA	inf,NA	inf,NA	0.592567,NA	0.000145856	0.000145952
3	chr12:120531551:G:A	120531551	NA,A	NA,G	NA,1	NA,inf	NA,inf	NA,0.731259	0.000145852	0.000146
3	chr12:122051646:C:T	122051646	NA,T	NA,C	NA,1	NA,inf	NA,inf	NA,0.710483	0.000145756	0.0001459
3	chr12:121474998:T:C	121474998	NA,C	NA,T	NA,1	NA,-inf	NA,inf	NA,0.64596	0.000145715	0.000145837
3	chr12:122129662:CT:C	122129662	C,C	CT,CT	1,1	-inf,-inf	inf,inf	1.2967,0.600389	0.000145631	0.000145735
3	chr12:121112393:T:C	121112393	NA,C	NA,T	NA,1	NA,-inf	NA,inf	NA,0.613525	0.000145615	0.000145732
3	chr12:120800214:A:G	120800214	NA,G	NA,A	NA,1	NA,-inf	NA,inf	NA,0.748428	0.000145582	0.000145727
3	chr12:120742216:T:C	120742216	C,C	T,T	1,1	-inf,-inf	inf,inf	0.725095,1.05621	0.000145496	0.000145619
3	chr12:122285909:G:A	122285909	A,A	G,G	1,1	-inf,inf	inf,inf	0.237071,1.65896	0.000145472	0.000145607
3	chr12:121209437:T:G	121209437	NA,G	NA,T	NA,1	NA,-inf	NA,inf	NA,0.650251	0.000145466	0.000145583
3	chr12:122006639:C:T	122006639	NA,T	NA,C	NA,1	NA,-inf	NA,inf	NA,0.667424	0.000145239	0.00014536
3	chr12:122071646:T:G	122071646	NA,G	NA,T	NA,1	NA,inf	NA,inf	NA,0.693202	0.000145086	0.000145224
3	chr12:120678619:A:G	120678619	NA,G	NA,A	NA,1	NA,inf	NA,inf	NA,0.802292	0.000145033	0.000145203
3	chr12:121836446:A:G	121836446	NA,G	NA,A	NA,1	NA,inf	NA,inf	NA,0.585962	0.000144884	0.000145012
3	chr12:121043438:G:A	121043438	NA,A	NA,G	NA,1	NA,-inf	NA,inf	NA,1.00147	0.000144734	0.000144948
3	chr12:121050790:C:A	121050790	A,NA	C,NA	1,NA	-inf,NA	inf,NA	1.28854,NA	0.000144704	0.000145114
3	chr12:121725370:G:A	121725370	A,A	G,G	1,1	-inf,-inf	inf,inf	3.76768,0.0883928	0.000144619	0.000144688
3	chr12:121215575:C:A	121215575	NA,A	NA,C	NA,1	NA,-inf	NA,inf	NA,0.637549	0.000144329	0.000144445
3	chr12:120549229:A:G	120549229	NA,G	NA,A	NA,1	NA,inf	NA,inf	NA,0.68328	0.000144308	0.000144446
3	chr12:122142054:C:G	122142054	NA,G	NA,C	NA,1	NA,-inf	NA,inf	NA,0.656907	0.000144248	0.000144371
3	chr12:121760267:C:T	121760267	T,T	C,C	1,1	-inf,-inf	inf,inf	2.07504,0.574869	0.000144177	0.000144269
3	chr12:120720262:A:G	120720262	G,NA	A,NA	1,NA	inf,NA	inf,NA	0.988106,NA	0.000144067	0.000144182
3	chr12:122275337:G:A	122275337	A,A	G,G	1,1	-inf,inf	inf,inf	0.316516,1.58904	0.000144043	0.000144175
3	chr12:121760269:C:T	121760269	T,T	C,C	1,1	-inf,-inf	inf,inf	2.07617,0.57287	0.000144008	0.000144099
3	chr12:120549529:A:T	120549529	NA,T	NA,A	NA,1	NA,inf	NA,inf	NA,0.681566	0.000143924	0.000144061
3	chr12:122234544:G:A	122234544	NA,A	NA,G	NA,1	NA,inf	NA,inf	NA,0.681069	0.0001436	0.000143735
3	chr12:121508072:T:A	121508072	NA,A	NA,T	NA,1	NA,inf	NA,inf	NA,0.553125	0.000143544	0.000143659
3	chr12:120941667:A:G	120941667	NA,G	NA,A	NA,1	NA,inf	NA,inf	NA,0.74536	0.00014346	0.00014361
3	chr12:121729914:G:A	121729914	NA,A	NA,G	NA,1	NA,-inf	NA,inf	NA,0.702155	0.000143454	0.000143584
3	chr12:120765624:C:T	120765624	T,T	C,C	1,1	inf,-inf	inf,inf	1.97433,0.370415	0.000143298	0.000143832
3	chr12:120926579:C:T	120926579	NA,T	NA,C	NA,1	NA,-inf	NA,inf	NA,0.571234	0.000143269	0.000143377
3	chr12:122085895:C:T	122085895	NA,T	NA,C	NA,1	NA,-inf	NA,inf	NA,0.65918	0.000143201	0.000143326
3	chr12:120632083:C:T	120632083	NA,T	NA,C	NA,1	NA,inf	NA,inf	NA,0.728466	0.000143041	0.000143187
3	chr12:121112626:C:T	121112626	NA,T	NA,C	NA,1	NA,inf	NA,inf	NA,0.437182	0.000142933	0.000143028
3	chr12:120936461:C:T	120936461	T,T	C,C	1,1	inf,-inf	inf,inf	3.64725,1.57408	0.000142896	0.000273224
3	chr12:120584678:G:A	120584678	A,A	G,G	1,1	-inf,inf	inf,inf	1.05943,0.890777	0.000142803	0.000142926
3	chr12:121891969:G:A	121891969	NA,A	NA,G	NA,1	NA,-inf	NA,inf	NA,0.663541	0.000142789	0.00014291
3	chr12:121273855:T:C	121273855	NA,C	NA,T	NA,1	NA,-inf	NA,inf	NA,0.657705	0.000142752	0.000142877
3	chr12:122347900:C:T	122347900	NA,T	NA,C	NA,1	NA,-inf	NA,inf	NA,0.675935	0.00014272	0.00014284
3	chr12:121624688:A:T	121624688	T,T	A,A	1,1	inf,inf	inf,inf	2.90022,0.258363	0.000142712	0.000142824
3	chr12:121657665:C:T	121657665	NA,T	NA,C	NA,1	NA,-inf	NA,inf	NA,0.634953	0.000142705	0.000142824
3	chr12:120679503:A:G	120679503	G,NA	A,NA	1,NA	inf,NA	inf,NA	0.632458,NA	0.000142651	0.000142723
3	chr12:120742139:A:G	120742139	G,G	A,A	1,1	inf,inf	inf,inf	0.166583,1.54992	0.000142554	0.00014266
3	chr12:120963134:C:T	120963134	NA,T	NA,C	NA,1	NA,inf	NA,inf	NA,0.752236	0.000142446	0.000142603
3	chr12:120759655:C:G	120759655	NA,G	NA,C	NA,1	NA,inf	NA,inf	NA,0.862863	0.000142428	0.000142625
3	chr12:122082672:T:C	122082672	NA,C	NA,T	NA,1	NA,-inf	NA,inf	NA,0.689766	0.000142344	0.000142474
3	chr12:122239550:T:C	122239550	NA,C	NA,T	NA,1	NA,-inf	NA,inf	NA,0.666227	0.000142195	0.000142314
3	chr12:122194440:C:T	122194440	NA,T	NA,C	NA,1	NA,-inf	NA,inf	NA,0.684599	0.000142169	0.000142298
3	chr12:121344626:C:T	121344626	NA,T	NA,C	NA,1	NA,inf	NA,inf	NA,0.692196	0.000142152	0.000142289
3	chr12:122394375:G:A	122394375	NA,A	NA,G	NA,1	NA,inf	NA,inf	NA,0.670673	0.000141998	0.000142129
3	chr12:120550543:T:G	120550543	NA,G	NA,T	NA,1	NA,inf	NA,inf	NA,0.671404	0.000141802	0.000141937
3	chr12:121464229:A:T	121464229	NA,T	NA,A	NA,1	NA,-inf	NA,inf	NA,0.626756	0.0001416	0.000141718
3	chr12:122046965:G:A	122046965	NA,A	NA,G	NA,1	NA,-inf	NA,inf	NA,0.648022	0.000141581	0.000141702
3	chr12:120781741:A:G	120781741	NA,G	NA,A	NA,1	NA,inf	NA,inf	NA,0.748028	0.000141321	0.000141475
3	chr12:120747304:C:T	120747304	NA,T	NA,C	NA,1	NA,inf	NA,inf	NA,0.781885	0.000141127	0.000141293
3	chr12:121519974:C:A	121519974	NA,A	NA,C	NA,1	NA,-inf	NA,inf	NA,0.612602	0.000141051	0.000141168
3	chr12:121151600:TA:T	121151600	T,T	TA,TA	1,1	inf,inf	inf,inf	0.550257,1.32083	0.000140862	0.000141013
3	chr12:121470298:T:C	121470298	NA,C	NA,T	NA,1	NA,inf	NA,inf	NA,0.570491	0.000140853	0.000140966
3	chr12:120979715:C:T	120979715	T,NA	C,NA	1,NA	inf,NA	inf,NA	0.558924,NA	0.000140766	0.000140829
3	chr12:122397016:C:T	122397016	NA,T	NA,C	NA,1	NA,-inf	NA,inf	NA,0.615332	0.000140713	0.000140834
3	chr12:121905312:CT:C	121905312	C,NA	CT,NA	1,NA	inf,NA	inf,NA	0.944066,NA	0.000140685	0.000140858
3	chr12:121844964:A:G	121844964	NA,G	NA,A	NA,1	NA,inf	NA,inf	NA,0.593737	0.000140628	0.000140752
3	chr12:121498205:T:A	121498205	NA,A	NA,T	NA,1	NA,inf	NA,inf	NA,0.56909	0.000140281	0.000140394
3	chr12:121705243:G:A	121705243	NA,A	NA,G	NA,1	NA,inf	NA,inf	NA,0.715238	0.000140201	0.000140346
3	chr12:121835969:G:A	121835969	A,A	G,G	1,1	-inf,inf	inf,inf	1.80945,0.0449556	0.000140196	0.000140276
3	chr12:122125237:C:T	122125237	NA,T	NA,C	NA,1	NA,inf	NA,inf	NA,0.651316	0.000140196	0.000140327
3	chr12:122458554:G:A	122458554	NA,A	NA,G	NA,1	NA,inf	NA,inf	NA,0.657057	0.000140185	0.000140316
3	chr12:121233117:G:A	121233117	NA,A	NA,G	NA,1	NA,inf	NA,inf	NA,0.718751	0.000140128	0.000140271
3	chr12:121905302:CAAGCTCTG:C	121905302	C,NA	CAAGCTCTG,NA	1,NA	inf,NA	inf,NA	0.941435,NA	0.000140005	0.000140177
3	chr12:121292443:T:A	121292443	NA,A	NA,T	NA,1	NA,inf	NA,inf	NA,0.623225	0.000139951	0.000140076
3	chr12:121212281:C:A	121212281	NA,A	NA,C	NA,1	NA,-inf	NA,inf	NA,0.615942	0.000139689	0.000139801
3	chr12:121235239:G:A	121235239	NA,A	NA,G	NA,1	NA,inf	NA,inf	NA,0.727449	0.000139645	0.000139789
3	chr12:121339513:CA:C	121339513	C,C	CA,CA	1,1	-inf,inf	inf,inf	1.62189,0.866631	0.000139364	0.000139491
3	chr12:122216338:T:C	122216338	NA,C	NA,T	NA,1	NA,inf	NA,inf	NA,0.642987	0.000139277	0.000139409
3	chr12:122419912:G:T	122419912	NA,T	NA,G	NA,1	NA,-inf	NA,inf	NA,0.607251	0.000139247	0.000139367
3	chr12:121619796:C:G	121619796	NA,G	NA,C	NA,1	NA,-inf	NA,inf	NA,0.67511	0.000139234	0.000139349
3	chr12:122475428:C:T	122475428	NA,T	NA,C	NA,1	NA,inf	NA,inf	NA,0.679326	0.000139079	0.000139215
3	chr12:122101554:ATTTATTTATTTAT:A	122101554	NA,A	NA,ATTTATTTATTTAT	NA,1	NA,inf	NA,inf	NA,0.662711	0.000139028	0.000139159
3	chr12:120544176:G:A	120544176	NA,A	NA,G	NA,1	NA,inf	NA,inf	NA,0.600691	0.000138916	0.000139035
3	chr12:120706656:G:A	120706656	A,NA	G,NA	1,NA	inf,NA	inf,NA	0.971472,NA	0.000138873	0.000138984
3	chr12:121599158:CAT:C	121599158	NA,C	NA,CAT	NA,1	NA,-inf	NA,inf	NA,0.634196	0.000138849	0.000138968
3	chr12:120900065:C:G	120900065	NA,G	NA,C	NA,1	NA,-inf	NA,inf	NA,0.714082	0.000138542	0.000138678
3	chr12:120656634:G:A	120656634	A,NA	G,NA	1,NA	inf,NA	inf,NA	0.637905,NA	0.000138526	0.000138598
3	chr12:120699009:T:C	120699009	C,NA	T,NA	1,NA	inf,NA	inf,NA	0.968067,NA	0.000138501	0.000138611
3	chr12:121612542:C:T	121612542	NA,T	NA,C	NA,1	NA,inf	NA,inf	NA,0.669288	0.000138391	0.000138528
3	chr12:121466567:G:A	121466567	NA,A	NA,G	NA,1	NA,-inf	NA,inf	NA,0.647836	0.00013838	0.000138497
3	chr12:121468717:G:A	121468717	NA,A	NA,G	NA,1	NA,-inf	NA,inf	NA,0.611976	0.000138338	0.000138454
3	chr12:121764715:A:T	121764715	NA,T	NA,A	NA,1	NA,-inf	NA,inf	NA,0.66115	0.000138318	0.000138445
3	chr12:120782618:A:C	120782618	NA,C	NA,A	NA,1	NA,inf	NA,inf	NA,0.732809	0.000138276	0.000138426
3	chr12:122132212:G:A	122132212	A,A	G,G	1,1	inf,inf	inf,inf	1.04158,0.861873	0.000138246	0.000138347
3	chr12:120874964:T:C	120874964	NA,C	NA,T	NA,1	NA,-inf	NA,inf	NA,0.711274	0.000138241	0.000138378
3	chr12:121104280:G:A	121104280	NA,A	NA,G	NA,1	NA,-inf	NA,inf	NA,0.618443	0.000137994	0.000138108
3	chr12:122095342:G:C	122095342	C,C	G,G	1,1	inf,inf	inf,inf	1.24299,0.476447	0.000137866	0.000137972
3	chr12:121894471:G:A	121894471	NA,A	NA,G	NA,1	NA,inf	NA,inf	NA,0.582176	0.000137737	0.000137859
3	chr12:122075726:CTG:C	122075726	C,C	CTG,CTG	1,1	-inf,-inf	inf,inf	1.35267,0.303247	0.000137559	0.000137666
3	chr12:122248192:G:C	122248192	C,C	G,G	1,1	inf,-inf	inf,inf	0.864844,0.961321	0.00013753	0.00013776
3	chr12:120890311:A:G	120890311	NA,G	NA,A	NA,1	NA,-inf	NA,inf	NA,0.855495	0.000137529	0.000137725
3	chr12:122472728:G:A	122472728	NA,A	NA,G	NA,1	NA,inf	NA,inf	NA,0.668185	0.000137476	0.00013761
3	chr12:121199260:T:C	121199260	NA,C	NA,T	NA,1	NA,-inf	NA,inf	NA,0.57986	0.000137467	0.000137575
3	chr12:122453479:T:C	122453479	NA,C	NA,T	NA,1	NA,-inf	NA,inf	NA,0.671109	0.000137429	0.000137546
3	chr12:121317718:T:C	121317718	NA,C	NA,T	NA,1	NA,-inf	NA,inf	NA,0.617102	0.000137415	0.000137529
3	chr12:121151712:C:G	121151712	NA,G	NA,C	NA,1	NA,-inf	NA,inf	NA,0.587911	0.000137373	0.000137485
3	chr12:121873014:A:C	121873014	NA,C	NA,A	NA,1	NA,inf	NA,inf	NA,0.627236	0.000137179	0.000137303
3	chr12:121477647:G:A	121477647	NA,A	NA,G	NA,1	NA,-inf	NA,inf	NA,0.614034	0.000137144	0.000137261
3	chr12:121639836:C:T	121639836	NA,T	NA,C	NA,1	NA,-inf	NA,inf	NA,0.608197	0.000137126	0.00013724
3	chr12:121863181:G:A	121863181	NA,A	NA,G	NA,1	NA,inf	NA,inf	NA,0.664477	0.000137015	0.000137146
3	chr12:122149114:C:T	122149114	NA,T	NA,C	NA,1	NA,-inf	NA,inf	NA,0.617798	0.000136723	0.000136838
3	chr12:120701700:G:A	120701700	A,NA	G,NA	1,NA	inf,NA	inf,NA	0.960942,NA	0.000136703	0.000136812
3	chr12:121708005:T:C	121708005	NA,C	NA,T	NA,1	NA,-inf	NA,inf	NA,0.610283	0.000136671	0.000136786
3	chr12:121573638:G:A	121573638	NA,A	NA,G	NA,1	NA,-inf	NA,inf	NA,0.610809	0.000136632	0.000136747
3	chr12:122117380:A:G	122117380	NA,G	NA,A	NA,1	NA,inf	NA,inf	NA,0.647664	0.000136613	0.000136743
3	chr12:122285903:T:C	122285903	C,NA	T,NA	1,NA	-inf,NA	inf,NA	1.07314,NA	0.000136539	0.000136655
3	chr12:120739835:A:G	120739835	G,G	A,A	1,1	inf,inf	inf,inf	0.147124,1.53293	0.000136516	0.000136616
3	chr12:121816279:C:T	121816279	NA,T	NA,C	NA,1	NA,inf	NA,inf	NA,0.627393	0.000136493	0.00013662
3	chr12:121826332:G:A	121826332	NA,A	NA,G	NA,1	NA,-inf	NA,inf	NA,0.647507	0.000136484	0.000136602
3	chr12:122204282:C:T	122204282	NA,T	NA,C	NA,1	NA,-inf	NA,inf	NA,0.652453	0.00013644	0.000136564
3	chr12:120738197:G:A	120738197	NA,A	NA,G	NA,1	NA,inf	NA,inf	NA,0.721319	0.000136344	0.000136491
3	chr12:120952965:A:T	120952965	NA,T	NA,A	NA,1	NA,-inf	NA,inf	NA,0.53691	0.000136298	0.000136402
3	chr12:122425790:G:A	122425790	NA,A	NA,G	NA,1	NA,-inf	NA,inf	NA,0.64968	0.000136183	0.000136305
3	chr12:121371009:G:A	121371009	NA,A	NA,G	NA,1	NA,-inf	NA,inf	NA,0.672206	0.000136112	0.000136239
3	chr12:121468544:T:C	121468544	NA,C	NA,T	NA,1	NA,-inf	NA,inf	NA,0.600161	0.000136053	0.000136167
3	chr12:121774364:T:C	121774364	C,NA	T,NA	1,NA	-inf,NA	inf,NA	1.58906,NA	0.000136026	0.000136196
3	chr12:122358210:T:C	122358210	NA,C	NA,T	NA,1	NA,-inf	NA,inf	NA,0.663497	0.000135938	0.000136049
3	chr12:122290270:T:C	122290270	NA,C	NA,T	NA,1	NA,inf	NA,inf	NA,0.649908	0.000135911	0.00013604
3	chr12:122296846:A:C	122296846	C,C	A,A	1,1	-inf,inf	inf,inf	0.363338,1.52694	0.000135877	0.000136005
3	chr12:120705434:C:T	120705434	T,NA	C,NA	1,NA	inf,NA	inf,NA	0.959398,NA	0.000135868	0.000135977
3	chr12:120728360:C:T	120728360	T,NA	C,NA	1,NA	inf,NA	inf,NA	0.722119,NA	0.000135824	0.000135956
3	chr12:120597518:A:G	120597518	NA,G	NA,A	NA,1	NA,inf	NA,inf	NA,0.559051	0.000135777	0.000135896
3	chr12:120872562:C:CAGT	120872562	NA,CAGT	NA,C	NA,1	NA,inf	NA,inf	NA,0.637264	0.000135772	0.000135899
3	chr12:120898903:C:G	120898903	NA,G	NA,C	NA,1	NA,inf	NA,inf	NA,0.718377	0.000135511	0.000135658
3	chr12:120958605:C:A	120958605	NA,A	NA,C	NA,1	NA,-inf	NA,inf	NA,0.540903	0.000135483	0.000135588
3	chr12:121379875:T:G	121379875	G,G	T,T	1,1	-inf,inf	inf,inf	1.68605,0.00322319	0.000135297	0.000135358
3	chr12:121010709:T:C	121010709	NA,C	NA,T	NA,1	NA,-inf	NA,inf	NA,0.961425	0.000135273	0.000135474
3	chr12:121405973:T:C	121405973	NA,C	NA,T	NA,1	NA,-inf	NA,inf	NA,0.626711	0.000135073	0.000135186
3	chr12:121910750:A:C	121910750	NA,C	NA,A	NA,1	NA,inf	NA,inf	NA,0.616949	0.000134956	0.000135078
3	chr12:122091193:G:A	122091193	NA,A	NA,G	NA,1	NA,-inf	NA,inf	NA,0.614206	0.000134928	0.000135044
3	chr12:121972964:G:T	121972964	T,T	G,G	1,1	-inf,inf	inf,inf	0.036015,1.56382	0.000134858	0.00013498
3	chr12:121877274:G:T	121877274	NA,T	NA,G	NA,1	NA,inf	NA,inf	NA,0.630076	0.000134628	0.000134755
3	chr12:121860328:C:T	121860328	NA,T	NA,C	NA,1	NA,-inf	NA,inf	NA,0.617588	0.000134582	0.000134699
3	chr12:122080482:A:T	122080482	NA,T	NA,A	NA,1	NA,-inf	NA,inf	NA,0.612883	0.000134566	0.000134682
3	chr12:120812220:C:T	120812220	NA,T	NA,C	NA,1	NA,inf	NA,inf	NA,0.812678	0.000134347	0.000134529
3	chr12:122375515:C:T	122375515	NA,T	NA,C	NA,1	NA,inf	NA,inf	NA,0.635408	0.000134254	0.000134379
3	chr12:120801996:A:G	120801996	NA,G	NA,A	NA,1	NA,-inf	NA,inf	NA,0.583606	0.000134111	0.000134223
3	chr12:121960217:A:G	121960217	G,G	A,A	1,1	-inf,inf	inf,inf	0.0352507,1.5535	0.000133837	0.000133958
3	chr12:121728571:C:T	121728571	T,T	C,C	1,1	-inf,inf	inf,inf	2.41325,0.432162	0.000133788	0.000133874
3	chr12:120803052:A:G	120803052	NA,G	NA,A	NA,1	NA,inf	NA,inf	NA,0.645152	0.000133766	0.000133894
3	chr12:121589545:C:G	121589545	NA,G	NA,C	NA,1	NA,-inf	NA,inf	NA,0.591354	0.000133668	0.000133779
3	chr12:122097239:C:T	122097239	NA,T	NA,C	NA,1	NA,-inf	NA,inf	NA,0.606824	0.000133545	0.000133659
3	chr12:120975223:T:C	120975223	NA,C	NA,T	NA,1	NA,-inf	NA,inf	NA,0.942082	0.000133501	0.00013373
3	chr12:121460169:T:C	121460169	NA,C	NA,T	NA,1	NA,-inf	NA,inf	NA,0.623991	0.000133386	0.000133499
3	chr12:121184436:C:T	121184436	NA,T	NA,C	NA,1	NA,-inf	NA,inf	NA,0.789793	0.000133341	0.000133486
3	chr12:120566800:TA:T	120566800	NA,T	NA,TA	NA,1	NA,inf	NA,inf	NA,0.57365	0.000133182	0.000133296
3	chr12:121512270:G:A	121512270	NA,A	NA,G	NA,1	NA,-inf	NA,inf	NA,0.619024	0.000133177	0.000133289
3	chr12:121500439:G:A	121500439	NA,A	NA,G	NA,1	NA,-inf	NA,inf	NA,0.59383	0.000133167	0.000133275
3	chr12:120593504:G:A	120593504	NA,A	NA,G	NA,1	NA,inf	NA,inf	NA,0.652608	0.000133158	0.000133288
3	chr12:121283152:A:G	121283152	NA,G	NA,A	NA,1	NA,inf	NA,inf	NA,0.658621	0.000133033	0.000133166
3	chr12:120858684:G:A	120858684	NA,A	NA,G	NA,1	NA,inf	NA,inf	NA,0.707205	0.00013303	0.000133173
3	chr12:121970949:T:A	121970949	A,A	T,T	1,1	-inf,inf	inf,inf	0.0311097,1.56382	0.000132989	0.000133109
3	chr12:122016038:T:A	122016038	NA,A	NA,T	NA,1	NA,inf	NA,inf	NA,0.623585	0.000132946	0.000133073
3	chr12:122535487:A:C	122535487	NA,C	NA,A	NA,1	NA,inf	NA,inf	NA,0.625399	0.000132913	0.00013304
3	chr12:121771127:G:A	121771127	A,A	G,G	1,1	inf,inf	inf,inf	1.04503,0.377794	0.000132787	0.000132948
3	chr12:120526962:G:A	120526962	NA,A	NA,G	NA,1	NA,inf	NA,inf	NA,0.571951	0.000132692	0.000132806
3	chr12:121458849:A:G	121458849	NA,G	NA,A	NA,1	NA,inf	NA,inf	NA,0.643627	0.000132396	0.000132524
3	chr12:122119431:G:A	122119431	NA,A	NA,G	NA,1	NA,-inf	NA,inf	NA,0.604757	0.000132355	0.000132468
3	chr12:120620479:G:A	120620479	NA,A	NA,G	NA,1	NA,-inf	NA,inf	NA,0.511421	0.000132299	0.000132398
3	chr12:120602213:A:G	120602213	NA,G	NA,A	NA,1	NA,inf	NA,inf	NA,0.631907	0.000132278	0.000132409
3	chr12:120481619:A:G	120481619	NA,G	NA,A	NA,1	NA,inf	NA,inf	NA,0.569472	0.000132272	0.000132386
3	chr12:122067296:T:C	122067296	NA,C	NA,T	NA,1	NA,inf	NA,inf	NA,0.628264	0.000132163	0.000132289
3	chr12:120595740:C:T	120595740	T,NA	C,NA	1,NA	-inf,NA	inf,NA	0.883249,NA	0.000132161	0.000132326
3	chr12:120668678:T:C	120668678	NA,C	NA,T	NA,1	NA,-inf	NA,inf	NA,0.51252	0.000132136	0.000132234
3	chr12:120968384:T:A	120968384	NA,A	NA,T	NA,1	NA,-inf	NA,inf	NA,0.517061	0.000132123	0.000132224
3	chr12:122052705:CAG:C	122052705	NA,C	NA,CAG	NA,1	NA,-inf	NA,inf	NA,0.643219	0.000131869	0.000131978
3	chr12:122286183:T:C	122286183	C,NA	T,NA	1,NA	-inf,NA	inf,NA	1.05315,NA	0.000131848	0.00013196
3	chr12:122383323:C:T	122383323	T,T	C,C	1,1	-inf,inf	inf,inf	0.597573,1.54931	0.000131819	0.000131958
3	chr12:120705903:G:C	120705903	C,NA	G,NA	1,NA	inf,NA	inf,NA	0.943151,NA	0.000131796	0.000131901
3	chr12:121841192:C:T	121841192	NA,T	NA,C	NA,1	NA,inf	NA,inf	NA,0.526946	0.000131736	0.000131852
3	chr12:121490842:G:A	121490842	NA,A	NA,G	NA,1	NA,inf	NA,inf	NA,0.530101	0.000131541	0.000131647
3	chr12:122134264:G:A	122134264	NA,A	NA,G	NA,1	NA,-inf	NA,inf	NA,0.595302	0.000131534	0.000131647
3	chr12:121415083:T:A	121415083	A,A	T,T	1,1	inf,-inf	inf,inf	0.230557,1.46722	0.000131425	0.000131593
3	chr12:122391597:TAATA:T	122391597	NA,T	NA,TAATA	NA,1	NA,-inf	NA,inf	NA,0.618865	0.000131266	0.000131383
3	chr12:121400818:C:T	121400818	NA,T	NA,C	NA,1	NA,-inf	NA,inf	NA,0.552831	0.000131178	0.000131284
3	chr12:121348684:C:T	121348684	NA,T	NA,C	NA,1	NA,inf	NA,inf	NA,0.664937	0.000131121	0.000131255
3	chr12:122386008:G:A	122386008	A,A	G,G	1,1	inf,-inf	inf,inf	0.745596,1.30247	0.000131007	0.000131166
3	chr12:121866530:C:T	121866530	NA,T	NA,C	NA,1	NA,inf	NA,inf	NA,0.602665	0.00013089	0.000131009
3	chr12:121113789:T:C	121113789	NA,C	NA,T	NA,1	NA,inf	NA,inf	NA,0.389909	0.000130879	0.000130969
3	chr12:121752012:CCTT:C	121752012	C,C	CCTT,CCTT	1,1	-inf,-inf	inf,inf	2.1506,0.426131	0.000130872	0.000130958
3	chr12:121501697:TGCAACCTCC:T	121501697	NA,T	NA,TGCAACCTCC	NA,1	NA,-inf	NA,inf	NA,0.58213	0.00013083	0.000130936
3	chr12:121515770:G:A	121515770	NA,A	NA,G	NA,1	NA,-inf	NA,inf	NA,0.570325	0.000130811	0.000130919
3	chr12:122077069:G:C	122077069	NA,C	NA,G	NA,1	NA,-inf	NA,inf	NA,0.594709	0.000130802	0.000130914
3	chr12:121641988:T:C	121641988	NA,C	NA,T	NA,1	NA,inf	NA,inf	NA,0.61018	0.00013065	0.000130772
3	chr12:122333033:A:G	122333033	G,G	A,A	1,1	-inf,-inf	inf,inf	0.824668,0.157973	0.000130644	0.000130802
3	chr12:121523554:C:T	121523554	NA,T	NA,C	NA,1	NA,-inf	NA,inf	NA,0.606406	0.000130501	0.000130611
3	chr12:121372189:G:A	121372189	NA,A	NA,G	NA,1	NA,-inf	NA,inf	NA,0.584129	0.000130453	0.000130561
3	chr12:120496665:G:A	120496665	NA,A	NA,G	NA,1	NA,inf	NA,inf	NA,0.560893	0.000130422	0.000130534
3	chr12:121927889:G:C	121927889	C,C	G,G	1,1	inf,inf	inf,inf	0.0155347,1.49373	0.000130372	0.000130514
3	chr12:121289754:G:A	121289754	NA,A	NA,G	NA,1	NA,-inf	NA,inf	NA,0.63616	0.000130332	0.000130445
3	chr12:121333411:C:G	121333411	NA,G	NA,C	NA,1	NA,-inf	NA,inf	NA,0.583991	0.000130303	0.000130412
3	chr12:122337581:G:A	122337581	NA,A	NA,G	NA,1	NA,-inf	NA,inf	NA,0.636895	0.000130254	0.000130362
3	chr12:122449717:A:C	122449717	NA,C	NA,A	NA,1	NA,-inf	NA,inf	NA,0.606045	0.000130232	0.000130344
3	chr12:121307748:G:A	121307748	NA,A	NA,G	NA,1	NA,inf	NA,inf	NA,0.672378	0.000130215	0.000130349
3	chr12:121433917:T:G	121433917	NA,G	NA,T	NA,1	NA,-inf	NA,inf	NA,0.602233	0.000130173	0.000130282
3	chr12:121870462:G:A	121870462	NA,A	NA,G	NA,1	NA,inf	NA,inf	NA,0.594769	0.000130137	0.000130255
3	chr12:122496846:G:C	122496846	NA,C	NA,G	NA,1	NA,inf	NA,inf	NA,0.623963	0.000130102	0.000130227
3	chr12:122264687:G:A	122264687	A,A	G,G	1,1	inf,-inf	inf,inf	0.98486,0.808907	0.000130078	0.000130298
3	chr12:121566737:A:G	121566737	NA,G	NA,A	NA,1	NA,-inf	NA,inf	NA,0.633387	0.000129992	0.000130102
3	chr12:122303105:G:A	122303105	NA,A	NA,G	NA,1	NA,inf	NA,inf	NA,0.59364	0.000129899	0.000130017
3	chr12:122084259:C:T	122084259	T,T	C,C	1,1	-inf,-inf	inf,inf	1.28667,0.401372	0.000129835	0.000129937
3	chr12:122186645:G:A	122186645	NA,A	NA,G	NA,1	NA,-inf	NA,inf	NA,0.600062	0.000129623	0.000129738
3	chr12:120556361:C:T	120556361	NA,T	NA,C	NA,1	NA,inf	NA,inf	NA,0.621607	0.000129571	0.0001297
3	chr12:120593190:C:T	120593190	NA,T	NA,C	NA,1	NA,inf	NA,inf	NA,0.61143	0.000129546	0.000129671
3	chr12:121746890:G:A	121746890	A,A	G,G	1,1	-inf,-inf	inf,inf	2.13236,0.441588	0.000129475	0.00012956
3	chr12:120974596:G:C	120974596	NA,C	NA,G	NA,1	NA,inf	NA,inf	NA,0.777527	0.0001293	0.000129462
3	chr12:121306984:C:T	121306984	NA,T	NA,C	NA,1	NA,inf	NA,inf	NA,0.668093	0.000129226	0.000129359
3	chr12:120682426:A:G	120682426	G,NA	A,NA	1,NA	inf,NA	inf,NA	0.586994,NA	0.000129161	0.000129227
3	chr12:122106819:C:A	122106819	NA,A	NA,C	NA,1	NA,inf	NA,inf	NA,0.61338	0.000129086	0.000129207
3	chr12:122073055:A:C	122073055	NA,C	NA,A	NA,1	NA,-inf	NA,inf	NA,0.588313	0.000129081	0.000129193
3	chr12:121816732:C:T	121816732	NA,T	NA,C	NA,1	NA,inf	NA,inf	NA,0.625787	0.000128984	0.000129109
3	chr12:122379152:A:C	122379152	NA,C	NA,A	NA,1	NA,-inf	NA,inf	NA,0.606082	0.000128861	0.000128976
3	chr12:121177328:C:G	121177328	NA,G	NA,C	NA,1	NA,-inf	NA,inf	NA,0.76767	0.000128747	0.000128887
3	chr12:121120532:G:A	121120532	NA,A	NA,G	NA,1	NA,-inf	NA,inf	NA,0.873839	0.000128701	0.000128874
3	chr12:121853355:G:A	121853355	A,A	G,G	1,1	-inf,inf	inf,inf	0.243664,1.10066	0.00012868	0.000128787
3	chr12:122299527:T:G	122299527	NA,G	NA,T	NA,1	NA,inf	NA,inf	NA,0.614102	0.000128497	0.00012862
3	chr12:121776284:T:TG	121776284	NA,TG	NA,T	NA,1	NA,inf	NA,inf	NA,0.545492	0.00012837	0.00012849
3	chr12:122178125:A:G	122178125	NA,G	NA,A	NA,1	NA,inf	NA,inf	NA,0.616158	0.000128309	0.000128434
3	chr12:121464511:G:A	121464511	NA,A	NA,G	NA,1	NA,-inf	NA,inf	NA,0.533161	0.00012829	0.000128394
3	chr12:121349768:T:A	121349768	NA,A	NA,T	NA,1	NA,inf	NA,inf	NA,0.636262	0.000128178	0.000128306
3	chr12:121036628:G:A	121036628	NA,A	NA,G	NA,1	NA,-inf	NA,inf	NA,0.594293	0.000128095	0.000128204
3	chr12:122168818:C:T	122168818	NA,T	NA,C	NA,1	NA,inf	NA,inf	NA,0.624259	0.000128088	0.000128211
3	chr12:121858305:C:T	121858305	NA,T	NA,C	NA,1	NA,inf	NA,inf	NA,0.589727	0.000128073	0.000128189
3	chr12:121418456:T:C	121418456	NA,C	NA,T	NA,1	NA,-inf	NA,inf	NA,0.598541	0.000128014	0.000128122
3	chr12:120945555:T:C	120945555	NA,C	NA,T	NA,1	NA,-inf	NA,inf	NA,0.503046	0.000127896	0.000127995
3	chr12:122314035:G:A	122314035	NA,A	NA,G	NA,1	NA,-inf	NA,inf	NA,0.596138	0.000127888	0.000128
3	chr12:122059919:G:A	122059919	NA,A	NA,G	NA,1	NA,-inf	NA,inf	NA,0.583576	0.00012782	0.000127933
3	chr12:120887743:A:G	120887743	NA,G	NA,A	NA,1	NA,inf	NA,inf	NA,0.61419	0.000127581	0.000127703
3	chr12:120566657:G:A	120566657	A,NA	G,NA	1,NA	-inf,NA	inf,NA	0.775762,NA	0.000127518	0.000127606
3	chr12:121832796:A:G	121832796	NA,G	NA,A	NA,1	NA,inf	NA,inf	NA,0.532944	0.000127496	0.000127606
3	chr12:120860733:C:A	120860733	NA,A	NA,C	NA,1	NA,inf	NA,inf	NA,0.613588	0.000127465	0.000127587
3	chr12:121402927:A:G	121402927	NA,G	NA,A	NA,1	NA,-inf	NA,inf	NA,0.595581	0.000127444	0.000127553
3	chr12:121082138:G:A	121082138	NA,A	NA,G	NA,1	NA,-inf	NA,inf	NA,0.539172	0.000127435	0.000127539
3	chr12:122442207:C:T	122442207	NA,T	NA,C	NA,1	NA,-inf	NA,inf	NA,0.592955	0.000127398	0.000127509
3	chr12:121446546:G:A	121446546	A,NA	G,NA	1,NA	-inf,NA	inf,NA	0.814735,NA	0.000127278	0.000127382
3	chr12:121221575:G:A	121221575	NA,A	NA,G	NA,1	NA,-inf	NA,inf	NA,0.546009	0.000127149	0.000127255
3	chr12:122347601:G:A	122347601	NA,A	NA,G	NA,1	NA,-inf	NA,inf	NA,0.602348	0.000127113	0.000127226
3	chr12:121772567:G:A	121772567	NA,A	NA,G	NA,1	NA,-inf	NA,inf	NA,0.603967	0.000127043	0.000127158
3	chr12:120690334:C:T	120690334	T,NA	C,NA	1,NA	inf,NA	inf,NA	0.91906,NA	0.000127021	0.000127123
3	chr12:122317732:T:C	122317732	NA,C	NA,T	NA,1	NA,inf	NA,inf	NA,0.58905	0.000126991	0.00012711
3	chr12:121649699:C:G	121649699	NA,G	NA,C	NA,1	NA,-inf	NA,inf	NA,0.564768	0.000126942	0.000127049
3	chr12:121291188:G:A	121291188	NA,A	NA,G	NA,1	NA,inf	NA,inf	NA,0.640732	0.00012692	0.000127047
3	chr12:120767955:G:A	120767955	NA,A	NA,G	NA,1	NA,inf	NA,inf	NA,0.656385	0.000126918	0.000127049
3	chr12:120556069:G:A	120556069	NA,A	NA,G	NA,1	NA,-inf	NA,inf	NA,0.528946	0.00012688	0.000126983
3	chr12:122183779:G:A	122183779	A,A	G,G	1,1	-inf,-inf	inf,inf	1.20828,0.232887	0.000126805	0.000126912
3	chr12:121113290:G:A	121113290	NA,A	NA,G	NA,1	NA,-inf	NA,inf	NA,0.497733	0.000126675	0.000126771
3	chr12:122062387:C:T	122062387	NA,T	NA,C	NA,1	NA,-inf	NA,inf	NA,0.573369	0.000126664	0.000126773
3	chr12:120820200:T:A	120820200	NA,A	NA,T	NA,1	NA,inf	NA,inf	NA,0.608939	0.000126653	0.000126774
3	chr12:121431741:C:A	121431741	NA,A	NA,C	NA,1	NA,-inf	NA,inf	NA,0.68516	0.00012647	0.000126596
3	chr12:121437216:G:A	121437216	NA,A	NA,G	NA,1	NA,-inf	NA,inf	NA,0.588745	0.000126435	0.000126542
3	chr12:122348556:G:A	122348556	NA,A	NA,G	NA,1	NA,-inf	NA,inf	NA,0.585038	0.000126393	0.000126502
3	chr12:121479104:G:A	121479104	NA,A	NA,G	NA,1	NA,-inf	NA,inf	NA,0.593232	0.000126392	0.0001265
3	chr12:122165168:C:G	122165168	NA,G	NA,C	NA,1	NA,-inf	NA,inf	NA,0.591792	0.000126276	0.000126389
3	chr12:121721378:C:T	121721378	NA,T	NA,C	NA,1	NA,-inf	NA,inf	NA,0.61893	0.000126224	0.000126339
3	chr12:122458272:G:A	122458272	NA,A	NA,G	NA,1	NA,inf	NA,inf	NA,0.590079	0.000126165	0.000126281
3	chr12:121439643:G:A	121439643	NA,A	NA,G	NA,1	NA,-inf	NA,inf	NA,0.525968	0.000126102	0.000126205
3	chr12:121550751:C:T	121550751	NA,T	NA,C	NA,1	NA,-inf	NA,inf	NA,0.542818	0.000126076	0.00012618
3	chr12:122102645:T:C	122102645	NA,C	NA,T	NA,1	NA,inf	NA,inf	NA,0.601556	0.000125869	0.000125989
3	chr12:120782029:T:C	120782029	NA,C	NA,T	NA,1	NA,-inf	NA,inf	NA,0.495789	0.000125841	0.000125939
3	chr12:120897849:C:T	120897849	NA,T	NA,C	NA,1	NA,-inf	NA,inf	NA,0.789175	0.000125782	0.000125958
3	chr12:121382048:T:C	121382048	C,C	T,T	1,1	-inf,inf	inf,inf	1.64848,0.031706	0.000125782	0.00012584
3	chr12:122074724:T:C	122074724	NA,C	NA,T	NA,1	NA,inf	NA,inf	NA,0.594104	0.000125751	0.00012587
3	chr12:121492686:G:A	121492686	NA,A	NA,G	NA,1	NA,-inf	NA,inf	NA,0.541378	0.000125731	0.000125837
3	chr12:120566092:A:G	120566092	NA,G	NA,A	NA,1	NA,-inf	NA,inf	NA,0.572318	0.000125694	0.000125805
3	chr12:122114291:C:A	122114291	NA,A	NA,C	NA,1	NA,-inf	NA,inf	NA,0.568215	0.000125686	0.000125794
3	chr12:122134304:CCTT:C	122134304	NA,C	NA,CCTT	NA,1	NA,inf	NA,inf	NA,0.593422	0.00012555	0.000125668
3	chr12:121814015:G:A	121814015	NA,A	NA,G	NA,1	NA,-inf	NA,inf	NA,0.580549	0.000125401	0.000125511
3	chr12:121973992:C:T	121973992	NA,T	NA,C	NA,1	NA,inf	NA,inf	NA,0.593574	0.000125398	0.000125517
3	chr12:121310548:G:A	121310548	NA,A	NA,G	NA,1	NA,-inf	NA,inf	NA,0.557282	0.00012536	0.000125465
3	chr12:121393281:C:T	121393281	NA,T	NA,C	NA,1	NA,-inf	NA,inf	NA,0.523073	0.000125296	0.000125398
3	chr12:121426765:A:C	121426765	NA,C	NA,A	NA,1	NA,-inf	NA,inf	NA,0.546095	0.00012528	0.000125378
3	chr12:120544198:G:C	120544198	NA,C	NA,G	NA,1	NA,inf	NA,inf	NA,0.569577	0.000125214	0.000125329
3	chr12:122457057:G:A	122457057	NA,A	NA,G	NA,1	NA,-inf	NA,inf	NA,0.576739	0.00012497	0.000125079
3	chr12:120674225:C:T	120674225	NA,T	NA,C	NA,1	NA,-inf	NA,inf	NA,0.811467	0.000124743	0.0001249
3	chr12:121493652:A:T	121493652	NA,T	NA,A	NA,1	NA,-inf	NA,inf	NA,0.658822	0.00012463	0.000124753
3	chr12:121403321:G:A	121403321	NA,A	NA,G	NA,1	NA,-inf	NA,inf	NA,0.572762	0.000124595	0.0001247
3	chr12:121063321:A:T	121063321	NA,T	NA,A	NA,1	NA,inf	NA,inf	NA,0.368691	0.000124552	0.000124641
3	chr12:122393979:G:A	122393979	NA,A	NA,G	NA,1	NA,inf	NA,inf	NA,0.597392	0.0001245	0.000124619
3	chr12:120675778:A:G	120675778	NA,G	NA,A	NA,1	NA,-inf	NA,inf	NA,0.809984	0.000124481	0.000124637
3	chr12:121184616:G:T	121184616	NA,T	NA,G	NA,1	NA,-inf	NA,inf	NA,0.737386	0.000124361	0.000124495
3	chr12:120921783:G:A	120921783	A,A	G,G	1,1	inf,-inf	inf,inf	3.54901,1.50847	0.000124273	0.000215884
3	chr12:121227941:T:A	121227941	A,NA	T,NA	1,NA	-inf,NA	inf,NA	1.41001,NA	0.000124266	0.000124465
3	chr12:122018823:A:T	122018823	NA,T	NA,A	NA,1	NA,inf	NA,inf	NA,0.572565	0.000124232	0.000124356
3	chr12:121667201:A:G	121667201	G,G	A,A	1,1	-inf,-inf	inf,inf	1.34288,1.25012	0.000124232	0.000124437
3	chr12:122287523:C:T	122287523	NA,T	NA,C	NA,1	NA,-inf	NA,inf	NA,0.603177	0.000124123	0.00012424
3	chr12:122534723:C:T	122534723	NA,T	NA,C	NA,1	NA,inf	NA,inf	NA,0.579324	0.000124094	0.000124212
3	chr12:122404127:T:A	122404127	A,A	T,T	1,1	-inf,inf	inf,inf	0.615548,1.50636	0.000123958	0.000124089
3	chr12:122449156:C:G	122449156	NA,G	NA,C	NA,1	NA,-inf	NA,inf	NA,0.573062	0.000123859	0.000123965
3	chr12:120688913:AGGTCAT:A	120688913	A,NA	AGGTCAT,NA	1,NA	inf,NA	inf,NA	0.904895,NA	0.000123849	0.000123948
3	chr12:121236795:G:A	121236795	NA,A	NA,G	NA,1	NA,inf	NA,inf	NA,0.565053	0.00012375	0.000123866
3	chr12:121791046:A:G	121791046	NA,G	NA,A	NA,1	NA,inf	NA,inf	NA,0.53115	0.000123677	0.000123788
3	chr12:120513275:G:A	120513275	NA,A	NA,G	NA,1	NA,-inf	NA,inf	NA,0.55928	0.000123628	0.000123737
3	chr12:122063731:G:A	122063731	NA,A	NA,G	NA,1	NA,inf	NA,inf	NA,0.557358	0.000123517	0.000123631
3	chr12:120533932:G:A	120533932	NA,A	NA,G	NA,1	NA,inf	NA,inf	NA,0.559793	0.000123465	0.000123578
3	chr12:121380903:G:A	121380903	A,A	G,G	1,1	-inf,inf	inf,inf	1.64032,0.0104365	0.000123339	0.000123396
3	chr12:120950860:C:T	120950860	NA,T	NA,C	NA,1	NA,-inf	NA,inf	NA,0.474609	0.000123307	0.000123403
3	chr12:122404514:G:A	122404514	NA,A	NA,G	NA,1	NA,-inf	NA,inf	NA,0.576436	0.000123304	0.000123413
3	chr12:122069370:C:T	122069370	NA,T	NA,C	NA,1	NA,inf	NA,inf	NA,0.582384	0.000123289	0.000123406
3	chr12:121998180:T:C	121998180	NA,C	NA,T	NA,1	NA,inf	NA,inf	NA,0.593486	0.000123202	0.000123319
3	chr12:121431953:G:A	121431953	NA,A	NA,G	NA,1	NA,-inf	NA,inf	NA,0.534375	0.000123095	0.000123192
3	chr12:120570991:A:G	120570991	NA,G	NA,A	NA,1	NA,-inf	NA,inf	NA,0.562129	0.000123029	0.000123137
3	chr12:120546975:A:C	120546975	NA,C	NA,A	NA,1	NA,-inf	NA,inf	NA,0.555359	0.000123015	0.000123123
3	chr12:120530816:T:C	120530816	NA,C	NA,T	NA,1	NA,-inf	NA,inf	NA,0.55526	0.000122889	0.000122997
3	chr12:121250441:T:A	121250441	A,A	T,T	1,1	-inf,inf	inf,inf	1.0832,1.05064	0.000122855	0.000123575
3	chr12:122149456:T:C	122149456	C,C	T,T	1,1	-inf,-inf	inf,inf	0.135487,1.32703	0.000122792	0.000122905
3	chr12:122382529:C:T	122382529	T,T	C,C	1,1	-inf,inf	inf,inf	0.552438,1.54052	0.000122779	0.000122907
3	chr12:120840071:G:T	120840071	T,T	G,G	1,1	-inf,inf	inf,inf	1.87366,0.355071	0.000122774	0.000123161
3	chr12:122443817:C:T	122443817	NA,T	NA,C	NA,1	NA,inf	NA,inf	NA,0.532792	0.000122755	0.000122864
3	chr12:120691516:C:T	120691516	NA,T	NA,C	NA,1	NA,-inf	NA,inf	NA,0.488826	0.000122709	0.000122805
3	chr12:120525148:G:A	120525148	NA,A	NA,G	NA,1	NA,inf	NA,inf	NA,0.555711	0.000122692	0.000122805
3	chr12:121341625:A:C	121341625	NA,C	NA,A	NA,1	NA,-inf	NA,inf	NA,0.560694	0.000122682	0.000122792
3	chr12:121032436:G:A	121032436	NA,A	NA,G	NA,1	NA,inf	NA,inf	NA,0.682539	0.000122549	0.000122685
3	chr12:120574355:A:G	120574355	NA,G	NA,A	NA,1	NA,-inf	NA,inf	NA,0.559216	0.000122497	0.000122605
3	chr12:120536088:T:C	120536088	NA,C	NA,T	NA,1	NA,inf	NA,inf	NA,0.554693	0.00012247	0.000122582
3	chr12:122517923:G:A	122517923	NA,A	NA,G	NA,1	NA,inf	NA,inf	NA,0.569715	0.000122331	0.000122446
3	chr12:121912152:A:T	121912152	NA,T	NA,A	NA,1	NA,inf	NA,inf	NA,0.500315	0.000122268	0.000122377
3	chr12:121222030:C:T	121222030	NA,T	NA,C	NA,1	NA,inf	NA,inf	NA,0.62906	0.000122135	0.000122259
3	chr12:120603369:C:T	120603369	NA,T	NA,C	NA,1	NA,inf	NA,inf	NA,0.645797	0.000122065	0.000122199
3	chr12:122515951:C:T	122515951	NA,T	NA,C	NA,1	NA,inf	NA,inf	NA,0.568258	0.000121979	0.000122095
3	chr12:121479614:A:C	121479614	NA,C	NA,A	NA,1	NA,-inf	NA,inf	NA,0.536784	0.000121952	0.000122057
3	chr12:121153008:T:C	121153008	C,C	T,T	1,1	-inf,inf	inf,inf	1.03853,0.519378	0.000121909	0.000121948
3	chr12:121384292:G:A	121384292	A,A	G,G	1,1	-inf,inf	inf,inf	1.64332,0.0276964	0.000121893	0.000121951
3	chr12:121436377:T:C	121436377	C,C	T,T	1,1	inf,-inf	inf,inf	0.332803,1.13556	0.000121891	0.000121984
3	chr12:121054154:G:A	121054154	A,A	G,G	1,1	-inf,inf	inf,inf	2.76437,0.459187	0.000121884	0.00012265
3	chr12:121149097:C:T	121149097	NA,T	NA,C	NA,1	NA,inf	NA,inf	NA,0.677028	0.000121871	0.000122008
3	chr12:121012725:A:G	121012725	NA,G	NA,A	NA,1	NA,-inf	NA,inf	NA,0.890228	0.000121812	0.000122022
3	chr12:121158388:A:G	121158388	G,G	A,A	1,1	inf,-inf	inf,inf	1.06852,1.07424	0.000121695	0.000121974
3	chr12:120845597:G:A	120845597	NA,A	NA,G	NA,1	NA,-inf	NA,inf	NA,0.471631	0.000121589	0.000121683
3	chr12:120873423:A:G	120873423	NA,G	NA,A	NA,1	NA,-inf	NA,inf	NA,0.471418	0.00012155	0.000121645
3	chr12:122369009:C:T	122369009	NA,T	NA,C	NA,1	NA,inf	NA,inf	NA,0.58639	0.000121509	0.00012162
3	chr12:122236775:T:C	122236775	NA,C	NA,T	NA,1	NA,inf	NA,inf	NA,0.547761	0.000121436	0.000121548
3	chr12:122297843:G:C	122297843	NA,C	NA,G	NA,1	NA,inf	NA,inf	NA,0.540981	0.000121375	0.000121484
3	chr12:121491304:G:C	121491304	NA,C	NA,G	NA,1	NA,-inf	NA,inf	NA,0.566377	0.000121294	0.000121398
3	chr12:122146408:C:T	122146408	NA,T	NA,C	NA,1	NA,-inf	NA,inf	NA,0.562229	0.000121293	0.000121403
3	chr12:121709900:A:ACACTTAGTAT	121709900	NA,ACACTTAGTAT	NA,A	NA,1	NA,-inf	NA,inf	NA,0.58317	0.000121264	0.000121366
3	chr12:121041462:C:T	121041462	T,T	C,C	1,1	inf,-inf	inf,inf	0.907317,2.04672	0.000121251	0.000121992
3	chr12:121294868:C:T	121294868	NA,T	NA,C	NA,1	NA,inf	NA,inf	NA,0.611112	0.000121235	0.000121357
3	chr12:120571059:A:G	120571059	NA,G	NA,A	NA,1	NA,-inf	NA,inf	NA,0.547671	0.000121181	0.000121288
3	chr12:121489669:G:T	121489669	NA,T	NA,G	NA,1	NA,inf	NA,inf	NA,0.477983	0.000121098	0.000121197
3	chr12:121032704:C:T	121032704	T,NA	C,NA	1,NA	inf,NA	inf,NA	0.643143,NA	0.000121081	0.000121132
3	chr12:121303621:A:C	121303621	NA,C	NA,A	NA,1	NA,inf	NA,inf	NA,0.619502	0.000121047	0.000121171
3	chr12:122274920:C:T	122274920	NA,T	NA,C	NA,1	NA,-inf	NA,inf	NA,0.593447	0.000121024	0.000121135
3	chr12:120582868:T:G	120582868	G,NA	T,NA	1,NA	-inf,NA	inf,NA	0.982564,NA	0.000120997	0.000121187
3	chr12:121491651:G:A	121491651	NA,A	NA,G	NA,1	NA,-inf	NA,inf	NA,0.528515	0.000120807	0.00012091
3	chr12:120700547:G:T	120700547	T,NA	G,NA	1,NA	-inf,NA	inf,NA	1.48636,NA	0.000120744	0.000121159
3	chr12:120488794:TC:T	120488794	NA,T	NA,TC	NA,1	NA,-inf	NA,inf	NA,0.549296	0.000120729	0.000120835
3	chr12:120658403:C:T	120658403	NA,T	NA,C	NA,1	NA,inf	NA,inf	NA,0.613104	0.000120633	0.000120754
3	chr12:121306217:T:C	121306217	NA,C	NA,T	NA,1	NA,inf	NA,inf	NA,0.617143	0.000120525	0.000120648
3	chr12:121113783:G:C	121113783	NA,C	NA,G	NA,1	NA,-inf	NA,inf	NA,0.466079	0.00012039	0.000120482
3	chr12:120961639:G:A	120961639	NA,A	NA,G	NA,1	NA,inf	NA,inf	NA,0.850364	0.000120373	0.000120567
3	chr12:121719292:G:A	121719292	A,A	G,G	1,1	-inf,-inf	inf,inf	3.60028,0.152676	0.000120204	0.000120261
3	chr12:122199428:A:G	122199428	NA,G	NA,A	NA,1	NA,inf	NA,inf	NA,0.547802	0.000120194	0.00012031
3	chr12:121461563:T:C	121461563	NA,C	NA,T	NA,1	NA,-inf	NA,inf	NA,0.490861	0.000120139	0.000120237
3	chr12:121439160:G:A	121439160	NA,A	NA,G	NA,1	NA,-inf	NA,inf	NA,0.553277	0.00012004	0.000120143
3	chr12:120725739:G:A	120725739	NA,A	NA,G	NA,1	NA,-inf	NA,inf	NA,0.471443	0.000119881	0.000119975
3	chr12:121047816:T:G	121047816	NA,G	NA,T	NA,1	NA,-inf	NA,inf	NA,0.427115	0.000119877	0.000119967
3	chr12:122222586:AAAAAATT:A	122222586	A,NA	AAAAAATT,NA	1,NA	inf,NA	inf,NA	0.716336,NA	0.000119869	0.000120033
3	chr12:122225647:C:T	122225647	NA,T	NA,C	NA,1	NA,inf	NA,inf	NA,0.555862	0.000119787	0.000119899
3	chr12:121464605:C:T	121464605	NA,T	NA,C	NA,1	NA,-inf	NA,inf	NA,0.650994	0.000119762	0.000119881
3	chr12:122311226:T:A	122311226	NA,A	NA,T	NA,1	NA,inf	NA,inf	NA,0.550997	0.000119673	0.000119784
3	chr12:120536379:A:T	120536379	NA,T	NA,A	NA,1	NA,-inf	NA,inf	NA,0.537346	0.000119671	0.000119776
3	chr12:121683472:G:A	121683472	NA,A	NA,G	NA,1	NA,-inf	NA,inf	NA,0.592954	0.000119634	0.000119745
3	chr12:121380224:A:G	121380224	G,G	A,A	1,1	-inf,inf	inf,inf	1.62452,0.00811522	0.000119561	0.000119617
3	chr12:120667461:A:G	120667461	G,NA	A,NA	1,NA	-inf,NA	inf,NA	1.76568,NA	0.000119455	0.000120396
3	chr12:122321811:G:A	122321811	NA,A	NA,G	NA,1	NA,inf	NA,inf	NA,0.545533	0.000119454	0.000119564
3	chr12:121105805:C:G	121105805	NA,G	NA,C	NA,1	NA,-inf	NA,inf	NA,0.524259	0.00011918	0.000119279
3	chr12:122171584:A:G	122171584	NA,G	NA,A	NA,1	NA,-inf	NA,inf	NA,0.565459	0.000119151	0.000119254
3	chr12:120748428:G:A	120748428	NA,A	NA,G	NA,1	NA,inf	NA,inf	NA,0.62812	0.000119103	0.00011923
3	chr12:122069460:A:C	122069460	NA,C	NA,A	NA,1	NA,-inf	NA,inf	NA,0.531547	0.000119004	0.000119106
3	chr12:121049475:G:C	121049475	C,NA	G,NA	1,NA	-inf,NA	inf,NA	1.66584,NA	0.000118899	0.000119207
3	chr12:121402983:C:T	121402983	T,NA	C,NA	1,NA	inf,NA	inf,NA	0.760748,NA	0.000118851	0.000118958
3	chr12:120743745:A:G	120743745	NA,G	NA,A	NA,1	NA,inf	NA,inf	NA,0.609171	0.000118832	0.000118954
3	chr12:121672818:G:C	121672818	C,NA	G,NA	1,NA	inf,NA	inf,NA	0.776842,NA	0.000118797	0.000118911
3	chr12:121383851:G:A	121383851	A,A	G,G	1,1	-inf,-inf	inf,inf	1.62912,0.00181611	0.000118772	0.000118829
3	chr12:122369313:C:T	122369313	T,T	C,C	1,1	inf,-inf	inf,inf	0.669815,1.31673	0.000118766	0.000118904
3	chr12:122117103:C:T	122117103	NA,T	NA,C	NA,1	NA,inf	NA,inf	NA,0.560385	0.000118758	0.000118871
3	chr12:120777135:G:A	120777135	NA,A	NA,G	NA,1	NA,inf	NA,inf	NA,0.726854	0.000118705	0.000118862
3	chr12:120852105:C:CAT	120852105	NA,CAT	NA,C	NA,1	NA,-inf	NA,inf	NA,0.726253	0.000118687	0.000118843
3	chr12:121568121:A:G	121568121	NA,G	NA,A	NA,1	NA,-inf	NA,inf	NA,0.515048	0.000118561	0.000118663
3	chr12:121720756:C:G	121720756	G,G	C,C	1,1	-inf,-inf	inf,inf	3.60479,0.157691	0.000118442	0.0001185
3	chr12:120765810:G:A	120765810	NA,A	NA,G	NA,1	NA,inf	NA,inf	NA,0.724573	0.000118429	0.000118585
3	chr12:120744675:G:C	120744675	NA,C	NA,G	NA,1	NA,inf	NA,inf	NA,0.606131	0.000118347	0.000118469
3	chr12:120947676:C:T	120947676	T,NA	C,NA	1,NA	-inf,NA	inf,NA	1.64469,NA	0.000118328	0.000118877
3	chr12:122271496:T:G	122271496	G,NA	T,NA	1,NA	-inf,NA	inf,NA	0.998067,NA	0.000118308	0.00011841
3	chr12:120942503:G:A	120942503	NA,A	NA,G	NA,1	NA,-inf	NA,inf	NA,0.483373	0.000118284	0.00011838
3	chr12:121695466:C:T	121695466	NA,T	NA,C	NA,1	NA,-inf	NA,inf	NA,0.519904	0.000118225	0.000118327
3	chr12:121380042:G:T	121380042	T,T	G,G	1,1	-inf,inf	inf,inf	1.61883,0.0243767	0.00011819	0.000118245
3	chr12:122006643:C:A	122006643	NA,A	NA,C	NA,1	NA,inf	NA,inf	NA,0.564248	0.000118178	0.00011829
3	chr12:120960027:A:G	120960027	NA,G	NA,A	NA,1	NA,inf	NA,inf	NA,0.479607	0.000118172	0.000118271
3	chr12:122499274:T:A	122499274	NA,A	NA,T	NA,1	NA,inf	NA,inf	NA,0.547303	0.000118089	0.000118201
3	chr12:122238860:A:G	122238860	NA,G	NA,A	NA,1	NA,-inf	NA,inf	NA,0.591697	0.000118025	0.000118138
3	chr12:121283657:A:T	121283657	NA,T	NA,A	NA,1	NA,inf	NA,inf	NA,0.632823	0.000118018	0.000118144
3	chr12:121530910:T:G	121530910	NA,G	NA,T	NA,1	NA,-inf	NA,inf	NA,0.514215	0.000117999	0.0001181
3	chr12:120905701:A:AAAAAG	120905701	NA,AAAAAG	NA,A	NA,1	NA,-inf	NA,inf	NA,0.603227	0.000117975	0.00011809
3	chr12:120701898:G:A	120701898	NA,A	NA,G	NA,1	NA,-inf	NA,inf	NA,0.47387	0.000117888	0.000117985
3	chr12:120671044:G:A	120671044	NA,A	NA,G	NA,1	NA,inf	NA,inf	NA,0.56726	0.000117885	0.000118
3	chr12:121990426:G:A	121990426	NA,A	NA,G	NA,1	NA,inf	NA,inf	NA,0.534215	0.000117848	0.000117961
3	chr12:121771335:C:T	121771335	NA,T	NA,C	NA,1	NA,-inf	NA,inf	NA,0.557359	0.00011784	0.000117944
3	chr12:121090062:C:T	121090062	NA,T	NA,C	NA,1	NA,-inf	NA,inf	NA,0.472839	0.000117833	0.000117928
3	chr12:121736550:G:A	121736550	A,A	G,G	1,1	inf,-inf	inf,inf	0.615552,1.57034	0.000117774	0.000117905
3	chr12:121424434:A:G	121424434	NA,G	NA,A	NA,1	NA,-inf	NA,inf	NA,0.62771	0.000117703	0.000117818
3	chr12:121511761:G:C	121511761	NA,C	NA,G	NA,1	NA,-inf	NA,inf	NA,0.505414	0.00011769	0.000117788
3	chr12:122506549:G:A	122506549	NA,A	NA,G	NA,1	NA,inf	NA,inf	NA,0.543232	0.000117679	0.00011779
3	chr12:122235876:G:A	122235876	NA,A	NA,G	NA,1	NA,-inf	NA,inf	NA,0.541302	0.000117674	0.000117774
3	chr12:120830033:G:A	120830033	NA,A	NA,G	NA,1	NA,-inf	NA,inf	NA,0.719991	0.000117659	0.000117814
3	chr12:122273888:C:T	122273888	NA,T	NA,C	NA,1	NA,-inf	NA,inf	NA,0.531456	0.000117603	0.000117708
3	chr12:121432736:C:T	121432736	T,T	C,C	1,1	inf,-inf	inf,inf	0.278714,1.34336	0.000117487	0.000117634
3	chr12:122268148:A:G	122268148	NA,G	NA,A	NA,1	NA,inf	NA,inf	NA,0.521498	0.000117456	0.000117563
3	chr12:121482831:T:C	121482831	NA,C	NA,T	NA,1	NA,-inf	NA,inf	NA,0.5101	0.000117448	0.000117549
3	chr12:121424452:C:T	121424452	NA,T	NA,C	NA,1	NA,-inf	NA,inf	NA,0.624954	0.000117264	0.000117379
3	chr12:120703311:C:T	120703311	NA,T	NA,C	NA,1	NA,-inf	NA,inf	NA,0.644624	0.000117195	0.000117318
3	chr12:122377740:C:T	122377740	NA,T	NA,C	NA,1	NA,inf	NA,inf	NA,0.544163	0.000117128	0.000117237
3	chr12:121179742:T:C	121179742	NA,C	NA,T	NA,1	NA,-inf	NA,inf	NA,0.480509	0.000117034	0.000117131
3	chr12:122225731:G:A	122225731	NA,A	NA,G	NA,1	NA,inf	NA,inf	NA,0.557163	0.000117012	0.000117125
3	chr12:121380043:A:ATC	121380043	ATC,ATC	A,A	1,1	-inf,inf	inf,inf	1.6129,0.0125186	0.000116855	0.00011691
3	chr12:121342196:G:T	121342196	NA,T	NA,G	NA,1	NA,-inf	NA,inf	NA,0.560411	0.000116852	0.000116954
3	chr12:122078886:C:T	122078886	NA,T	NA,C	NA,1	NA,inf	NA,inf	NA,0.540315	0.000116805	0.000116914
3	chr12:122119552:C:T	122119552	NA,T	NA,C	NA,1	NA,inf	NA,inf	NA,0.558577	0.000116775	0.000116889
3	chr12:120707702:T:A	120707702	A,A	T,T	1,1	inf,-inf	inf,inf	0.659226,0.599608	0.000116715	0.000116765
3	chr12:121333544:T:C	121333544	NA,C	NA,T	NA,1	NA,-inf	NA,inf	NA,0.560347	0.000116709	0.000116811
3	chr12:121447193:A:T	121447193	NA,T	NA,A	NA,1	NA,-inf	NA,inf	NA,0.475336	0.0001167	0.000116796
3	chr12:122252876:T:C	122252876	NA,C	NA,T	NA,1	NA,inf	NA,inf	NA,0.539895	0.000116685	0.000116794
3	chr12:121574338:C:T	121574338	T,T	C,C	1,1	-inf,inf	inf,inf	2.34136,0.201658	0.000116655	0.000116706
3	chr12:122500036:T:C	122500036	NA,C	NA,T	NA,1	NA,inf	NA,inf	NA,0.536466	0.000116457	0.000116568
3	chr12:122430463:C:T	122430463	NA,T	NA,C	NA,1	NA,inf	NA,inf	NA,0.505971	0.000116443	0.000116548
3	chr12:122149998:C:T	122149998	NA,T	NA,C	NA,1	NA,-inf	NA,inf	NA,0.515224	0.000116419	0.000116518
3	chr12:121733094:C:T	121733094	T,T	C,C	1,1	-inf,-inf	inf,inf	0.328631,1.80616	0.000116385	0.000116517
3	chr12:122028509:T:G	122028509	NA,G	NA,T	NA,1	NA,inf	NA,inf	NA,0.553426	0.000116324	0.000116434
3	chr12:121837399:C:T	121837399	NA,T	NA,C	NA,1	NA,-inf	NA,inf	NA,0.560022	0.000116321	0.000116426
3	chr12:121139090:T:C	121139090	NA,C	NA,T	NA,1	NA,-inf	NA,inf	NA,0.437469	0.000116238	0.000116326
3	chr12:121987292:AG:A	121987292	NA,A	NA,AG	NA,1	NA,inf	NA,inf	NA,0.52921	0.000116171	0.000116287
3	chr12:120804299:A:G	120804299	NA,G	NA,A	NA,1	NA,-inf	NA,inf	NA,0.648808	0.000116144	0.000116265
3	chr12:121963595:A:G	121963595	G,G	A,A	1,1	inf,inf	inf,inf	0.0733461,1.07857	0.000116135	0.000116258
3	chr12:122033058:CT:C	122033058	NA,C	NA,CT	NA,1	NA,inf	NA,inf	NA,0.537743	0.000116113	0.000116222
3	chr12:121054355:G:C	121054355	NA,C	NA,G	NA,1	NA,-inf	NA,inf	NA,0.427393	0.000116104	0.000116193
3	chr12:121193300:T:G	121193300	NA,G	NA,T	NA,1	NA,inf	NA,inf	NA,0.370272	0.000116064	0.000116153
3	chr12:121089738:T:C	121089738	NA,C	NA,T	NA,1	NA,-inf	NA,inf	NA,0.462533	0.000116004	0.000116099
3	chr12:122417281:A:T	122417281	NA,T	NA,A	NA,1	NA,inf	NA,inf	NA,0.502086	0.000115989	0.000116093
3	chr12:121480799:T:C	121480799	NA,C	NA,T	NA,1	NA,inf	NA,inf	NA,0.52671	0.000115972	0.000116082
3	chr12:121549053:G:A	121549053	NA,A	NA,G	NA,1	NA,-inf	NA,inf	NA,0.486191	0.000115862	0.000115957
3	chr12:121382307:C:T	121382307	T,T	C,C	1,1	-inf,-inf	inf,inf	1.60343,0.0458761	0.000115811	0.000115865
3	chr12:121142950:G:A	121142950	A,A	G,G	1,1	-inf,inf	inf,inf	0.323231,1.09003	0.000115795	0.000115837
3	chr12:121382071:T:C	121382071	C,C	T,T	1,1	-inf,inf	inf,inf	1.60734,0.0345273	0.000115727	0.000115781
3	chr12:121939265:G:A	121939265	NA,A	NA,G	NA,1	NA,inf	NA,inf	NA,0.529058	0.000115611	0.000115718
3	chr12:121107336:G:A	121107336	A,NA	G,NA	1,NA	-inf,NA	inf,NA	0.588875,NA	0.000115597	0.000115651
3	chr12:121559629:A:G	121559629	NA,G	NA,A	NA,1	NA,-inf	NA,inf	NA,0.49884	0.000115579	0.000115677
3	chr12:120757340:C:T	120757340	NA,T	NA,C	NA,1	NA,inf	NA,inf	NA,0.602935	0.000115549	0.00011567
3	chr12:121272575:C:T	121272575	NA,T	NA,C	NA,1	NA,inf	NA,inf	NA,0.610911	0.00011551	0.000115631
3	chr12:121499181:G:A	121499181	NA,A	NA,G	NA,1	NA,inf	NA,inf	NA,0.418423	0.000115496	0.000115591
3	chr12:120904046:A:G	120904046	NA,G	NA,A	NA,1	NA,-inf	NA,inf	NA,0.706042	0.000115491	0.000115642
3	chr12:120892569:T:C	120892569	C,C	T,T	1,1	-inf,inf	inf,inf	1.87159,0.327845	0.00011549	0.000115863
3	chr12:121383173:C:T	121383173	T,T	C,C	1,1	-inf,inf	inf,inf	1.61442,0.048188	0.000115435	0.00011549
3	chr12:121382265:T:C	121382265	C,C	T,T	1,1	-inf,-inf	inf,inf	1.60078,0.0502338	0.000115433	0.000115487
3	chr12:121548737:C:A	121548737	NA,A	NA,C	NA,1	NA,-inf	NA,inf	NA,0.484787	0.0001154	0.000115496
3	chr12:122247597:C:T	122247597	T,NA	C,NA	1,NA	-inf,NA	inf,NA	0.813841,NA	0.000115264	0.000115366
3	chr12:120832287:G:A	120832287	NA,A	NA,G	NA,1	NA,-inf	NA,inf	NA,0.701577	0.000114923	0.000115074
3	chr12:120918263:A:G	120918263	NA,G	NA,A	NA,1	NA,inf	NA,inf	NA,0.704151	0.000114792	0.000114942
3	chr12:121518997:G:A	121518997	NA,A	NA,G	NA,1	NA,inf	NA,inf	NA,0.571204	0.00011479	0.000114907
3	chr12:122155728:C:T	122155728	NA,T	NA,C	NA,1	NA,inf	NA,inf	NA,0.539905	0.000114736	0.000114838
3	chr12:120601719:G:A	120601719	NA,A	NA,G	NA,1	NA,inf	NA,inf	NA,0.507838	0.00011468	0.000114786
3	chr12:121362732:C:T	121362732	NA,T	NA,C	NA,1	NA,inf	NA,inf	NA,0.558125	0.000114585	0.000114697
3	chr12:120704277:A:AAT	120704277	NA,AAT	NA,A	NA,1	NA,-inf	NA,inf	NA,0.627847	0.000114576	0.000114696
3	chr12:120493871:G:A	120493871	NA,A	NA,G	NA,1	NA,-inf	NA,inf	NA,0.462296	0.000114558	0.000114652
3	chr12:121634576:A:G	121634576	G,G	A,A	1,1	inf,inf	inf,inf	2.09398,0.728357	0.000114458	0.000114554
3	chr12:121375514:G:A	121375514	NA,A	NA,G	NA,1	NA,-inf	NA,inf	NA,0.511469	0.000114433	0.00011453
3	chr12:121857183:G:A	121857183	NA,A	NA,G	NA,1	NA,inf	NA,inf	NA,0.512832	0.000114388	0.000114493
3	chr12:121380470:C:T	121380470	T,T	C,C	1,1	-inf,inf	inf,inf	1.6013,0.0410144	0.000114376	0.00011443
3	chr12:121826740:G:A	121826740	A,A	G,G	1,1	-inf,-inf	inf,inf	1.74765,0.00383698	0.000114376	0.000114444
3	chr12:121565182:T:C	121565182	NA,C	NA,T	NA,1	NA,-inf	NA,inf	NA,0.581112	0.000114364	0.000114469
3	chr12:120888092:T:C	120888092	C,C	T,T	1,1	-inf,inf	inf,inf	1.86886,0.324682	0.000114347	0.000114717
3	chr12:121056768:C:T	121056768	NA,T	NA,C	NA,1	NA,inf	NA,inf	NA,0.623652	0.000114283	0.000114408
3	chr12:122103211:T:G	122103211	G,NA	T,NA	1,NA	-inf,NA	inf,NA	0.93665,NA	0.000114245	0.000114345
3	chr12:122051059:T:G	122051059	NA,G	NA,T	NA,1	NA,inf	NA,inf	NA,0.527697	0.000114239	0.000114345
3	chr12:120478428:T:C	120478428	NA,C	NA,T	NA,1	NA,inf	NA,inf	NA,0.526176	0.000114198	0.000114306
3	chr12:121566359:C:T	121566359	T,NA	C,NA	1,NA	inf,NA	inf,NA	0.785277,NA	0.000114198	0.000114352
3	chr12:120842719:A:G	120842719	G,G	A,A	1,1	-inf,inf	inf,inf	1.91178,0.291752	0.000114142	0.000114538
3	chr12:120605557:G:A	120605557	A,A	G,G	1,1	-inf,inf	inf,inf	1.60661,0.54736	0.000114085	0.000114416
3	chr12:120687664:C:T	120687664	NA,T	NA,C	NA,1	NA,-inf	NA,inf	NA,0.623956	0.000113987	0.000114107
3	chr12:120918405:T:C	120918405	NA,C	NA,T	NA,1	NA,inf	NA,inf	NA,0.698255	0.000113963	0.000114111
3	chr12:121504290:G:A	121504290	NA,A	NA,G	NA,1	NA,-inf	NA,inf	NA,0.4719	0.00011395	0.000114046
3	chr12:120840771:G:A	120840771	A,A	G,G	1,1	-inf,inf	inf,inf	1.94224,0.248306	0.000113657	0.000114067
3	chr12:121370751:G:A	121370751	NA,A	NA,G	NA,1	NA,inf	NA,inf	NA,0.551833	0.000113604	0.000113715
3	chr12:121742426:CAA:C	121742426	NA,C	NA,CAA	NA,1	NA,inf	NA,inf	NA,0.516641	0.000113571	0.000113679
3	chr12:121263234:G:C	121263234	NA,C	NA,G	NA,1	NA,-inf	NA,inf	NA,0.498659	0.00011352	0.000113619
3	chr12:121117949:A:C	121117949	NA,C	NA,A	NA,1	NA,-inf	NA,inf	NA,0.448724	0.000113477	0.00011357
3	chr12:120762039:T:C	120762039	NA,C	NA,T	NA,1	NA,inf	NA,inf	NA,0.690103	0.000113279	0.000113426
3	chr12:121646753:G:C	121646753	C,C	G,G	1,1	inf,inf	inf,inf	2.97702,0.590938	0.000113249	0.000113323
3	chr12:121398658:C:T	121398658	NA,T	NA,C	NA,1	NA,-inf	NA,inf	NA,0.485602	0.000113219	0.000113317
3	chr12:121230492:G:T	121230492	NA,T	NA,G	NA,1	NA,inf	NA,inf	NA,0.576793	0.000113208	0.000113325
3	chr12:120814100:G:A	120814100	NA,A	NA,G	NA,1	NA,inf	NA,inf	NA,0.687567	0.000113107	0.000113254
3	chr12:121335413:G:A	121335413	NA,A	NA,G	NA,1	NA,inf	NA,inf	NA,0.571495	0.000113069	0.000113185
3	chr12:121111081:A:G	121111081	NA,G	NA,A	NA,1	NA,-inf	NA,inf	NA,0.44632	0.000113051	0.000113143
3	chr12:122061260:G:A	122061260	NA,A	NA,G	NA,1	NA,inf	NA,inf	NA,0.490246	0.000113027	0.000113134
3	chr12:121390967:G:A	121390967	A,A	G,G	1,1	inf,-inf	inf,inf	0.315917,1.26589	0.000113011	0.00011315
3	chr12:121112616:T:A	121112616	NA,A	NA,T	NA,1	NA,-inf	NA,inf	NA,0.445735	0.000112955	0.000113048
3	chr12:121382520:C:T	121382520	NA,T	NA,C	NA,1	NA,inf	NA,inf	NA,0.536003	0.000112928	0.000113036
3	chr12:121117526:G:A	121117526	NA,A	NA,G	NA,1	NA,-inf	NA,inf	NA,0.445678	0.000112889	0.000112981
3	chr12:122405928:C:T	122405928	T,T	C,C	1,1	-inf,inf	inf,inf	0.60027,1.4686	0.000112863	0.000112983
3	chr12:121581997:G:C	121581997	NA,C	NA,G	NA,1	NA,inf	NA,inf	NA,0.558653	0.000112692	0.000112805
3	chr12:121110972:A:C	121110972	NA,C	NA,A	NA,1	NA,-inf	NA,inf	NA,0.423698	0.000112523	0.000112611
3	chr12:122213729:C:T	122213729	NA,T	NA,C	NA,1	NA,inf	NA,inf	NA,0.528289	0.000112324	0.000112432
3	chr12:121234880:C:CTGTT	121234880	NA,CTGTT	NA,C	NA,1	NA,-inf	NA,inf	NA,0.724894	0.000112243	0.000112379
3	chr12:121380039:C:CTG	121380039	CTG,CTG	C,C	1,1	-inf,inf	inf,inf	1.59228,0.0143261	0.000112226	0.000112278
3	chr12:120772154:C:T	120772154	T,T	C,C	1,1	inf,-inf	inf,inf	1.85136,0.360145	0.000112224	0.000112587
3	chr12:122225708:CAG:C	122225708	NA,C	NA,CAG	NA,1	NA,inf	NA,inf	NA,0.526807	0.000112124	0.000112232
3	chr12:121425583:GTT:G	121425583	G,G	GTT,GTT	1,1	inf,-inf	inf,inf	0.313959,1.26267	0.000112093	0.000112229
3	chr12:122031489:T:C	122031489	C,C	T,T	1,1	inf,inf	inf,inf	0.0654912,1.63134	0.000112091	0.000112196
3	chr12:120959043:G:A	120959043	NA,A	NA,G	NA,1	NA,-inf	NA,inf	NA,0.41114	0.000111971	0.000112059
3	chr12:121154774:C:T	121154774	NA,T	NA,C	NA,1	NA,inf	NA,inf	NA,0.551362	0.000111969	0.000112082
3	chr12:120821550:A:G	120821550	NA,G	NA,A	NA,1	NA,-inf	NA,inf	NA,0.679032	0.000111878	0.000112024
3	chr12:121717815:T:G	121717815	G,G	T,T	1,1	inf,-inf	inf,inf	0.482827,1.5459	0.000111878	0.000111973
3	chr12:122338610:G:A	122338610	NA,A	NA,G	NA,1	NA,-inf	NA,inf	NA,0.50917	0.00011185	0.000111946
3	chr12:122470049:T:C	122470049	NA,C	NA,T	NA,1	NA,inf	NA,inf	NA,0.504472	0.000111725	0.000111829
3	chr12:122044686:C:T	122044686	NA,T	NA,C	NA,1	NA,inf	NA,inf	NA,0.474238	0.000111715	0.000111815
3	chr12:120821417:G:A	120821417	NA,A	NA,G	NA,1	NA,-inf	NA,inf	NA,0.677224	0.000111613	0.000111758
3	chr12:122193247:G:A	122193247	NA,A	NA,G	NA,1	NA,-inf	NA,inf	NA,0.51947	0.00011159	0.000111691
3	chr12:122178596:T:C	122178596	NA,C	NA,T	NA,1	NA,-inf	NA,inf	NA,0.519032	0.000111588	0.00011169
3	chr12:121693385:C:T	121693385	NA,T	NA,C	NA,1	NA,-inf	NA,inf	NA,0.480269	0.000111582	0.000111679
3	chr12:121099403:G:A	121099403	NA,A	NA,G	NA,1	NA,-inf	NA,inf	NA,0.594994	0.00011147	0.000111581
3	chr12:120824145:T:C	120824145	NA,C	NA,T	NA,1	NA,-inf	NA,inf	NA,0.675478	0.000111365	0.000111509
3	chr12:120804802:T:G	120804802	NA,G	NA,T	NA,1	NA,inf	NA,inf	NA,0.67632	0.000111338	0.000111482
3	chr12:122277163:G:T	122277163	T,T	G,G	1,1	-inf,inf	inf,inf	0.319833,1.48196	0.000111291	0.000111401
3	chr12:120800391:T:G	120800391	NA,G	NA,T	NA,1	NA,inf	NA,inf	NA,0.675539	0.00011125	0.000111394
3	chr12:121009556:C:T	121009556	NA,T	NA,C	NA,1	NA,inf	NA,inf	NA,0.296309	0.000111171	0.00011125
3	chr12:121969653:C:A	121969653	A,A	C,C	1,1	-inf,-inf	inf,inf	1.97067,0.181198	0.000111137	0.000111192
3	chr12:121107855:G:A	121107855	NA,A	NA,G	NA,1	NA,-inf	NA,inf	NA,0.434639	0.000111119	0.000111209
3	chr12:121517825:G:A	121517825	NA,A	NA,G	NA,1	NA,-inf	NA,inf	NA,0.462416	0.000110992	0.000111084
3	chr12:120894790:A:G	120894790	G,NA	A,NA	1,NA	inf,NA	inf,NA	1.22069,NA	0.000110888	0.000111158
3	chr12:121645658:G:A	121645658	A,A	G,G	1,1	inf,inf	inf,inf	2.99627,0.550451	0.000110836	0.000110908
3	chr12:121125862:G:A	121125862	NA,A	NA,G	NA,1	NA,-inf	NA,inf	NA,0.433078	0.000110823	0.000110914
3	chr12:121798892:G:C	121798892	NA,C	NA,G	NA,1	NA,-inf	NA,inf	NA,0.508927	0.00011077	0.000110869
3	chr12:121360651:G:A	121360651	NA,A	NA,G	NA,1	NA,inf	NA,inf	NA,0.533905	0.000110767	0.000110875
3	chr12:121100559:A:C	121100559	NA,C	NA,A	NA,1	NA,-inf	NA,inf	NA,0.584372	0.000110747	0.000110856
3	chr12:121538346:A:C	121538346	NA,C	NA,A	NA,1	NA,-inf	NA,inf	NA,0.456478	0.000110738	0.00011083
3	chr12:120896330:C:A	120896330	A,NA	C,NA	1,NA	inf,NA	inf,NA	0.663062,NA	0.00011071	0.000110778
3	chr12:120598727:A:T	120598727	NA,T	NA,A	NA,1	NA,-inf	NA,inf	NA,0.481402	0.000110524	0.00011062
3	chr12:122146414:C:T	122146414	NA,T	NA,C	NA,1	NA,inf	NA,inf	NA,0.474938	0.000110476	0.000110577
3	chr12:122012185:T:C	122012185	NA,C	NA,T	NA,1	NA,inf	NA,inf	NA,0.492225	0.000110439	0.000110549
3	chr12:120598726:G:T	120598726	NA,T	NA,G	NA,1	NA,-inf	NA,inf	NA,0.480837	0.000110436	0.000110533
3	chr12:120831597:A:G	120831597	NA,G	NA,A	NA,1	NA,-inf	NA,inf	NA,0.666849	0.000110245	0.000110387
3	chr12:122065059:C:T	122065059	NA,T	NA,C	NA,1	NA,-inf	NA,inf	NA,0.507344	0.000110099	0.000110198
3	chr12:120790252:G:T	120790252	T,T	G,G	1,1	inf,-inf	inf,inf	1.92943,0.267649	0.000110097	0.000110498
3	chr12:121403297:G:A	121403297	NA,A	NA,G	NA,1	NA,-inf	NA,inf	NA,0.459443	0.000110056	0.000110145
3	chr12:122202825:T:C	122202825	NA,C	NA,T	NA,1	NA,-inf	NA,inf	NA,0.480891	0.000109922	0.000110014
3	chr12:120670745:C:T	120670745	NA,T	NA,C	NA,1	NA,inf	NA,inf	NA,0.517327	0.000109897	0.000110004
3	chr12:121740425:C:T	121740425	NA,T	NA,C	NA,1	NA,-inf	NA,inf	NA,0.484664	0.000109893	0.000109986
3	chr12:121018102:C:T	121018102	NA,T	NA,C	NA,1	NA,inf	NA,inf	NA,0.58582	0.000109884	0.000110003
3	chr12:122235104:G:A	122235104	NA,A	NA,G	NA,1	NA,-inf	NA,inf	NA,0.506098	0.000109849	0.000109944
3	chr12:121060549:A:G	121060549	NA,G	NA,A	NA,1	NA,inf	NA,inf	NA,0.299823	0.000109782	0.000109863
3	chr12:122157445:G:C	122157445	NA,C	NA,G	NA,1	NA,-inf	NA,inf	NA,0.470927	0.000109628	0.000109722
3	chr12:122451401:A:G	122451401	NA,G	NA,A	NA,1	NA,inf	NA,inf	NA,0.494048	0.000109617	0.000109721
3	chr12:120753439:C:T	120753439	T,NA	C,NA	1,NA	inf,NA	inf,NA	0.66246,NA	0.000109469	0.000109537
3	chr12:121296496:C:G	121296496	NA,G	NA,C	NA,1	NA,inf	NA,inf	NA,0.519146	0.000109468	0.000109575
3	chr12:121391404:C:T	121391404	T,T	C,C	1,1	inf,-inf	inf,inf	0.287471,1.28599	0.000109461	0.000109596
3	chr12:122397823:C:T	122397823	T,T	C,C	1,1	inf,-inf	inf,inf	0.749709,1.21142	0.000109419	0.000109557
3	chr12:121290120:C:T	121290120	NA,T	NA,C	NA,1	NA,inf	NA,inf	NA,0.536234	0.000109282	0.000109391
3	chr12:121721733:G:T	121721733	NA,T	NA,G	NA,1	NA,-inf	NA,inf	NA,0.535875	0.000109282	0.000109379
3	chr12:121461694:G:C	121461694	NA,C	NA,G	NA,1	NA,-inf	NA,inf	NA,0.579491	0.000109229	0.000109337
3	chr12:122115536:G:C	122115536	NA,C	NA,G	NA,1	NA,-inf	NA,inf	NA,0.479686	0.00010918	0.000109272
3	chr12:120815152:T:C	120815152	NA,C	NA,T	NA,1	NA,-inf	NA,inf	NA,0.406034	0.000109172	0.000109259
3	chr12:122015129:C:T	122015129	NA,T	NA,C	NA,1	NA,inf	NA,inf	NA,0.495881	0.000109148	0.00010925
3	chr12:120590245:C:A	120590245	NA,A	NA,C	NA,1	NA,-inf	NA,inf	NA,0.474851	0.00010911	0.000109207
3	chr12:120591472:C:T	120591472	T,NA	C,NA	1,NA	-inf,NA	inf,NA	0.782773,NA	0.000109036	0.000109169
3	chr12:121788623:A:G	121788623	G,G	A,A	1,1	inf,-inf	inf,inf	0.0927324,1.0181	0.000109022	0.000109122
3	chr12:121990754:C:T	121990754	NA,T	NA,C	NA,1	NA,inf	NA,inf	NA,0.51357	0.00010888	0.000108986
3	chr12:120986648:C:T	120986648	T,NA	C,NA	1,NA	-inf,NA	inf,NA	1.70624,NA	0.000108855	0.000109461
3	chr12:121590999:C:A	121590999	A,NA	C,NA	1,NA	-inf,NA	inf,NA	1.34414,NA	0.000108786	0.000108862
3	chr12:121486529:G:T	121486529	T,T	G,G	1,1	-inf,inf	inf,inf	0.182321,1.40654	0.000108782	0.000108903
3	chr12:121103568:G:A	121103568	NA,A	NA,G	NA,1	NA,-inf	NA,inf	NA,0.622322	0.000108778	0.000108898
3	chr12:121477655:G:T	121477655	NA,T	NA,G	NA,1	NA,-inf	NA,inf	NA,0.576121	0.00010875	0.000108857
3	chr12:120792480:T:A	120792480	A,NA	T,NA	1,NA	-inf,NA	inf,NA	1.34404,NA	0.00010874	0.000109007
3	chr12:121508613:A:G	121508613	NA,G	NA,A	NA,1	NA,inf	NA,inf	NA,0.46124	0.000108646	0.000108746
3	chr12:121065308:T:C	121065308	NA,C	NA,T	NA,1	NA,inf	NA,inf	NA,0.537226	0.000108624	0.000108734
3	chr12:120740271:T:C	120740271	NA,C	NA,T	NA,1	NA,-inf	NA,inf	NA,0.345194	0.000108579	0.000108659
3	chr12:120753845:T:A	120753845	A,NA	T,NA	1,NA	inf,NA	inf,NA	0.827115,NA	0.00010851	0.000108593
3	chr12:121117757:C:T	121117757	NA,T	NA,C	NA,1	NA,-inf	NA,inf	NA,0.418414	0.000108416	0.000108505
3	chr12:122531803:A:G	122531803	NA,G	NA,A	NA,1	NA,inf	NA,inf	NA,0.454526	0.00010837	0.000108474
3	chr12:120844776:A:T	120844776	NA,T	NA,A	NA,1	NA,-inf	NA,inf	NA,0.655812	0.000108342	0.000108482
3	chr12:122295632:T:A	122295632	NA,A	NA,T	NA,1	NA,inf	NA,inf	NA,0.481352	0.000108338	0.000108439
3	chr12:121279762:A:G	121279762	NA,G	NA,A	NA,1	NA,inf	NA,inf	NA,0.56273	0.00010819	0.000108304
3	chr12:121806413:T:G	121806413	NA,G	NA,T	NA,1	NA,-inf	NA,inf	NA,0.478682	0.000108181	0.000108276
3	chr12:121812430:AGCACAGGACCTCAGCTTAAGTGAGGTGCC:A	121812430	NA,A	NA,AGCACAGGACCTCAGCTTAAGTGAGGTGCC	NA,1	NA,-inf	NA,inf	NA,0.477373	0.000108105	0.000108198
3	chr12:121852749:C:T	121852749	NA,T	NA,C	NA,1	NA,inf	NA,inf	NA,0.423901	0.000108023	0.00010812
3	chr12:121624273:AG:A	121624273	A,A	AG,AG	1,1	inf,inf	inf,inf	3.04855,0.4674	0.000108007	0.000108077
3	chr12:121220179:G:C	121220179	NA,C	NA,G	NA,1	NA,-inf	NA,inf	NA,0.439806	0.000107785	0.000107876
3	chr12:121216231:G:C	121216231	NA,C	NA,G	NA,1	NA,-inf	NA,inf	NA,0.439806	0.000107785	0.000107876
3	chr12:122243813:C:T	122243813	NA,T	NA,C	NA,1	NA,-inf	NA,inf	NA,0.494634	0.000107677	0.000107771
3	chr12:120707311:A:C	120707311	NA,C	NA,A	NA,1	NA,inf	NA,inf	NA,0.520212	0.000107649	0.000107756
3	chr12:122033125:A:G	122033125	G,G	A,A	1,1	inf,inf	inf,inf	0.381119,0.952008	0.000107507	0.000107597
3	chr12:120575982:T:C	120575982	C,NA	T,NA	1,NA	-inf,NA	inf,NA	0.77922,NA	0.000107479	0.00010761
3	chr12:121445466:G:A	121445466	NA,A	NA,G	NA,1	NA,-inf	NA,inf	NA,0.441089	0.000107343	0.00010743
3	chr12:120827404:TCTTA:T	120827404	NA,T	NA,TCTTA	NA,1	NA,-inf	NA,inf	NA,0.422963	0.000107291	0.00010738
3	chr12:121470706:A:G	121470706	G,G	A,A	1,1	inf,-inf	inf,inf	0.315107,1.15448	0.000107264	0.000107363
3	chr12:122255435:A:G	122255435	NA,G	NA,A	NA,1	NA,-inf	NA,inf	NA,0.469592	0.000107264	0.000107362
3	chr12:122257121:G:A	122257121	NA,A	NA,G	NA,1	NA,inf	NA,inf	NA,0.457267	0.000107257	0.000107355
3	chr12:120698798:G:A	120698798	NA,A	NA,G	NA,1	NA,inf	NA,inf	NA,0.416177	0.000107179	0.000107273
3	chr12:122084815:T:C	122084815	NA,C	NA,T	NA,1	NA,inf	NA,inf	NA,0.468001	0.000107129	0.000107232
3	chr12:122085762:T:G	122085762	G,G	T,T	1,1	-inf,-inf	inf,inf	1.37023,0.249293	0.000107117	0.000107206
3	chr12:122149867:A:G	122149867	NA,G	NA,A	NA,1	NA,-inf	NA,inf	NA,0.481965	0.000107114	0.000107212
3	chr12:121674598:GAGAAGGAAAGAAGAA:G	121674598	NA,G	NA,GAGAAGGAAAGAAGAA	NA,1	NA,-inf	NA,inf	NA,0.484422	0.000107037	0.000107133
3	chr12:121398176:A:G	121398176	G,G	A,A	1,1	inf,-inf	inf,inf	0.297573,1.2594	0.000106894	0.000107026
3	chr12:122017661:G:A	122017661	NA,A	NA,G	NA,1	NA,inf	NA,inf	NA,0.468279	0.000106847	0.000106952
3	chr12:121259666:AT:A	121259666	NA,A	NA,AT	NA,1	NA,inf	NA,inf	NA,0.550325	0.000106754	0.000106865
3	chr12:121084406:A:C	121084406	NA,C	NA,A	NA,1	NA,-inf	NA,inf	NA,0.716445	0.000106745	0.00010688
3	chr12:121089376:AG:A	121089376	NA,A	NA,AG	NA,1	NA,-inf	NA,inf	NA,0.551763	0.000106544	0.000106649
3	chr12:121649790:C:T	121649790	T,T	C,C	1,1	inf,inf	inf,inf	2.93264,0.588186	0.000106396	0.000106466
3	chr12:120583033:T:A	120583033	NA,A	NA,T	NA,1	NA,inf	NA,inf	NA,0.503178	0.000106394	0.0001065
3	chr12:120676976:G:A	120676976	NA,A	NA,G	NA,1	NA,inf	NA,inf	NA,0.494011	0.000106364	0.000106467
3	chr12:122201899:G:A	122201899	NA,A	NA,G	NA,1	NA,inf	NA,inf	NA,0.489507	0.000106363	0.000106465
3	chr12:121422041:A:C	121422041	C,C	A,A	1,1	inf,-inf	inf,inf	0.266269,1.29973	0.000106244	0.000106375
3	chr12:121184312:C:T	121184312	NA,T	NA,C	NA,1	NA,-inf	NA,inf	NA,0.384489	0.000106215	0.000106298
3	chr12:121797415:AG:A	121797415	NA,A	NA,AG	NA,1	NA,inf	NA,inf	NA,0.458893	0.000106196	0.000106294
3	chr12:121060500:C:G	121060500	NA,G	NA,C	NA,1	NA,inf	NA,inf	NA,0.279964	0.000106144	0.000106224
3	chr12:122442894:C:T	122442894	NA,T	NA,C	NA,1	NA,-inf	NA,inf	NA,0.463729	0.000105964	0.000106057
3	chr12:120956821:T:C	120956821	C,NA	T,NA	1,NA	inf,NA	inf,NA	0.406108,NA	0.000105928	0.000105977
3	chr12:121399908:G:T	121399908	NA,T	NA,G	NA,1	NA,-inf	NA,inf	NA,0.432725	0.000105907	0.000105993
3	chr12:121089374:A:T	121089374	NA,T	NA,A	NA,1	NA,-inf	NA,inf	NA,0.546668	0.000105848	0.000105952
3	chr12:120596100:T:C	120596100	NA,C	NA,T	NA,1	NA,inf	NA,inf	NA,0.397858	0.000105827	0.000105921
3	chr12:122212555:TTAG:T	122212555	NA,T	NA,TTAG	NA,1	NA,-inf	NA,inf	NA,0.453849	0.000105827	0.000105916
3	chr12:122143339:C:T	122143339	NA,T	NA,C	NA,1	NA,-inf	NA,inf	NA,0.473702	0.00010579	0.000105886
3	chr12:122293729:C:T	122293729	NA,T	NA,C	NA,1	NA,inf	NA,inf	NA,0.458659	0.000105747	0.000105844
3	chr12:121496665:T:C	121496665	NA,C	NA,T	NA,1	NA,inf	NA,inf	NA,0.488075	0.000105673	0.000105774
3	chr12:122051110:A:G	122051110	NA,G	NA,A	NA,1	NA,-inf	NA,inf	NA,0.484624	0.000105654	0.000105751
3	chr12:121089372:A:AGG	121089372	NA,AGG	NA,A	NA,1	NA,-inf	NA,inf	NA,0.545269	0.000105653	0.000105757
3	chr12:122342795:C:T	122342795	T,T	C,C	1,1	inf,-inf	inf,inf	0.608574,1.30557	0.000105606	0.000105729
3	chr12:120583034:G:A	120583034	A,NA	G,NA	1,NA	-inf,NA	inf,NA	0.770131,NA	0.000105555	0.000105683
3	chr12:121422518:G:A	121422518	NA,A	NA,G	NA,1	NA,-inf	NA,inf	NA,0.428078	0.000105521	0.000105606
3	chr12:121882692:T:C	121882692	NA,C	NA,T	NA,1	NA,-inf	NA,inf	NA,0.451773	0.000105399	0.00010549
3	chr12:122319872:G:A	122319872	NA,A	NA,G	NA,1	NA,-inf	NA,inf	NA,0.461501	0.000105351	0.000105441
3	chr12:122065795:C:T	122065795	NA,T	NA,C	NA,1	NA,inf	NA,inf	NA,0.417076	0.000105328	0.000105424
3	chr12:121405956:G:A	121405956	NA,A	NA,G	NA,1	NA,-inf	NA,inf	NA,0.431336	0.000105254	0.000105343
3	chr12:121099722:T:G	121099722	NA,G	NA,T	NA,1	NA,-inf	NA,inf	NA,0.37576	0.000105192	0.000105275
3	chr12:121783686:T:G	121783686	G,G	T,T	1,1	-inf,-inf	inf,inf	0.935472,1.72696	0.000105179	0.000105263
3	chr12:120641350:C:T	120641350	T,NA	C,NA	1,NA	-inf,NA	inf,NA	1.34331,NA	0.000105175	0.00010537
3	chr12:121190213:G:A	121190213	NA,A	NA,G	NA,1	NA,-inf	NA,inf	NA,0.409125	0.000105048	0.000105136
3	chr12:121770236:G:C	121770236	NA,C	NA,G	NA,1	NA,-inf	NA,inf	NA,0.510648	0.000105041	0.000105139
3	chr12:120642450:C:G	120642450	G,G	C,C	1,1	-inf,inf	inf,inf	1.24934,1.19077	0.000104993	0.000105195
3	chr12:120955385:C:T	120955385	NA,T	NA,C	NA,1	NA,inf	NA,inf	NA,0.76728	0.000104974	0.000105145
3	chr12:120581836:G:A	120581836	A,NA	G,NA	1,NA	-inf,NA	inf,NA	0.767319,NA	0.000104969	0.000105096
3	chr12:120921586:A:G	120921586	NA,G	NA,A	NA,1	NA,-inf	NA,inf	NA,0.571219	0.000104962	0.000105067
3	chr12:122482463:T:C	122482463	NA,C	NA,T	NA,1	NA,inf	NA,inf	NA,0.456135	0.00010496	0.000105056
3	chr12:121498334:A:G	121498334	NA,G	NA,A	NA,1	NA,-inf	NA,inf	NA,0.42148	0.000104958	0.000105046
3	chr12:122354904:C:T	122354904	NA,T	NA,C	NA,1	NA,-inf	NA,inf	NA,0.461609	0.000104923	0.000105018
3	chr12:120921824:C:A	120921824	NA,A	NA,C	NA,1	NA,-inf	NA,inf	NA,0.569544	0.000104839	0.000104945
3	chr12:120583049:G:A	120583049	NA,A	NA,G	NA,1	NA,-inf	NA,inf	NA,0.459433	0.000104826	0.000104919
3	chr12:122510695:A:T	122510695	NA,T	NA,A	NA,1	NA,inf	NA,inf	NA,0.455201	0.000104786	0.000104883
3	chr12:120913631:C:T	120913631	NA,T	NA,C	NA,1	NA,inf	NA,inf	NA,0.628177	0.000104767	0.0001049
3	chr12:122138620:T:TGG	122138620	NA,TGG	NA,T	NA,1	NA,-inf	NA,inf	NA,0.470178	0.000104683	0.000104778
3	chr12:120519714:T:C	120519714	NA,C	NA,T	NA,1	NA,-inf	NA,inf	NA,0.375513	0.000104655	0.000104737
3	chr12:120996768:C:T	120996768	NA,T	NA,C	NA,1	NA,inf	NA,inf	NA,0.547761	0.000104655	0.000104767
3	chr12:120741500:C:T	120741500	T,NA	C,NA	1,NA	inf,NA	inf,NA	0.739982,NA	0.00010464	0.000104713
3	chr12:121412270:C:T	121412270	NA,T	NA,C	NA,1	NA,-inf	NA,inf	NA,0.42472	0.000104608	0.000104692
3	chr12:122271427:A:G	122271427	G,G	A,A	1,1	-inf,inf	inf,inf	0.311185,1.45369	0.000104551	0.000104654
3	chr12:121427720:TC:T	121427720	T,T	TC,TC	1,1	inf,-inf	inf,inf	0.280472,1.2701	0.00010452	0.000104649
3	chr12:121383506:A:G	121383506	NA,G	NA,A	NA,1	NA,-inf	NA,inf	NA,0.430826	0.000104473	0.000104564
3	chr12:121011276:ATATAT:A	121011276	NA,A	NA,ATATAT	NA,1	NA,inf	NA,inf	NA,0.286013	0.000104394	0.000104472
3	chr12:122409198:T:C	122409198	C,C	T,T	1,1	-inf,inf	inf,inf	0.623313,1.40889	0.000104296	0.000104407
3	chr12:120926032:C:T	120926032	T,T	C,C	1,1	inf,-inf	inf,inf	3.59547,1.54443	0.000104245	0.000205788
3	chr12:121613367:A:G	121613367	G,G	A,A	1,1	inf,inf	inf,inf	2.90074,0.430378	0.000104195	0.000104262
3	chr12:121357023:G:C	121357023	NA,C	NA,G	NA,1	NA,-inf	NA,inf	NA,0.473329	0.000104181	0.000104274
3	chr12:121071214:C:T	121071214	NA,T	NA,C	NA,1	NA,-inf	NA,inf	NA,0.396298	0.000104174	0.00010426
3	chr12:122510692:G:T	122510692	NA,T	NA,G	NA,1	NA,inf	NA,inf	NA,0.450586	0.000104118	0.000104215
3	chr12:121406348:C:T	121406348	NA,T	NA,C	NA,1	NA,-inf	NA,inf	NA,0.422141	0.000104104	0.000104192
3	chr12:122105633:G:A	122105633	NA,A	NA,G	NA,1	NA,inf	NA,inf	NA,0.474181	0.000104085	0.000104185
3	chr12:120759088:A:G	120759088	G,G	A,A	1,1	inf,-inf	inf,inf	1.85029,0.318266	0.00010408	0.000104428
3	chr12:122136841:G:A	122136841	NA,A	NA,G	NA,1	NA,-inf	NA,inf	NA,0.464942	0.000104079	0.000104174
3	chr12:121195754:C:G	121195754	NA,G	NA,C	NA,1	NA,inf	NA,inf	NA,0.500812	0.00010407	0.000104174
3	chr12:121598620:A:G	121598620	G,G	A,A	1,1	-inf,-inf	inf,inf	1.27025,0.9144	0.000104064	0.000104125
3	chr12:121456753:C:G	121456753	NA,G	NA,C	NA,1	NA,inf	NA,inf	NA,0.454624	0.000104011	0.000104111
3	chr12:120569856:T:G	120569856	NA,G	NA,T	NA,1	NA,inf	NA,inf	NA,0.480464	0.000103942	0.000104043
3	chr12:122001824:C:T	122001824	NA,T	NA,C	NA,1	NA,inf	NA,inf	NA,0.450299	0.000103909	0.000104012
3	chr12:121111859:A:G	121111859	G,G	A,A	1,1	inf,-inf	inf,inf	0.903901,0.782702	0.000103827	0.0001039
3	chr12:122271891:A:G	122271891	G,G	A,A	1,1	-inf,inf	inf,inf	0.337781,1.42884	0.000103813	0.000103916
3	chr12:120895036:G:C	120895036	C,NA	G,NA	1,NA	inf,NA	inf,NA	1.70629,NA	0.000103811	0.000104527
3	chr12:120779929:C:T	120779929	NA,T	NA,C	NA,1	NA,inf	NA,inf	NA,0.465217	0.000103695	0.000103795
3	chr12:122484339:C:T	122484339	NA,T	NA,C	NA,1	NA,inf	NA,inf	NA,0.446411	0.000103529	0.000103624
3	chr12:120990376:G:A	120990376	NA,A	NA,G	NA,1	NA,inf	NA,inf	NA,0.552504	0.000103516	0.000103628
3	chr12:121216917:C:T	121216917	T,NA	C,NA	1,NA	inf,NA	inf,NA	1.00334,NA	0.00010346	0.000103525
3	chr12:122388409:C:T	122388409	NA,T	NA,C	NA,1	NA,-inf	NA,inf	NA,0.482227	0.000103449	0.000103545
3	chr12:121782653:T:C	121782653	C,C	T,T	1,1	-inf,-inf	inf,inf	0.740565,1.76262	0.000103429	0.000103514
3	chr12:120894185:G:A	120894185	NA,A	NA,G	NA,1	NA,-inf	NA,inf	NA,0.387685	0.00010336	0.000103446
3	chr12:120893608:A:T	120893608	NA,T	NA,A	NA,1	NA,inf	NA,inf	NA,0.461827	0.000103327	0.000103426
3	chr12:122477247:C:T	122477247	NA,T	NA,C	NA,1	NA,inf	NA,inf	NA,0.446588	0.000103302	0.000103398
3	chr12:121528416:G:A	121528416	NA,A	NA,G	NA,1	NA,-inf	NA,inf	NA,0.422887	0.00010326	0.000103349
3	chr12:121393342:GA:G	121393342	NA,G	NA,GA	NA,1	NA,-inf	NA,inf	NA,0.419385	0.000103082	0.000103171
3	chr12:121465965:C:T	121465965	NA,T	NA,C	NA,1	NA,-inf	NA,inf	NA,0.53765	0.000103057	0.000103158
3	chr12:120623008:C:T	120623008	T,NA	C,NA	1,NA	-inf,NA	inf,NA	1.32715,NA	0.000102978	0.000103171
3	chr12:120973094:G:A	120973094	NA,A	NA,G	NA,1	NA,-inf	NA,inf	NA,0.351967	0.000102958	0.00010304
3	chr12:121318747:G:A	121318747	A,A	G,G	1,1	-inf,inf	inf,inf	1.54945,0.776428	0.000102907	0.000103002
3	chr12:121476680:G:A	121476680	NA,A	NA,G	NA,1	NA,inf	NA,inf	NA,0.435433	0.000102896	0.000102992
3	chr12:121389671:T:A	121389671	A,A	T,T	1,1	inf,-inf	inf,inf	0.267423,1.27722	0.000102849	0.000102976
3	chr12:122215667:A:G	122215667	NA,G	NA,A	NA,1	NA,-inf	NA,inf	NA,0.43227	0.000102847	0.000102934
3	chr12:120857613:G:T	120857613	NA,T	NA,G	NA,1	NA,inf	NA,inf	NA,0.505527	0.000102829	0.000102934
3	chr12:122203923:C:G	122203923	NA,G	NA,C	NA,1	NA,-inf	NA,inf	NA,0.430088	0.000102653	0.00010274
3	chr12:121480704:G:A	121480704	NA,A	NA,G	NA,1	NA,-inf	NA,inf	NA,0.439261	0.00010265	0.000102737
3	chr12:121867389:A:G	121867389	G,G	A,A	1,1	-inf,inf	inf,inf	0.171975,1.09969	0.000102624	0.000102707
3	chr12:121069714:G:A	121069714	NA,A	NA,G	NA,1	NA,inf	NA,inf	NA,0.553231	0.0001026	0.000102715
3	chr12:121425889:C:T	121425889	NA,T	NA,C	NA,1	NA,-inf	NA,inf	NA,0.407387	0.000102534	0.000102617
3	chr12:121925875:T:C	121925875	C,C	T,T	1,1	-inf,inf	inf,inf	0.0963568,1.32645	0.000102534	0.000102629
3	chr12:122019611:T:TC	122019611	TC,TC	T,T	1,1	inf,inf	inf,inf	0.149319,1.64268	0.000102512	0.000102607
3	chr12:121492368:C:T	121492368	NA,T	NA,C	NA,1	NA,inf	NA,inf	NA,0.343402	0.000102507	0.000102592
3	chr12:122395160:C:T	122395160	NA,T	NA,C	NA,1	NA,inf	NA,inf	NA,0.430189	0.000102505	0.000102598
3	chr12:122208832:A:G	122208832	NA,G	NA,A	NA,1	NA,-inf	NA,inf	NA,0.455004	0.000102458	0.000102548
3	chr12:120959821:A:G	120959821	NA,G	NA,A	NA,1	NA,inf	NA,inf	NA,0.546092	0.000102434	0.000102545
3	chr12:121451544:A:G	121451544	NA,G	NA,A	NA,1	NA,-inf	NA,inf	NA,0.523816	0.000102372	0.000102472
3	chr12:121039007:T:C	121039007	NA,C	NA,T	NA,1	NA,-inf	NA,inf	NA,0.325421	0.000102362	0.000102442
3	chr12:121444929:G:A	121444929	NA,A	NA,G	NA,1	NA,-inf	NA,inf	NA,0.523978	0.000102309	0.000102408
3	chr12:121405109:T:G	121405109	NA,G	NA,T	NA,1	NA,-inf	NA,inf	NA,0.407431	0.000102271	0.000102354
3	chr12:121094551:T:A	121094551	A,A	T,T	1,1	-inf,inf	inf,inf	0.87918,0.607332	0.000102237	0.00010229
3	chr12:121180761:G:A	121180761	NA,A	NA,G	NA,1	NA,-inf	NA,inf	NA,0.358981	0.00010222	0.0001023
3	chr12:121857429:T:C	121857429	C,C	T,T	1,1	-inf,inf	inf,inf	0.107057,1.30392	0.000102219	0.000102315
3	chr12:121121607:G:A	121121607	A,NA	G,NA	1,NA	-inf,NA	inf,NA	1.18709,NA	0.000102096	0.000102363
3	chr12:122459434:G:A	122459434	NA,A	NA,G	NA,1	NA,-inf	NA,inf	NA,0.43126	0.000102084	0.000102173
3	chr12:121427374:T:C	121427374	NA,C	NA,T	NA,1	NA,-inf	NA,inf	NA,0.40426	0.000102071	0.000102154
3	chr12:121832012:G:A	121832012	NA,A	NA,G	NA,1	NA,inf	NA,inf	NA,0.447797	0.000101983	0.000102079
3	chr12:122355058:G:A	122355058	NA,A	NA,G	NA,1	NA,-inf	NA,inf	NA,0.446444	0.00010198	0.000102071
3	chr12:122246644:G:C	122246644	NA,C	NA,G	NA,1	NA,-inf	NA,inf	NA,0.453452	0.000101904	0.000101994
3	chr12:120598137:A:C	120598137	NA,C	NA,A	NA,1	NA,inf	NA,inf	NA,0.494353	0.000101883	0.000101986
3	chr12:121556603:C:T	121556603	NA,T	NA,C	NA,1	NA,-inf	NA,inf	NA,0.411311	0.000101851	0.000101935
3	chr12:122453049:A:G	122453049	NA,G	NA,A	NA,1	NA,-inf	NA,inf	NA,0.470345	0.000101825	0.00010192
3	chr12:121084662:C:T	121084662	NA,T	NA,C	NA,1	NA,-inf	NA,inf	NA,0.364725	0.000101783	0.000101866
3	chr12:122313556:G:A	122313556	NA,A	NA,G	NA,1	NA,-inf	NA,inf	NA,0.429846	0.000101756	0.000101847
3	chr12:121055585:G:A	121055585	NA,A	NA,G	NA,1	NA,inf	NA,inf	NA,0.590812	0.000101743	0.000101867
3	chr12:121460430:G:A	121460430	NA,A	NA,G	NA,1	NA,inf	NA,inf	NA,0.473494	0.000101725	0.000101825
3	chr12:122171466:A:G	122171466	NA,G	NA,A	NA,1	NA,inf	NA,inf	NA,0.450462	0.000101722	0.000101818
3	chr12:121972307:T:G	121972307	NA,G	NA,T	NA,1	NA,inf	NA,inf	NA,0.43621	0.000101716	0.00010181
3	chr12:121778986:A:G	121778986	G,G	A,A	1,1	-inf,-inf	inf,inf	0.623141,1.74587	0.000101676	0.000101758
3	chr12:121708165:C:T	121708165	NA,T	NA,C	NA,1	NA,-inf	NA,inf	NA,0.420443	0.000101639	0.000101726
3	chr12:121458835:C:A	121458835	NA,A	NA,C	NA,1	NA,inf	NA,inf	NA,0.453952	0.000101626	0.000101726
3	chr12:120605866:C:T	120605866	NA,T	NA,C	NA,1	NA,inf	NA,inf	NA,0.437751	0.000101591	0.000101687
3	chr12:122118993:C:T	122118993	NA,T	NA,C	NA,1	NA,inf	NA,inf	NA,0.423123	0.000101515	0.000101609
3	chr12:121625105:T:C	121625105	C,C	T,T	1,1	inf,inf	inf,inf	2.21032,0.720119	0.000101465	0.000101546
3	chr12:122453763:C:A	122453763	NA,A	NA,C	NA,1	NA,inf	NA,inf	NA,0.458524	0.000101435	0.000101533
3	chr12:122027014:T:C	122027014	C,C	T,T	1,1	inf,inf	inf,inf	0.111214,1.6079	0.000101432	0.000101526
3	chr12:121081561:C:A	121081561	NA,A	NA,C	NA,1	NA,inf	NA,inf	NA,0.451512	0.000101257	0.000101353
3	chr12:121130068:G:A	121130068	NA,A	NA,G	NA,1	NA,-inf	NA,inf	NA,0.351722	0.000101245	0.000101325
3	chr12:120967125:T:G	120967125	NA,G	NA,T	NA,1	NA,-inf	NA,inf	NA,0.340645	0.00010122	0.000101301
3	chr12:120588774:G:A	120588774	NA,A	NA,G	NA,1	NA,-inf	NA,inf	NA,0.351133	0.000101219	0.000101299
3	chr12:122253633:T:C	122253633	NA,C	NA,T	NA,1	NA,inf	NA,inf	NA,0.441876	0.000101182	0.000101277
3	chr12:121439684:G:A	121439684	A,A	G,G	1,1	inf,-inf	inf,inf	0.310161,1.11545	0.000101126	0.000101218
3	chr12:120790988:G:A	120790988	A,A	G,G	1,1	inf,-inf	inf,inf	1.86319,0.28845	0.000101095	0.000101448
3	chr12:122268197:G:A	122268197	NA,A	NA,G	NA,1	NA,inf	NA,inf	NA,0.414206	0.000101033	0.000101125
3	chr12:122193128:C:T	122193128	NA,T	NA,C	NA,1	NA,inf	NA,inf	NA,0.434154	0.000100999	0.000101094
3	chr12:122246743:C:A	122246743	NA,A	NA,C	NA,1	NA,-inf	NA,inf	NA,0.445858	0.000100897	0.000100986
3	chr12:121690301:T:C	121690301	NA,C	NA,T	NA,1	NA,-inf	NA,inf	NA,0.409405	0.000100872	0.00010096
3	chr12:120966525:C:G	120966525	NA,G	NA,C	NA,1	NA,-inf	NA,inf	NA,0.337759	0.000100802	0.000100883
3	chr12:120684787:C:T	120684787	NA,T	NA,C	NA,1	NA,inf	NA,inf	NA,0.413027	0.000100801	0.000100894
3	chr12:121783916:T:C	121783916	C,C	T,T	1,1	-inf,-inf	inf,inf	0.93857,1.70193	0.000100727	0.000100808
3	chr12:121274173:G:A	121274173	NA,A	NA,G	NA,1	NA,inf	NA,inf	NA,0.340754	0.000100702	0.000100786
3	chr12:121751697:G:A	121751697	NA,A	NA,G	NA,1	NA,inf	NA,inf	NA,0.367183	0.000100691	0.00010078
3	chr12:120991011:C:T	120991011	NA,T	NA,C	NA,1	NA,-inf	NA,inf	NA,0.304943	0.000100646	0.000100724
3	chr12:120862841:C:G	120862841	NA,G	NA,C	NA,1	NA,inf	NA,inf	NA,0.233908	0.000100553	0.000100627
3	chr12:122419868:G:A	122419868	NA,A	NA,G	NA,1	NA,-inf	NA,inf	NA,0.433305	0.000100511	0.000100598
3	chr12:122243115:G:C	122243115	NA,C	NA,G	NA,1	NA,-inf	NA,inf	NA,0.442155	0.000100429	0.000100518
3	chr12:121782549:A:G	121782549	G,G	A,A	1,1	-inf,-inf	inf,inf	0.756929,1.74422	0.000100381	0.000100464
3	chr12:121135106:C:T	121135106	NA,T	NA,C	NA,1	NA,-inf	NA,inf	NA,0.338632	0.000100358	0.000100437
3	chr12:120532261:T:C	120532261	NA,C	NA,T	NA,1	NA,inf	NA,inf	NA,0.385723	0.000100347	0.000100431
3	chr12:120737721:T:C	120737721	C,C	T,T	1,1	-inf,-inf	inf,inf	0.751579,0.72517	0.000100301	0.000100368
3	chr12:121495309:C:T	121495309	T,T	C,C	1,1	-inf,inf	inf,inf	0.443309,1.22637	0.000100295	0.0001004
3	chr12:121505066:G:A	121505066	NA,A	NA,G	NA,1	NA,inf	NA,inf	NA,0.323785	0.000100289	0.000100372
3	chr12:120940042:CTG:C	120940042	C,C	CTG,CTG	1,1	inf,-inf	inf,inf	3.56446,1.38629	0.000100264	0.000179384
3	chr12:122246541:C:T	122246541	NA,T	NA,C	NA,1	NA,-inf	NA,inf	NA,0.441078	0.000100253	0.000100341
3	chr12:122059963:T:G	122059963	NA,G	NA,T	NA,1	NA,inf	NA,inf	NA,0.415214	0.000100227	0.000100317
3	chr12:120987302:G:A	120987302	NA,A	NA,G	NA,1	NA,inf	NA,inf	NA,0.723602	0.000100191	0.000100349
3	chr12:122206994:G:A	122206994	NA,A	NA,G	NA,1	NA,inf	NA,inf	NA,0.430456	0.000100167	0.000100261
3	chr12:122200419:G:C	122200419	NA,C	NA,G	NA,1	NA,-inf	NA,inf	NA,0.421951	0.000100164	0.000100256
3	chr12:122457106:A:T	122457106	NA,T	NA,A	NA,1	NA,inf	NA,inf	NA,0.425174	0.000100146	0.000100242
3	chr12:121513206:G:A	121513206	NA,A	NA,G	NA,1	NA,-inf	NA,inf	NA,0.393075	0.000100064	0.000100149
3	chr12:120739948:G:A	120739948	NA,A	NA,G	NA,1	NA,inf	NA,inf	NA,0.492688	0.000100063	0.000100168
3	chr12:121594333:C:T	121594333	NA,T	NA,C	NA,1	NA,-inf	NA,inf	NA,0.441891	0.000100046	0.000100139
3	chr12:122059477:C:G	122059477	NA,G	NA,C	NA,1	NA,inf	NA,inf	NA,0.430518	0.000100022	0.000100115
3	chr12:121263797:C:G	121263797	NA,G	NA,C	NA,1	NA,-inf	NA,inf	NA,0.389353	9.99543e-05	0.000100038
3	chr12:121096456:A:G	121096456	NA,G	NA,A	NA,1	NA,inf	NA,inf	NA,0.417866	9.99128e-05	0.000100005
3	chr12:121158734:A:T	121158734	NA,T	NA,A	NA,1	NA,inf	NA,inf	NA,0.366493	9.9899e-05	9.99854e-05
3	chr12:122068239:G:A	122068239	NA,A	NA,G	NA,1	NA,-inf	NA,inf	NA,0.431246	9.98971e-05	9.99879e-05
3	chr12:121132143:GT:G	121132143	NA,G	NA,GT	NA,1	NA,-inf	NA,inf	NA,0.342341	9.98564e-05	9.99359e-05
3	chr12:120853144:G:A	120853144	A,NA	G,NA	1,NA	inf,NA	inf,NA	0.533843,NA	9.97504e-05	9.9808e-05
3	chr12:121879146:G:A	121879146	NA,A	NA,G	NA,1	NA,inf	NA,inf	NA,0.389542	9.97147e-05	9.98025e-05
3	chr12:121760603:T:C	121760603	NA,C	NA,T	NA,1	NA,-inf	NA,inf	NA,0.434812	9.95793e-05	9.96692e-05
3	chr12:122228879:AT:A	122228879	NA,A	NA,AT	NA,1	NA,inf	NA,inf	NA,0.4341	9.95563e-05	9.96507e-05
3	chr12:121499821:G:A	121499821	NA,A	NA,G	NA,1	NA,-inf	NA,inf	NA,0.404041	9.95383e-05	9.96225e-05
3	chr12:121075775:G:A	121075775	NA,A	NA,G	NA,1	NA,inf	NA,inf	NA,0.465445	9.94911e-05	9.95885e-05
3	chr12:120522634:T:C	120522634	NA,C	NA,T	NA,1	NA,inf	NA,inf	NA,0.457324	9.94303e-05	9.95284e-05
3	chr12:121162023:C:T	121162023	NA,T	NA,C	NA,1	NA,-inf	NA,inf	NA,0.419377	9.9427e-05	9.95136e-05
3	chr12:121434758:C:T	121434758	NA,T	NA,C	NA,1	NA,-inf	NA,inf	NA,0.384043	9.94056e-05	9.94868e-05
3	chr12:122440399:A:G	122440399	G,G	A,A	1,1	-inf,inf	inf,inf	0.359807,1.52937	9.9352e-05	9.94529e-05
3	chr12:121032907:ATGTTTTTTTGTT:A	121032907	NA,A	NA,ATGTTTTTTTGTT	NA,1	NA,inf	NA,inf	NA,0.484148	9.93461e-05	9.94467e-05
3	chr12:122452080:G:A	122452080	A,NA	G,NA	1,NA	inf,NA	inf,NA	0.776175,NA	9.93232e-05	9.94081e-05
3	chr12:120508955:A:G	120508955	NA,G	NA,A	NA,1	NA,-inf	NA,inf	NA,0.339363	9.929e-05	9.93686e-05
3	chr12:121006926:G:T	121006926	T,NA	G,NA	1,NA	-inf,NA	inf,NA	1.37406,NA	9.92252e-05	9.94399e-05
3	chr12:122266297:C:T	122266297	NA,T	NA,C	NA,1	NA,-inf	NA,inf	NA,0.403964	9.91937e-05	9.92805e-05
3	chr12:122497692:A:C	122497692	NA,C	NA,A	NA,1	NA,inf	NA,inf	NA,0.413733	9.91313e-05	9.92227e-05
3	chr12:121445515:C:A	121445515	A,A	C,C	1,1	inf,-inf	inf,inf	0.217552,1.3244	9.90935e-05	9.92177e-05
3	chr12:121754625:C:A	121754625	A,A	C,C	1,1	-inf,inf	inf,inf	2.21864,0.109702	9.90524e-05	9.91279e-05
3	chr12:120979114:C:A	120979114	NA,A	NA,C	NA,1	NA,-inf	NA,inf	NA,0.329887	9.90383e-05	9.91171e-05
3	chr12:122368824:G:A	122368824	NA,A	NA,G	NA,1	NA,-inf	NA,inf	NA,0.438386	9.90287e-05	9.91138e-05
3	chr12:121447574:A:C	121447574	NA,C	NA,A	NA,1	NA,-inf	NA,inf	NA,0.384781	9.90283e-05	9.91091e-05
3	chr12:120958960:G:A	120958960	NA,A	NA,G	NA,1	NA,inf	NA,inf	NA,0.176639	9.89987e-05	9.90686e-05
3	chr12:122146646:G:A	122146646	NA,A	NA,G	NA,1	NA,inf	NA,inf	NA,0.388177	9.89795e-05	9.90709e-05
3	chr12:122472588:G:T	122472588	NA,T	NA,G	NA,1	NA,-inf	NA,inf	NA,0.42894	9.89117e-05	9.90017e-05
3	chr12:121451491:T:C	121451491	C,C	T,T	1,1	inf,-inf	inf,inf	0.28571,1.21156	9.88871e-05	9.90044e-05
3	chr12:121440904:C:A	121440904	NA,A	NA,C	NA,1	NA,-inf	NA,inf	NA,0.379448	9.87469e-05	9.88276e-05
3	chr12:120961647:G:A	120961647	A,NA	G,NA	1,NA	inf,NA	inf,NA	0.388209,NA	9.87466e-05	9.87952e-05
3	chr12:122065591:G:C	122065591	NA,C	NA,G	NA,1	NA,inf	NA,inf	NA,0.370522	9.87395e-05	9.88297e-05
3	chr12:120765689:G:A	120765689	NA,A	NA,G	NA,1	NA,-inf	NA,inf	NA,0.544593	9.87254e-05	9.88302e-05
3	chr12:120523280:T:C	120523280	NA,C	NA,T	NA,1	NA,-inf	NA,inf	NA,0.333158	9.8711e-05	9.87891e-05
3	chr12:120509744:T:C	120509744	NA,C	NA,T	NA,1	NA,-inf	NA,inf	NA,0.334863	9.86547e-05	9.8733e-05
3	chr12:121591356:G:A	121591356	NA,A	NA,G	NA,1	NA,inf	NA,inf	NA,0.440694	9.8599e-05	9.8696e-05
3	chr12:121258904:G:A	121258904	NA,A	NA,G	NA,1	NA,-inf	NA,inf	NA,0.399741	9.85855e-05	9.86704e-05
3	chr12:121411512:A:T	121411512	T,T	A,A	1,1	inf,-inf	inf,inf	0.253288,1.26928	9.84405e-05	9.85617e-05
3	chr12:121609474:G:T	121609474	NA,T	NA,G	NA,1	NA,-inf	NA,inf	NA,0.397526	9.82907e-05	9.83758e-05
3	chr12:122029529:G:A	122029529	A,A	G,G	1,1	inf,inf	inf,inf	0.538395,0.752152	9.82852e-05	9.83637e-05
3	chr12:120569027:A:G	120569027	NA,G	NA,A	NA,1	NA,-inf	NA,inf	NA,0.330916	9.8267e-05	9.83449e-05
3	chr12:121477545:A:G	121477545	NA,G	NA,A	NA,1	NA,-inf	NA,inf	NA,0.380136	9.82291e-05	9.83128e-05
3	chr12:121072362:A:T	121072362	NA,T	NA,A	NA,1	NA,inf	NA,inf	NA,0.210546	9.82234e-05	9.82971e-05
3	chr12:121395254:G:A	121395254	NA,A	NA,G	NA,1	NA,-inf	NA,inf	NA,0.37675	9.81907e-05	9.82708e-05
3	chr12:121894150:A:AG	121894150	NA,AG	NA,A	NA,1	NA,inf	NA,inf	NA,0.441574	9.80086e-05	9.81035e-05
3	chr12:121368448:C:T	121368448	NA,T	NA,C	NA,1	NA,-inf	NA,inf	NA,0.426526	9.80031e-05	9.80906e-05
3	chr12:120951268:G:A	120951268	NA,A	NA,G	NA,1	NA,-inf	NA,inf	NA,0.342154	9.79577e-05	9.80393e-05
3	chr12:120511118:G:A	120511118	NA,A	NA,G	NA,1	NA,-inf	NA,inf	NA,0.329936	9.79338e-05	9.80116e-05
3	chr12:120542453:G:A	120542453	NA,A	NA,G	NA,1	NA,-inf	NA,inf	NA,0.329022	9.79026e-05	9.79803e-05
3	chr12:120584267:G:C	120584267	C,NA	G,NA	1,NA	-inf,NA	inf,NA	0.733449,NA	9.78655e-05	9.79827e-05
3	chr12:120507339:C:G	120507339	NA,G	NA,C	NA,1	NA,inf	NA,inf	NA,0.389819	9.77835e-05	9.78744e-05
3	chr12:121626387:G:A	121626387	NA,A	NA,G	NA,1	NA,inf	NA,inf	NA,0.425988	9.77567e-05	9.78493e-05
3	chr12:120485401:G:A	120485401	NA,A	NA,G	NA,1	NA,-inf	NA,inf	NA,0.342652	9.77313e-05	9.78117e-05
3	chr12:122270701:C:T	122270701	T,T	C,C	1,1	-inf,inf	inf,inf	0.301995,1.42297	9.77132e-05	9.78092e-05
3	chr12:122497213:C:G	122497213	NA,G	NA,C	NA,1	NA,-inf	NA,inf	NA,0.397246	9.76988e-05	9.77861e-05
3	chr12:121349273:G:A	121349273	NA,A	NA,G	NA,1	NA,-inf	NA,inf	NA,0.36668	9.76833e-05	9.77649e-05
3	chr12:121184578:G:A	121184578	NA,A	NA,G	NA,1	NA,inf	NA,inf	NA,0.264323	9.76677e-05	9.7744e-05
3	chr12:121623931:CAGG:C	121623931	NA,C	NA,CAGG	NA,1	NA,inf	NA,inf	NA,0.45081	9.75693e-05	9.76658e-05
3	chr12:122268403:T:TA	122268403	TA,TA	T,T	1,1	-inf,inf	inf,inf	0.31609,1.41105	9.74078e-05	9.75038e-05
3	chr12:121457495:C:T	121457495	NA,T	NA,C	NA,1	NA,-inf	NA,inf	NA,0.373882	9.74056e-05	9.74885e-05
3	chr12:122384479:A:G	122384479	NA,G	NA,A	NA,1	NA,inf	NA,inf	NA,0.414433	9.74036e-05	9.74914e-05
3	chr12:121433905:C:T	121433905	NA,T	NA,C	NA,1	NA,-inf	NA,inf	NA,0.368968	9.73452e-05	9.74251e-05
3	chr12:122026035:C:T	122026035	NA,T	NA,C	NA,1	NA,inf	NA,inf	NA,0.395022	9.73395e-05	9.74295e-05
3	chr12:121885723:G:A	121885723	A,NA	G,NA	1,NA	-inf,NA	inf,NA	1.15069,NA	9.73336e-05	9.7401e-05
3	chr12:122215146:G:T	122215146	NA,T	NA,G	NA,1	NA,-inf	NA,inf	NA,0.419746	9.73146e-05	9.74007e-05
3	chr12:122047427:G:A	122047427	NA,A	NA,G	NA,1	NA,-inf	NA,inf	NA,0.390389	9.73093e-05	9.73955e-05
3	chr12:121768782:T:C	121768782	C,C	T,T	1,1	-inf,-inf	inf,inf	1.97196,0.36051	9.72851e-05	9.73489e-05
3	chr12:121498584:C:A	121498584	NA,A	NA,C	NA,1	NA,inf	NA,inf	NA,0.302388	9.71884e-05	9.72698e-05
3	chr12:122032418:T:C	122032418	C,C	T,T	1,1	inf,inf	inf,inf	0.109714,1.58993	9.71515e-05	9.72422e-05
3	chr12:122062691:G:A	122062691	NA,A	NA,G	NA,1	NA,inf	NA,inf	NA,0.387953	9.70993e-05	9.71898e-05
3	chr12:121753585:A:C	121753585	C,C	A,A	1,1	-inf,inf	inf,inf	2.2488,0.00359727	9.70699e-05	9.7143e-05
3	chr12:122046634:G:A	122046634	A,A	G,G	1,1	-inf,-inf	inf,inf	1.40508,0.247818	9.70629e-05	9.71381e-05
3	chr12:120548363:G:GA	120548363	NA,GA	NA,G	NA,1	NA,-inf	NA,inf	NA,0.322496	9.70228e-05	9.71001e-05
3	chr12:120609069:T:C	120609069	NA,C	NA,T	NA,1	NA,inf	NA,inf	NA,0.351009	9.70148e-05	9.70932e-05
3	chr12:121374821:C:T	121374821	NA,T	NA,C	NA,1	NA,-inf	NA,inf	NA,0.418648	9.69912e-05	9.70779e-05
3	chr12:121915645:G:A	121915645	NA,A	NA,G	NA,1	NA,inf	NA,inf	NA,0.386222	9.69677e-05	9.70573e-05
3	chr12:122465460:A:T	122465460	NA,T	NA,A	NA,1	NA,-inf	NA,inf	NA,0.394766	9.69525e-05	9.70382e-05
3	chr12:122313104:T:C	122313104	C,NA	T,NA	1,NA	inf,NA	inf,NA	0.686285,NA	9.68671e-05	9.695e-05
3	chr12:122052644:A:G	122052644	NA,G	NA,A	NA,1	NA,inf	NA,inf	NA,0.410435	9.68654e-05	9.69597e-05
3	chr12:121127114:T:C	121127114	C,C	T,T	1,1	-inf,inf	inf,inf	1.02449,0.595513	9.68375e-05	9.69066e-05
3	chr12:121128742:G:A	121128742	NA,A	NA,G	NA,1	NA,-inf	NA,inf	NA,0.319308	9.68366e-05	9.69143e-05
3	chr12:122533864:C:T	122533864	NA,T	NA,C	NA,1	NA,inf	NA,inf	NA,0.399857	9.67937e-05	9.68853e-05
3	chr12:121409776:A:G	121409776	G,G	A,A	1,1	inf,-inf	inf,inf	0.237915,1.27865	9.67399e-05	9.68594e-05
3	chr12:122216970:A:G	122216970	NA,G	NA,A	NA,1	NA,inf	NA,inf	NA,0.409183	9.67155e-05	9.68062e-05
3	chr12:120985255:T:A	120985255	NA,A	NA,T	NA,1	NA,-inf	NA,inf	NA,0.334633	9.66655e-05	9.67464e-05
3	chr12:121746312:C:T	121746312	T,T	C,C	1,1	-inf,-inf	inf,inf	2.24473,0.0450943	9.66464e-05	9.67186e-05
3	chr12:120537640:T:A	120537640	NA,A	NA,T	NA,1	NA,-inf	NA,inf	NA,0.319311	9.65882e-05	9.66651e-05
3	chr12:120527391:A:G	120527391	NA,G	NA,A	NA,1	NA,-inf	NA,inf	NA,0.318972	9.65683e-05	9.66452e-05
3	chr12:121366747:A:G	121366747	NA,G	NA,A	NA,1	NA,-inf	NA,inf	NA,0.470659	9.64646e-05	9.656e-05
3	chr12:122212717:C:T	122212717	NA,T	NA,C	NA,1	NA,inf	NA,inf	NA,0.374518	9.64524e-05	9.65412e-05
3	chr12:121638930:C:T	121638930	T,T	C,C	1,1	inf,inf	inf,inf	2.9803,0.447114	9.64282e-05	9.64913e-05
3	chr12:122532213:T:C	122532213	NA,C	NA,T	NA,1	NA,inf	NA,inf	NA,0.368424	9.64078e-05	9.64995e-05
3	chr12:121874864:C:T	121874864	NA,T	NA,C	NA,1	NA,inf	NA,inf	NA,0.409379	9.62682e-05	9.63591e-05
3	chr12:120663930:C:T	120663930	NA,T	NA,C	NA,1	NA,-inf	NA,inf	NA,0.530096	9.62416e-05	9.63444e-05
3	chr12:120702650:C:T	120702650	NA,T	NA,C	NA,1	NA,-inf	NA,inf	NA,0.391432	9.623e-05	9.63167e-05
3	chr12:121187405:A:G	121187405	NA,G	NA,A	NA,1	NA,inf	NA,inf	NA,0.445319	9.6194e-05	9.62901e-05
3	chr12:120488478:T:C	120488478	NA,C	NA,T	NA,1	NA,-inf	NA,inf	NA,0.380576	9.61554e-05	9.62411e-05
3	chr12:120891336:G:T	120891336	NA,T	NA,G	NA,1	NA,inf	NA,inf	NA,0.345179	9.61534e-05	9.62371e-05
3	chr12:122047369:A:C	122047369	NA,C	NA,A	NA,1	NA,-inf	NA,inf	NA,0.381464	9.6145e-05	9.62303e-05
3	chr12:122427639:G:T	122427639	T,T	G,G	1,1	inf,-inf	inf,inf	0.662832,1.20102	9.61398e-05	9.62499e-05
3	chr12:121715971:C:T	121715971	NA,T	NA,C	NA,1	NA,-inf	NA,inf	NA,0.40013	9.60336e-05	9.6123e-05
3	chr12:121391749:G:A	121391749	NA,A	NA,G	NA,1	NA,-inf	NA,inf	NA,0.360477	9.60301e-05	9.61094e-05
3	chr12:121857438:T:A	121857438	A,A	T,T	1,1	-inf,-inf	inf,inf	2.08636,0.448597	9.60042e-05	9.60619e-05
3	chr12:122038565:T:G	122038565	NA,G	NA,T	NA,1	NA,inf	NA,inf	NA,0.380389	9.59988e-05	9.60895e-05
3	chr12:120721691:T:C	120721691	C,C	T,T	1,1	inf,-inf	inf,inf	0.478998,1.11389	9.59538e-05	9.6036e-05
3	chr12:121302903:AAAAAAAAAAAAAT:A	121302903	NA,A	NA,AAAAAAAAAAAAAT	NA,1	NA,inf	NA,inf	NA,0.431555	9.59397e-05	9.60341e-05
3	chr12:120814342:A:G	120814342	G,NA	A,NA	1,NA	-inf,NA	inf,NA	1.34045,NA	9.59223e-05	9.62318e-05
3	chr12:121966423:G:T	121966423	NA,T	NA,G	NA,1	NA,-inf	NA,inf	NA,0.267159	9.59205e-05	9.60166e-05
3	chr12:120758328:C:T	120758328	T,NA	C,NA	1,NA	inf,NA	inf,NA	0.520947,NA	9.58441e-05	9.59006e-05
3	chr12:121963232:C:T	121963232	NA,T	NA,C	NA,1	NA,inf	NA,inf	NA,0.391467	9.58098e-05	9.58982e-05
3	chr12:121878398:G:C	121878398	C,NA	G,NA	1,NA	inf,NA	inf,NA	0.479647,NA	9.57846e-05	9.5858e-05
3	chr12:121162662:T:G	121162662	G,NA	T,NA	1,NA	inf,NA	inf,NA	1.63146,NA	9.5782e-05	9.62403e-05
3	chr12:121355680:T:C	121355680	NA,C	NA,T	NA,1	NA,-inf	NA,inf	NA,0.408633	9.57716e-05	9.58573e-05
3	chr12:121021411:A:T	121021411	NA,T	NA,A	NA,1	NA,-inf	NA,inf	NA,0.219955	9.57573e-05	9.58275e-05
3	chr12:120532775:A:T	120532775	NA,T	NA,A	NA,1	NA,inf	NA,inf	NA,0.333127	9.57002e-05	9.57855e-05
3	chr12:120933286:C:A	120933286	NA,A	NA,C	NA,1	NA,inf	NA,inf	NA,0.433966	9.56857e-05	9.57807e-05
3	chr12:121218086:A:G	121218086	NA,G	NA,A	NA,1	NA,inf	NA,inf	NA,0.449766	9.56822e-05	9.57796e-05
3	chr12:121782825:A:G	121782825	G,G	A,A	1,1	-inf,-inf	inf,inf	0.744332,1.71796	9.56572e-05	9.57359e-05
3	chr12:120835378:G:A	120835378	NA,A	NA,G	NA,1	NA,inf	NA,inf	NA,0.468487	9.56412e-05	9.5742e-05
3	chr12:121091473:G:A	121091473	NA,A	NA,G	NA,1	NA,inf	NA,inf	NA,0.451376	9.56326e-05	9.57307e-05
3	chr12:122333244:T:C	122333244	NA,C	NA,T	NA,1	NA,inf	NA,inf	NA,0.385155	9.56259e-05	9.57143e-05
3	chr12:121753021:C:T	121753021	T,T	C,C	1,1	-inf,inf	inf,inf	2.23776,0.00937241	9.56125e-05	9.56846e-05
3	chr12:120906376:G:A	120906376	A,NA	G,NA	1,NA	inf,NA	inf,NA	0.520259,NA	9.56029e-05	9.5658e-05
3	chr12:121610902:TTTTC:T	121610902	NA,T	NA,TTTTC	NA,1	NA,inf	NA,inf	NA,0.344443	9.55999e-05	9.5684e-05
3	chr12:121490569:C:T	121490569	T,T	C,C	1,1	-inf,inf	inf,inf	0.361368,1.15229	9.55859e-05	9.5692e-05
3	chr12:122404047:G:A	122404047	A,A	G,G	1,1	inf,-inf	inf,inf	0.686271,1.18013	9.55652e-05	9.5675e-05
3	chr12:122318973:A:C	122318973	NA,C	NA,A	NA,1	NA,-inf	NA,inf	NA,0.381078	9.55644e-05	9.56487e-05
3	chr12:122414716:G:A	122414716	A,A	G,G	1,1	inf,-inf	inf,inf	0.688367,1.17823	9.55516e-05	9.56612e-05
3	chr12:120952503:G:A	120952503	NA,A	NA,G	NA,1	NA,-inf	NA,inf	NA,0.321869	9.55384e-05	9.5618e-05
3	chr12:121082784:A:G	121082784	NA,G	NA,A	NA,1	NA,inf	NA,inf	NA,0.480775	9.55212e-05	9.56228e-05
3	chr12:120629082:C:T	120629082	NA,T	NA,C	NA,1	NA,-inf	NA,inf	NA,0.510326	9.55208e-05	9.56247e-05
3	chr12:120972365:T:C	120972365	C,C	T,T	1,1	-inf,-inf	inf,inf	3.95853,0.111893	9.54994e-05	0.000179988
3	chr12:121349852:G:A	121349852	NA,A	NA,G	NA,1	NA,-inf	NA,inf	NA,0.381204	9.54786e-05	9.55611e-05
3	chr12:122448676:A:T	122448676	NA,T	NA,A	NA,1	NA,-inf	NA,inf	NA,0.404299	9.54647e-05	9.55537e-05
3	chr12:120747468:C:G	120747468	NA,G	NA,C	NA,1	NA,inf	NA,inf	NA,0.326902	9.54518e-05	9.55342e-05
3	chr12:121808445:C:A	121808445	NA,A	NA,C	NA,1	NA,-inf	NA,inf	NA,0.395068	9.536e-05	9.5444e-05
3	chr12:120565002:C:T	120565002	T,NA	C,NA	1,NA	-inf,NA	inf,NA	0.8409,NA	9.53311e-05	9.54741e-05
3	chr12:121476973:C:A	121476973	NA,A	NA,C	NA,1	NA,-inf	NA,inf	NA,0.347648	9.53097e-05	9.53907e-05
3	chr12:121841694:T:A	121841694	NA,A	NA,T	NA,1	NA,inf	NA,inf	NA,0.391073	9.53026e-05	9.53917e-05
3	chr12:122488563:A:ACATTACCTT	122488563	NA,ACATTACCTT	NA,A	NA,1	NA,inf	NA,inf	NA,0.385179	9.52909e-05	9.53789e-05
3	chr12:122029310:T:C	122029310	NA,C	NA,T	NA,1	NA,inf	NA,inf	NA,0.374667	9.52347e-05	9.53268e-05
3	chr12:120869589:T:C	120869589	NA,C	NA,T	NA,1	NA,inf	NA,inf	NA,0.33769	9.52058e-05	9.52887e-05
3	chr12:120790071:C:T	120790071	NA,T	NA,C	NA,1	NA,inf	NA,inf	NA,0.337536	9.51872e-05	9.52701e-05
3	chr12:121259603:C:T	121259603	NA,T	NA,C	NA,1	NA,-inf	NA,inf	NA,0.372355	9.51323e-05	9.52146e-05
3	chr12:121395099:G:T	121395099	NA,T	NA,G	NA,1	NA,-inf	NA,inf	NA,0.35184	9.50658e-05	9.51439e-05
3	chr12:121790435:G:A	121790435	NA,A	NA,G	NA,1	NA,-inf	NA,inf	NA,0.386984	9.50286e-05	9.51118e-05
3	chr12:121587169:G:A	121587169	NA,A	NA,G	NA,1	NA,inf	NA,inf	NA,0.432966	9.50138e-05	9.51037e-05
3	chr12:121665073:C:T	121665073	NA,T	NA,C	NA,1	NA,inf	NA,inf	NA,0.350676	9.49172e-05	9.50014e-05
3	chr12:121646748:G:A	121646748	NA,A	NA,G	NA,1	NA,-inf	NA,inf	NA,0.366855	9.49144e-05	9.49973e-05
3	chr12:121474768:A:G	121474768	NA,G	NA,A	NA,1	NA,inf	NA,inf	NA,0.371295	9.49045e-05	9.49933e-05
3	chr12:120801884:G:GGT	120801884	NA,GGT	NA,G	NA,1	NA,inf	NA,inf	NA,0.43697	9.48193e-05	9.49134e-05
3	chr12:122215612:T:G	122215612	NA,G	NA,T	NA,1	NA,-inf	NA,inf	NA,0.371106	9.47692e-05	9.48502e-05
3	chr12:121292754:G:C	121292754	NA,C	NA,G	NA,1	NA,-inf	NA,inf	NA,0.381709	9.4758e-05	9.4841e-05
3	chr12:121381034:G:C	121381034	NA,C	NA,G	NA,1	NA,-inf	NA,inf	NA,0.346935	9.47207e-05	9.48036e-05
3	chr12:122331016:T:A	122331016	NA,A	NA,T	NA,1	NA,inf	NA,inf	NA,0.387446	9.46193e-05	9.47092e-05
3	chr12:121131079:G:C	121131079	NA,C	NA,G	NA,1	NA,-inf	NA,inf	NA,0.339883	9.46059e-05	9.46846e-05
3	chr12:120534592:GCCT:G	120534592	NA,G	NA,GCCT	NA,1	NA,inf	NA,inf	NA,0.324349	9.46018e-05	9.46861e-05
3	chr12:122324282:C:G	122324282	NA,G	NA,C	NA,1	NA,-inf	NA,inf	NA,0.378701	9.45755e-05	9.46572e-05
3	chr12:122438490:A:AT	122438490	NA,AT	NA,A	NA,1	NA,-inf	NA,inf	NA,0.396955	9.45565e-05	9.46446e-05
3	chr12:122025996:A:G	122025996	G,G	A,A	1,1	inf,inf	inf,inf	0.176105,1.62713	9.45453e-05	9.46326e-05
3	chr12:120555582:G:A	120555582	NA,A	NA,G	NA,1	NA,inf	NA,inf	NA,0.325069	9.45295e-05	9.46139e-05
3	chr12:121607032:T:C	121607032	NA,C	NA,T	NA,1	NA,-inf	NA,inf	NA,0.362562	9.45061e-05	9.45877e-05
3	chr12:121196483:A:G	121196483	NA,G	NA,A	NA,1	NA,inf	NA,inf	NA,0.439838	9.44941e-05	9.45901e-05
3	chr12:121451076:A:G	121451076	NA,G	NA,A	NA,1	NA,-inf	NA,inf	NA,0.458394	9.44817e-05	9.45731e-05
3	chr12:120532493:C:T	120532493	NA,T	NA,C	NA,1	NA,inf	NA,inf	NA,0.323152	9.44281e-05	9.45123e-05
3	chr12:122217278:T:G	122217278	NA,G	NA,T	NA,1	NA,inf	NA,inf	NA,0.358818	9.44133e-05	9.45005e-05
3	chr12:121339312:A:C	121339312	NA,C	NA,A	NA,1	NA,inf	NA,inf	NA,0.383495	9.44095e-05	9.44996e-05
3	chr12:122019673:G:T	122019673	T,T	G,G	1,1	inf,inf	inf,inf	0.156085,1.60076	9.43909e-05	9.44786e-05
3	chr12:122026862:AT:A	122026862	NA,A	NA,AT	NA,1	NA,inf	NA,inf	NA,0.367216	9.42987e-05	9.43872e-05
3	chr12:121742409:T:C	121742409	NA,C	NA,T	NA,1	NA,inf	NA,inf	NA,0.319238	9.42709e-05	9.43545e-05
3	chr12:121352455:A:T	121352455	NA,T	NA,A	NA,1	NA,-inf	NA,inf	NA,0.395379	9.4259e-05	9.43433e-05
3	chr12:121134542:T:C	121134542	NA,C	NA,T	NA,1	NA,-inf	NA,inf	NA,0.289123	9.41221e-05	9.4197e-05
3	chr12:120702514:T:G	120702514	NA,G	NA,T	NA,1	NA,inf	NA,inf	NA,0.367044	9.40996e-05	9.41866e-05
3	chr12:121067224:C:T	121067224	T,T	C,C	1,1	-inf,-inf	inf,inf	2.39907,0.488465	9.40983e-05	9.44798e-05
3	chr12:121814603:C:T	121814603	NA,T	NA,C	NA,1	NA,-inf	NA,inf	NA,0.383543	9.40727e-05	9.41557e-05
3	chr12:120540946:C:G	120540946	NA,G	NA,C	NA,1	NA,inf	NA,inf	NA,0.301499	9.40696e-05	9.41494e-05
3	chr12:120580956:T:C	120580956	NA,C	NA,T	NA,1	NA,-inf	NA,inf	NA,0.298932	9.40289e-05	9.41043e-05
3	chr12:122186440:T:A	122186440	NA,A	NA,T	NA,1	NA,-inf	NA,inf	NA,0.362198	9.39752e-05	9.40582e-05
3	chr12:120567658:G:A	120567658	NA,A	NA,G	NA,1	NA,-inf	NA,inf	NA,0.365923	9.39556e-05	9.40368e-05
3	chr12:122405528:C:T	122405528	NA,T	NA,C	NA,1	NA,-inf	NA,inf	NA,0.380528	9.39543e-05	9.40364e-05
3	chr12:122361593:G:A	122361593	A,A	G,G	1,1	inf,-inf	inf,inf	0.658386,1.19837	9.39376e-05	9.40469e-05
3	chr12:121365190:CT:C	121365190	NA,C	NA,CT	NA,1	NA,-inf	NA,inf	NA,0.353856	9.39164e-05	9.39966e-05
3	chr12:121762311:C:T	121762311	NA,T	NA,C	NA,1	NA,inf	NA,inf	NA,0.349581	9.39044e-05	9.3989e-05
3	chr12:122367813:GT:G	122367813	NA,G	NA,GT	NA,1	NA,-inf	NA,inf	NA,0.377808	9.38978e-05	9.39797e-05
3	chr12:120581816:T:C	120581816	NA,C	NA,T	NA,1	NA,inf	NA,inf	NA,0.410714	9.38419e-05	9.39339e-05
3	chr12:120809376:C:T	120809376	T,NA	C,NA	1,NA	inf,NA	inf,NA	0.509132,NA	9.38364e-05	9.38919e-05
3	chr12:120603541:A:G	120603541	NA,G	NA,A	NA,1	NA,-inf	NA,inf	NA,0.388818	9.3817e-05	9.39009e-05
3	chr12:121565623:G:A	121565623	NA,A	NA,G	NA,1	NA,inf	NA,inf	NA,0.399346	9.38073e-05	9.38983e-05
3	chr12:121618999:A:G	121618999	G,G	A,A	1,1	inf,inf	inf,inf	2.9902,0.387836	9.37662e-05	9.38275e-05
3	chr12:121105057:C:T	121105057	NA,T	NA,C	NA,1	NA,-inf	NA,inf	NA,0.44897	9.37165e-05	9.38082e-05
3	chr12:122158139:C:T	122158139	NA,T	NA,C	NA,1	NA,inf	NA,inf	NA,0.368513	9.37141e-05	9.38012e-05
3	chr12:121488162:A:G	121488162	G,NA	A,NA	1,NA	inf,NA	inf,NA	1.59485,NA	9.3708e-05	9.37944e-05
3	chr12:121570650:G:A	121570650	NA,A	NA,G	NA,1	NA,-inf	NA,inf	NA,0.374323	9.36767e-05	9.37588e-05
3	chr12:120897160:G:A	120897160	NA,A	NA,G	NA,1	NA,inf	NA,inf	NA,0.440146	9.36445e-05	9.374e-05
3	chr12:122272485:A:G	122272485	NA,G	NA,A	NA,1	NA,inf	NA,inf	NA,0.388259	9.36444e-05	9.37329e-05
3	chr12:121720604:G:A	121720604	NA,A	NA,G	NA,1	NA,-inf	NA,inf	NA,0.347889	9.36423e-05	9.37227e-05
3	chr12:121126595:T:C	121126595	C,C	T,T	1,1	-inf,inf	inf,inf	0.994178,0.496479	9.36385e-05	9.36951e-05
3	chr12:121187712:G:A	121187712	NA,A	NA,G	NA,1	NA,-inf	NA,inf	NA,0.315748	9.36253e-05	9.37042e-05
3	chr12:121387033:G:A	121387033	NA,A	NA,G	NA,1	NA,-inf	NA,inf	NA,0.339471	9.34729e-05	9.35499e-05
3	chr12:120525879:C:T	120525879	NA,T	NA,C	NA,1	NA,-inf	NA,inf	NA,0.361939	9.34592e-05	9.35399e-05
3	chr12:120659370:C:T	120659370	T,NA	C,NA	1,NA	inf,NA	inf,NA	0.859471,NA	9.33461e-05	9.35016e-05
3	chr12:121413224:G:A	121413224	NA,A	NA,G	NA,1	NA,-inf	NA,inf	NA,0.338476	9.33393e-05	9.34162e-05
3	chr12:121236589:G:A	121236589	NA,A	NA,G	NA,1	NA,inf	NA,inf	NA,0.40003	9.32083e-05	9.32986e-05
3	chr12:122045930:A:C	122045930	C,C	A,A	1,1	-inf,-inf	inf,inf	0.912635,0.123231	9.31931e-05	9.32636e-05
3	chr12:120809339:C:T	120809339	T,NA	C,NA	1,NA	-inf,NA	inf,NA	0.444878,NA	9.31908e-05	9.3237e-05
3	chr12:121089272:G:A	121089272	NA,A	NA,G	NA,1	NA,-inf	NA,inf	NA,0.451034	9.31885e-05	9.32801e-05
3	chr12:122322555:T:C	122322555	C,C	T,T	1,1	inf,-inf	inf,inf	0.649129,1.20426	9.31484e-05	9.32572e-05
3	chr12:122100518:T:C	122100518	NA,C	NA,T	NA,1	NA,inf	NA,inf	NA,0.38896	9.31345e-05	9.32245e-05
3	chr12:120551997:G:C	120551997	NA,C	NA,G	NA,1	NA,-inf	NA,inf	NA,0.291593	9.30772e-05	9.3152e-05
3	chr12:121825042:G:A	121825042	NA,A	NA,G	NA,1	NA,inf	NA,inf	NA,0.357424	9.3061e-05	9.31472e-05
3	chr12:122019686:G:A	122019686	NA,A	NA,G	NA,1	NA,-inf	NA,inf	NA,0.364593	9.30581e-05	9.31414e-05
3	chr12:120890576:C:T	120890576	NA,T	NA,C	NA,1	NA,-inf	NA,inf	NA,0.495083	9.29919e-05	9.30894e-05
3	chr12:121687684:C:T	121687684	NA,T	NA,C	NA,1	NA,inf	NA,inf	NA,0.337889	9.29774e-05	9.30595e-05
3	chr12:120510145:G:A	120510145	NA,A	NA,G	NA,1	NA,inf	NA,inf	NA,0.328831	9.2898e-05	9.29767e-05
3	chr12:120573060:T:C	120573060	NA,C	NA,T	NA,1	NA,-inf	NA,inf	NA,0.357374	9.28784e-05	9.29587e-05
3	chr12:122120402:T:C	122120402	NA,C	NA,T	NA,1	NA,-inf	NA,inf	NA,0.357056	9.28576e-05	9.29409e-05
3	chr12:120865018:G:C	120865018	NA,C	NA,G	NA,1	NA,-inf	NA,inf	NA,0.49151	9.28522e-05	9.29495e-05
3	chr12:121045216:T:C	121045216	C,NA	T,NA	1,NA	-inf,NA	inf,NA	0.355482,NA	9.28138e-05	9.28596e-05
3	chr12:121542837:CCTGT:C	121542837	NA,C	NA,CCTGT	NA,1	NA,-inf	NA,inf	NA,0.342501	9.27769e-05	9.28576e-05
3	chr12:122185802:G:GTCAC	122185802	NA,GTCAC	NA,G	NA,1	NA,inf	NA,inf	NA,0.370972	9.27493e-05	9.28359e-05
3	chr12:120987595:T:A	120987595	NA,A	NA,T	NA,1	NA,-inf	NA,inf	NA,0.294288	9.27338e-05	9.28107e-05
3	chr12:121434161:CAG:C	121434161	NA,C	NA,CAG	NA,1	NA,-inf	NA,inf	NA,0.332233	9.26953e-05	9.27718e-05
3	chr12:122043481:C:T	122043481	NA,T	NA,C	NA,1	NA,-inf	NA,inf	NA,0.368022	9.26654e-05	9.27492e-05
3	chr12:120662812:A:G	120662812	NA,G	NA,A	NA,1	NA,-inf	NA,inf	NA,0.497283	9.26287e-05	9.27269e-05
3	chr12:122048275:A:G	122048275	NA,G	NA,A	NA,1	NA,inf	NA,inf	NA,0.366191	9.25886e-05	9.26741e-05
3	chr12:120853771:G:C	120853771	NA,C	NA,G	NA,1	NA,-inf	NA,inf	NA,0.315719	9.25839e-05	9.26624e-05
3	chr12:120662775:C:T	120662775	NA,T	NA,C	NA,1	NA,-inf	NA,inf	NA,0.301171	9.2581e-05	9.2659e-05
3	chr12:121381365:G:A	121381365	NA,A	NA,G	NA,1	NA,-inf	NA,inf	NA,0.343905	9.256e-05	9.2639e-05
3	chr12:120682855:C:T	120682855	NA,T	NA,C	NA,1	NA,inf	NA,inf	NA,0.398362	9.25105e-05	9.26016e-05
3	chr12:122273470:T:C	122273470	NA,C	NA,T	NA,1	NA,inf	NA,inf	NA,0.358184	9.24944e-05	9.25798e-05
3	chr12:121488740:C:G	121488740	G,G	C,C	1,1	inf,inf	inf,inf	0.283493,1.59444	9.2456e-05	9.2574e-05
3	chr12:122464862:C:T	122464862	NA,T	NA,C	NA,1	NA,inf	NA,inf	NA,0.362964	9.24551e-05	9.25404e-05
3	chr12:121103885:A:G	121103885	NA,G	NA,A	NA,1	NA,-inf	NA,inf	NA,0.317863	9.24244e-05	9.2502e-05
3	chr12:120541085:G:A	120541085	NA,A	NA,G	NA,1	NA,-inf	NA,inf	NA,0.286965	9.2404e-05	9.24785e-05
3	chr12:121753114:AGG:A	121753114	A,A	AGG,AGG	1,1	-inf,inf	inf,inf	2.21057,0.0323052	9.24033e-05	9.24733e-05
3	chr12:122141938:A:G	122141938	NA,G	NA,A	NA,1	NA,-inf	NA,inf	NA,0.385539	9.2385e-05	9.24696e-05
3	chr12:120648899:G:A	120648899	NA,A	NA,G	NA,1	NA,inf	NA,inf	NA,0.325984	9.23837e-05	9.24676e-05
3	chr12:122456449:A:G	122456449	G,G	A,A	1,1	inf,-inf	inf,inf	0.60759,1.21859	9.23693e-05	9.2476e-05
3	chr12:121876485:C:T	121876485	NA,T	NA,C	NA,1	NA,inf	NA,inf	NA,0.37507	9.23465e-05	9.24345e-05
3	chr12:120535448:G:A	120535448	NA,A	NA,G	NA,1	NA,-inf	NA,inf	NA,0.352904	9.2335e-05	9.24149e-05
3	chr12:120513566:T:C	120513566	NA,C	NA,T	NA,1	NA,inf	NA,inf	NA,0.304465	9.2274e-05	9.23562e-05
3	chr12:120538441:C:T	120538441	NA,T	NA,C	NA,1	NA,inf	NA,inf	NA,0.305954	9.22519e-05	9.23344e-05
3	chr12:121318164:C:T	121318164	NA,T	NA,C	NA,1	NA,inf	NA,inf	NA,0.429462	9.22085e-05	9.23024e-05
3	chr12:120526390:T:C	120526390	NA,C	NA,T	NA,1	NA,inf	NA,inf	NA,0.304922	9.22074e-05	9.22897e-05
3	chr12:120946863:A:C	120946863	NA,C	NA,A	NA,1	NA,-inf	NA,inf	NA,0.284096	9.22064e-05	9.22816e-05
3	chr12:122059679:C:T	122059679	NA,T	NA,C	NA,1	NA,inf	NA,inf	NA,0.314745	9.21847e-05	9.22684e-05
3	chr12:120923029:C:T	120923029	NA,T	NA,C	NA,1	NA,inf	NA,inf	NA,0.402669	9.21151e-05	9.22062e-05
3	chr12:121383000:C:T	121383000	NA,T	NA,C	NA,1	NA,-inf	NA,inf	NA,0.344233	9.20464e-05	9.21258e-05
3	chr12:121059146:A:C	121059146	NA,C	NA,A	NA,1	NA,inf	NA,inf	NA,0.192529	9.20149e-05	9.20877e-05
3	chr12:120569713:T:C	120569713	NA,C	NA,T	NA,1	NA,-inf	NA,inf	NA,0.348712	9.19704e-05	9.205e-05
3	chr12:121675548:C:T	121675548	NA,T	NA,C	NA,1	NA,inf	NA,inf	NA,0.32489	9.1936e-05	9.20176e-05
3	chr12:121316088:T:G	121316088	NA,G	NA,T	NA,1	NA,-inf	NA,inf	NA,0.393157	9.19356e-05	9.20216e-05
3	chr12:122064214:A:G	122064214	NA,G	NA,A	NA,1	NA,inf	NA,inf	NA,0.342533	9.19227e-05	9.20081e-05
3	chr12:122065723:G:A	122065723	NA,A	NA,G	NA,1	NA,inf	NA,inf	NA,0.348797	9.19122e-05	9.19974e-05
3	chr12:121131142:C:G	121131142	G,G	C,C	1,1	inf,-inf	inf,inf	1.29448,0.631296	9.18762e-05	9.21118e-05
3	chr12:120717557:C:G	120717557	NA,G	NA,C	NA,1	NA,-inf	NA,inf	NA,0.419935	9.18658e-05	9.19554e-05
3	chr12:121216581:G:A	121216581	NA,A	NA,G	NA,1	NA,inf	NA,inf	NA,0.369446	9.18628e-05	9.19492e-05
3	chr12:120514490:C:T	120514490	NA,T	NA,C	NA,1	NA,-inf	NA,inf	NA,0.348378	9.1845e-05	9.19245e-05
3	chr12:121759995:A:G	121759995	G,G	A,A	1,1	-inf,-inf	inf,inf	2.2111,0.0980489	9.18155e-05	9.18836e-05
3	chr12:120573113:C:T	120573113	NA,T	NA,C	NA,1	NA,inf	NA,inf	NA,0.301313	9.17311e-05	9.1813e-05
3	chr12:121453616:G:A	121453616	A,A	G,G	1,1	inf,-inf	inf,inf	0.271151,1.19403	9.17234e-05	9.18316e-05
3	chr12:121244897:C:A	121244897	NA,A	NA,C	NA,1	NA,inf	NA,inf	NA,0.412019	9.17016e-05	9.17943e-05
3	chr12:122208019:A:G	122208019	NA,G	NA,A	NA,1	NA,-inf	NA,inf	NA,0.368386	9.16847e-05	9.17655e-05
3	chr12:121207802:G:A	121207802	NA,A	NA,G	NA,1	NA,inf	NA,inf	NA,0.412911	9.16585e-05	9.1751e-05
3	chr12:122060069:G:C	122060069	NA,C	NA,G	NA,1	NA,inf	NA,inf	NA,0.354734	9.16432e-05	9.17278e-05
3	chr12:122412202:G:A	122412202	A,A	G,G	1,1	inf,-inf	inf,inf	0.659574,1.17846	9.16382e-05	9.1743e-05
3	chr12:120539801:G:T	120539801	NA,T	NA,G	NA,1	NA,inf	NA,inf	NA,0.313981	9.16344e-05	9.17177e-05
3	chr12:121210552:G:A	121210552	NA,A	NA,G	NA,1	NA,inf	NA,inf	NA,0.365333	9.16256e-05	9.17116e-05
3	chr12:120644421:C:T	120644421	T,NA	C,NA	1,NA	-inf,NA	inf,NA	1.25117,NA	9.16e-05	9.17644e-05
3	chr12:121284069:G:A	121284069	NA,A	NA,G	NA,1	NA,inf	NA,inf	NA,0.373324	9.15525e-05	9.16398e-05
3	chr12:120552985:A:G	120552985	NA,G	NA,A	NA,1	NA,-inf	NA,inf	NA,0.344233	9.15139e-05	9.1593e-05
3	chr12:120549855:T:G	120549855	NA,G	NA,T	NA,1	NA,-inf	NA,inf	NA,0.344596	9.14726e-05	9.15519e-05
3	chr12:121131652:T:C	121131652	NA,C	NA,T	NA,1	NA,-inf	NA,inf	NA,0.309207	9.14542e-05	9.15301e-05
3	chr12:122355362:C:T	122355362	T,T	C,C	1,1	inf,-inf	inf,inf	0.564567,1.25607	9.14041e-05	9.15094e-05
3	chr12:122429412:A:C	122429412	C,C	A,A	1,1	inf,-inf	inf,inf	0.664893,1.1715	9.14021e-05	9.15066e-05
3	chr12:122495306:A:G	122495306	NA,G	NA,A	NA,1	NA,inf	NA,inf	NA,0.354404	9.13676e-05	9.14524e-05
3	chr12:121717697:G:T	121717697	NA,T	NA,G	NA,1	NA,-inf	NA,inf	NA,0.376555	9.13565e-05	9.14415e-05
3	chr12:120673293:T:A	120673293	NA,A	NA,T	NA,1	NA,inf	NA,inf	NA,0.400418	9.13279e-05	9.1418e-05
3	chr12:121045902:C:T	121045902	NA,T	NA,C	NA,1	NA,inf	NA,inf	NA,0.429375	9.12968e-05	9.13913e-05
3	chr12:120578868:G:A	120578868	NA,A	NA,G	NA,1	NA,-inf	NA,inf	NA,0.342679	9.12808e-05	9.13599e-05
3	chr12:121952178:G:T	121952178	T,NA	G,NA	1,NA	inf,NA	inf,NA	0.584944,NA	9.12639e-05	9.13648e-05
3	chr12:122075359:C:T	122075359	NA,T	NA,C	NA,1	NA,inf	NA,inf	NA,0.338407	9.12133e-05	9.12984e-05
3	chr12:120695938:C:T	120695938	NA,T	NA,C	NA,1	NA,inf	NA,inf	NA,0.389453	9.12091e-05	9.12987e-05
3	chr12:121147313:A:AG	121147313	NA,AG	NA,A	NA,1	NA,-inf	NA,inf	NA,0.307994	9.11945e-05	9.12725e-05
3	chr12:120986337:C:T	120986337	NA,T	NA,C	NA,1	NA,-inf	NA,inf	NA,0.289537	9.11845e-05	9.12613e-05
3	chr12:121047866:T:C	121047866	NA,C	NA,T	NA,1	NA,-inf	NA,inf	NA,0.261158	9.11599e-05	9.12338e-05
3	chr12:120553684:T:G	120553684	NA,G	NA,T	NA,1	NA,-inf	NA,inf	NA,0.275741	9.11539e-05	9.12276e-05
3	chr12:120915171:A:G	120915171	G,G	A,A	1,1	inf,inf	inf,inf	2.93373,0.0385403	9.11329e-05	9.55392e-05
3	chr12:120986269:A:C	120986269	NA,C	NA,A	NA,1	NA,-inf	NA,inf	NA,0.289093	9.1132e-05	9.12088e-05
3	chr12:122182620:G:A	122182620	NA,A	NA,G	NA,1	NA,inf	NA,inf	NA,0.365273	9.1111e-05	9.1197e-05
3	chr12:121697780:A:G	121697780	NA,G	NA,A	NA,1	NA,inf	NA,inf	NA,0.292121	9.10749e-05	9.11547e-05
3	chr12:120550462:T:A	120550462	NA,A	NA,T	NA,1	NA,inf	NA,inf	NA,0.295835	9.10672e-05	9.11485e-05
3	chr12:122374717:G:A	122374717	NA,A	NA,G	NA,1	NA,-inf	NA,inf	NA,0.341171	9.10315e-05	9.11132e-05
3	chr12:121972254:G:A	121972254	A,A	G,G	1,1	-inf,-inf	inf,inf	0.117776,0.737211	9.09859e-05	9.10765e-05
3	chr12:121126120:G:A	121126120	A,A	G,G	1,1	-inf,inf	inf,inf	0.956241,0.533892	9.08914e-05	9.09471e-05
3	chr12:120691693:G:A	120691693	NA,A	NA,G	NA,1	NA,inf	NA,inf	NA,0.382764	9.08552e-05	9.09444e-05
3	chr12:121372686:T:C	121372686	NA,C	NA,T	NA,1	NA,inf	NA,inf	NA,0.386165	9.08251e-05	9.09139e-05
3	chr12:121065364:A:G	121065364	NA,G	NA,A	NA,1	NA,inf	NA,inf	NA,0.164157	9.08167e-05	9.08875e-05
3	chr12:120664546:C:T	120664546	NA,T	NA,C	NA,1	NA,inf	NA,inf	NA,0.388653	9.07957e-05	9.08853e-05
3	chr12:121517911:G:A	121517911	NA,A	NA,G	NA,1	NA,inf	NA,inf	NA,0.306311	9.07874e-05	9.08685e-05
3	chr12:122003538:A:G	122003538	NA,G	NA,A	NA,1	NA,-inf	NA,inf	NA,0.357028	9.0782e-05	9.08648e-05
3	chr12:120707764:C:T	120707764	NA,T	NA,C	NA,1	NA,inf	NA,inf	NA,0.318851	9.07813e-05	9.08642e-05
3	chr12:120855099:G:A	120855099	NA,A	NA,G	NA,1	NA,-inf	NA,inf	NA,0.471493	9.07809e-05	9.08757e-05
3	chr12:122404964:A:G	122404964	NA,G	NA,A	NA,1	NA,-inf	NA,inf	NA,0.34983	9.0726e-05	9.08053e-05
3	chr12:122372466:C:T	122372466	NA,T	NA,C	NA,1	NA,-inf	NA,inf	NA,0.350032	9.07219e-05	9.08013e-05
3	chr12:121126019:G:A	121126019	NA,A	NA,G	NA,1	NA,-inf	NA,inf	NA,0.276481	9.0699e-05	9.07745e-05
3	chr12:120946599:C:T	120946599	T,NA	C,NA	1,NA	inf,NA	inf,NA	0.3628,NA	9.06842e-05	9.07309e-05
3	chr12:122413247:A:G	122413247	NA,G	NA,A	NA,1	NA,-inf	NA,inf	NA,0.352168	9.06665e-05	9.0746e-05
3	chr12:120662001:C:T	120662001	NA,T	NA,C	NA,1	NA,inf	NA,inf	NA,0.252849	9.06411e-05	9.07171e-05
3	chr12:122445755:C:T	122445755	NA,T	NA,C	NA,1	NA,-inf	NA,inf	NA,0.350818	9.0548e-05	9.06274e-05
3	chr12:122151917:GAATACAACAGTGACTTTATTGCA:G	122151917	NA,G	NA,GAATACAACAGTGACTTTATTGCA	NA,1	NA,inf	NA,inf	NA,0.355556	9.0533e-05	9.0618e-05
3	chr12:121047754:G:A	121047754	NA,A	NA,G	NA,1	NA,inf	NA,inf	NA,0.387684	9.05027e-05	9.05928e-05
3	chr12:120946950:G:C	120946950	C,NA	G,NA	1,NA	inf,NA	inf,NA	0.36194,NA	9.04783e-05	9.05247e-05
3	chr12:121566570:G:A	121566570	NA,A	NA,G	NA,1	NA,inf	NA,inf	NA,0.366849	9.04527e-05	9.05399e-05
3	chr12:122386750:A:C	122386750	NA,C	NA,A	NA,1	NA,-inf	NA,inf	NA,0.346466	9.04131e-05	9.04921e-05
3	chr12:121190377:A:G	121190377	NA,G	NA,A	NA,1	NA,inf	NA,inf	NA,0.224269	9.04037e-05	9.04776e-05
3	chr12:120624325:A:G	120624325	NA,G	NA,A	NA,1	NA,inf	NA,inf	NA,0.397175	9.03844e-05	9.04753e-05
3	chr12:122152176:TG:T	122152176	NA,T	NA,TG	NA,1	NA,inf	NA,inf	NA,0.354111	9.02952e-05	9.03828e-05
3	chr12:121136532:G:A	121136532	NA,A	NA,G	NA,1	NA,-inf	NA,inf	NA,0.326859	9.02802e-05	9.03575e-05
3	chr12:121884478:T:A	121884478	NA,A	NA,T	NA,1	NA,inf	NA,inf	NA,0.31185	9.02626e-05	9.03425e-05
3	chr12:121147661:A:G	121147661	NA,G	NA,A	NA,1	NA,-inf	NA,inf	NA,0.29942	9.0228e-05	9.03052e-05
3	chr12:121749175:A:G	121749175	G,G	A,A	1,1	-inf,-inf	inf,inf	2.20507,0.0140382	9.02217e-05	9.02897e-05
3	chr12:121566746:A:G	121566746	NA,G	NA,A	NA,1	NA,inf	NA,inf	NA,0.291092	9.01883e-05	9.02681e-05
3	chr12:121777535:C:G	121777535	G,NA	C,NA	1,NA	inf,NA	inf,NA	0.391514,NA	9.01488e-05	9.02199e-05
3	chr12:121880781:C:T	121880781	T,T	C,C	1,1	-inf,-inf	inf,inf	1.83769,0.575429	9.01189e-05	9.01694e-05
3	chr12:122169586:G:A	122169586	NA,A	NA,G	NA,1	NA,-inf	NA,inf	NA,0.330104	9.00941e-05	9.01742e-05
3	chr12:121142772:C:A	121142772	NA,A	NA,C	NA,1	NA,-inf	NA,inf	NA,0.292609	9.00854e-05	9.01621e-05
3	chr12:121138503:G:A	121138503	NA,A	NA,G	NA,1	NA,-inf	NA,inf	NA,0.292609	9.00854e-05	9.01621e-05
3	chr12:120571525:A:C	120571525	NA,C	NA,A	NA,1	NA,inf	NA,inf	NA,0.286938	9.00702e-05	9.01507e-05
3	chr12:121826857:C:T	121826857	NA,T	NA,C	NA,1	NA,-inf	NA,inf	NA,0.35443	9.00692e-05	9.01505e-05
3	chr12:120624843:C:T	120624843	NA,T	NA,C	NA,1	NA,inf	NA,inf	NA,0.393707	9.00431e-05	9.01336e-05
3	chr12:120859715:G:A	120859715	NA,A	NA,G	NA,1	NA,inf	NA,inf	NA,0.308935	8.99978e-05	9.00784e-05
3	chr12:120556865:A:G	120556865	NA,G	NA,A	NA,1	NA,inf	NA,inf	NA,0.286488	8.99963e-05	9.00767e-05
3	chr12:121319297:A:C	121319297	NA,C	NA,A	NA,1	NA,inf	NA,inf	NA,0.408706	8.99932e-05	9.00845e-05
3	chr12:120955635:T:A	120955635	A,NA	T,NA	1,NA	inf,NA	inf,NA	0.359349,NA	8.9979e-05	9.00253e-05
3	chr12:120950027:C:T	120950027	NA,T	NA,C	NA,1	NA,inf	NA,inf	NA,0.440778	8.99727e-05	9.00698e-05
3	chr12:121436860:G:A	121436860	NA,A	NA,G	NA,1	NA,-inf	NA,inf	NA,0.308691	8.99704e-05	9.00451e-05
3	chr12:120823502:GA:G	120823502	NA,G	NA,GA	NA,1	NA,-inf	NA,inf	NA,0.462825	8.99699e-05	9.00635e-05
3	chr12:121503294:T:G	121503294	NA,G	NA,T	NA,1	NA,-inf	NA,inf	NA,0.326407	8.99416e-05	9.00196e-05
3	chr12:121368381:C:T	121368381	NA,T	NA,C	NA,1	NA,inf	NA,inf	NA,0.275156	8.99157e-05	8.99932e-05
3	chr12:121175802:A:G	121175802	NA,G	NA,A	NA,1	NA,-inf	NA,inf	NA,0.346903	8.99068e-05	8.99889e-05
3	chr12:120536372:C:G	120536372	NA,G	NA,C	NA,1	NA,inf	NA,inf	NA,0.284969	8.9873e-05	8.99533e-05
3	chr12:121214801:T:C	121214801	NA,C	NA,T	NA,1	NA,-inf	NA,inf	NA,0.344291	8.98278e-05	8.99095e-05
3	chr12:121074689:A:T	121074689	NA,T	NA,A	NA,1	NA,inf	NA,inf	NA,0.439886	8.97726e-05	8.98696e-05
3	chr12:121566486:G:A	121566486	A,A	G,G	1,1	-inf,inf	inf,inf	0.360947,0.786688	8.97344e-05	8.98539e-05
3	chr12:121084806:C:G	121084806	NA,G	NA,C	NA,1	NA,-inf	NA,inf	NA,0.30976	8.97221e-05	8.98006e-05
3	chr12:121749624:C:T	121749624	NA,T	NA,C	NA,1	NA,inf	NA,inf	NA,0.281941	8.97114e-05	8.97911e-05
3	chr12:121388145:C:T	121388145	NA,T	NA,C	NA,1	NA,-inf	NA,inf	NA,0.413711	8.96951e-05	8.97815e-05
3	chr12:122453345:T:C	122453345	NA,C	NA,T	NA,1	NA,inf	NA,inf	NA,0.334037	8.96849e-05	8.97685e-05
3	chr12:121537624:G:A	121537624	NA,A	NA,G	NA,1	NA,inf	NA,inf	NA,0.295389	8.9681e-05	8.9761e-05
3	chr12:121457055:C:T	121457055	T,NA	C,NA	1,NA	-inf,NA	inf,NA	0.602598,NA	8.96497e-05	8.97183e-05
3	chr12:121755070:G:A	121755070	A,A	G,G	1,1	-inf,-inf	inf,inf	2.19138,0.0787091	8.96375e-05	8.97042e-05
3	chr12:120599091:G:T	120599091	NA,T	NA,G	NA,1	NA,-inf	NA,inf	NA,0.292189	8.96292e-05	8.97036e-05
3	chr12:120599092:A:T	120599092	NA,T	NA,A	NA,1	NA,-inf	NA,inf	NA,0.292189	8.96292e-05	8.97036e-05
3	chr12:120506563:C:T	120506563	NA,T	NA,C	NA,1	NA,-inf	NA,inf	NA,0.331425	8.96063e-05	8.96844e-05
3	chr12:121171320:C:T	121171320	NA,T	NA,C	NA,1	NA,-inf	NA,inf	NA,0.26142	8.95037e-05	8.95763e-05
3	chr12:121078096:C:T	121078096	NA,T	NA,C	NA,1	NA,-inf	NA,inf	NA,0.204282	8.94886e-05	8.95576e-05
3	chr12:121403123:G:A	121403123	NA,A	NA,G	NA,1	NA,-inf	NA,inf	NA,0.309977	8.94618e-05	8.95403e-05
3	chr12:121656025:G:A	121656025	NA,A	NA,G	NA,1	NA,-inf	NA,inf	NA,0.339291	8.94568e-05	8.95371e-05
3	chr12:121972486:G:A	121972486	NA,A	NA,G	NA,1	NA,-inf	NA,inf	NA,0.335259	8.94485e-05	8.95266e-05
3	chr12:120741073:C:T	120741073	T,T	C,C	1,1	inf,inf	inf,inf	0.217364,1.31418	8.94365e-05	8.95087e-05
3	chr12:120713746:G:A	120713746	NA,A	NA,G	NA,1	NA,inf	NA,inf	NA,0.354071	8.9427e-05	8.95111e-05
3	chr12:121274461:G:A	121274461	NA,A	NA,G	NA,1	NA,-inf	NA,inf	NA,0.284888	8.94227e-05	8.94978e-05
3	chr12:121600286:C:T	121600286	T,T	C,C	1,1	inf,inf	inf,inf	2.79984,0.398583	8.93954e-05	8.94542e-05
3	chr12:120888605:C:T	120888605	NA,T	NA,C	NA,1	NA,-inf	NA,inf	NA,0.495892	8.93238e-05	8.94213e-05
3	chr12:121753347:T:C	121753347	C,C	T,T	1,1	-inf,-inf	inf,inf	2.19623,0.000351997	8.93166e-05	8.9384e-05
3	chr12:120505148:G:A	120505148	NA,A	NA,G	NA,1	NA,inf	NA,inf	NA,0.265378	8.93026e-05	8.93792e-05
3	chr12:122078634:A:G	122078634	NA,G	NA,A	NA,1	NA,-inf	NA,inf	NA,0.334976	8.92931e-05	8.93734e-05
3	chr12:120834410:T:C	120834410	NA,C	NA,T	NA,1	NA,-inf	NA,inf	NA,0.495494	8.9283e-05	8.93805e-05
3	chr12:120784872:C:T	120784872	NA,T	NA,C	NA,1	NA,inf	NA,inf	NA,0.378341	8.92764e-05	8.93645e-05
3	chr12:121540810:T:C	121540810	NA,C	NA,T	NA,1	NA,inf	NA,inf	NA,0.239586	8.92428e-05	8.93186e-05
3	chr12:120550246:T:C	120550246	NA,C	NA,T	NA,1	NA,inf	NA,inf	NA,0.279243	8.91821e-05	8.92618e-05
3	chr12:121092685:G:A	121092685	NA,A	NA,G	NA,1	NA,inf	NA,inf	NA,0.371951	8.91743e-05	8.92613e-05
3	chr12:121205058:A:G	121205058	NA,G	NA,A	NA,1	NA,inf	NA,inf	NA,0.369286	8.91069e-05	8.91932e-05
3	chr12:122290492:T:C	122290492	NA,C	NA,T	NA,1	NA,inf	NA,inf	NA,0.343119	8.90945e-05	8.91785e-05
3	chr12:121822899:C:T	121822899	NA,T	NA,C	NA,1	NA,-inf	NA,inf	NA,0.332866	8.90785e-05	8.91571e-05
3	chr12:122097982:T:C	122097982	NA,C	NA,T	NA,1	NA,-inf	NA,inf	NA,0.33395	8.90358e-05	8.91183e-05
3	chr12:122038010:G:A	122038010	A,A	G,G	1,1	inf,inf	inf,inf	0.100151,1.52094	8.90156e-05	8.90979e-05
3	chr12:121980225:T:C	121980225	C,NA	T,NA	1,NA	-inf,NA	inf,NA	1.17763,NA	8.90029e-05	8.9099e-05
3	chr12:120649512:C:T	120649512	NA,T	NA,C	NA,1	NA,inf	NA,inf	NA,0.345792	8.89823e-05	8.90676e-05
3	chr12:121748558:A:G	121748558	G,G	A,A	1,1	-inf,-inf	inf,inf	2.19554,0.0163844	8.89523e-05	8.90194e-05
3	chr12:121247110:ACCCAGTGTGTTAGCC:A	121247110	NA,A	NA,ACCCAGTGTGTTAGCC	NA,1	NA,inf	NA,inf	NA,0.277234	8.89051e-05	8.89826e-05
3	chr12:122265437:T:C	122265437	NA,C	NA,T	NA,1	NA,-inf	NA,inf	NA,0.317751	8.88742e-05	8.89527e-05
3	chr12:121209176:C:T	121209176	NA,T	NA,C	NA,1	NA,inf	NA,inf	NA,0.215522	8.88696e-05	8.89428e-05
3	chr12:122508717:G:A	122508717	NA,A	NA,G	NA,1	NA,inf	NA,inf	NA,0.342539	8.88682e-05	8.89517e-05
3	chr12:120881211:G:A	120881211	NA,A	NA,G	NA,1	NA,-inf	NA,inf	NA,0.452155	8.88568e-05	8.89491e-05
3	chr12:121125906:G:A	121125906	A,A	G,G	1,1	-inf,inf	inf,inf	1.00052,0.448682	8.88363e-05	8.88899e-05
3	chr12:121434262:G:A	121434262	NA,A	NA,G	NA,1	NA,-inf	NA,inf	NA,0.346167	8.88222e-05	8.89046e-05
3	chr12:121509062:C:T	121509062	T,T	C,C	1,1	-inf,inf	inf,inf	0.299982,1.18545	8.87721e-05	8.88323e-05
3	chr12:121367263:A:G	121367263	NA,G	NA,A	NA,1	NA,-inf	NA,inf	NA,0.334461	8.8746e-05	8.88231e-05
3	chr12:121749221:A:G	121749221	G,G	A,A	1,1	-inf,-inf	inf,inf	2.19375,0.0150461	8.87415e-05	8.88083e-05
3	chr12:121260548:G:A	121260548	NA,A	NA,G	NA,1	NA,inf	NA,inf	NA,0.370394	8.87367e-05	8.88235e-05
3	chr12:121914400:A:G	121914400	G,G	A,A	1,1	inf,inf	inf,inf	0.810847,1.60161	8.87193e-05	8.88173e-05
3	chr12:120486611:C:T	120486611	NA,T	NA,C	NA,1	NA,inf	NA,inf	NA,0.27781	8.87055e-05	8.87851e-05
3	chr12:120597452:C:T	120597452	NA,T	NA,C	NA,1	NA,inf	NA,inf	NA,0.346314	8.86591e-05	8.87455e-05
3	chr12:120956624:G:T	120956624	NA,T	NA,G	NA,1	NA,inf	NA,inf	NA,0.601571	8.86514e-05	8.87814e-05
3	chr12:122047083:T:C	122047083	NA,C	NA,T	NA,1	NA,inf	NA,inf	NA,0.343843	8.86376e-05	8.87226e-05
3	chr12:121219559:A:ATCTTGAT	121219559	NA,ATCTTGAT	NA,A	NA,1	NA,inf	NA,inf	NA,0.33718	8.86341e-05	8.87172e-05
3	chr12:121891572:C:T	121891572	T,T	C,C	1,1	-inf,inf	inf,inf	0.0550016,1.27902	8.86071e-05	8.86863e-05
3	chr12:122186393:G:A	122186393	NA,A	NA,G	NA,1	NA,inf	NA,inf	NA,0.33125	8.85705e-05	8.86532e-05
3	chr12:122465563:C:T	122465563	NA,T	NA,C	NA,1	NA,inf	NA,inf	NA,0.324428	8.85646e-05	8.86491e-05
3	chr12:121198924:C:T	121198924	NA,T	NA,C	NA,1	NA,-inf	NA,inf	NA,0.352512	8.8511e-05	8.85917e-05
3	chr12:121015455:A:C	121015455	C,NA	A,NA	1,NA	inf,NA	inf,NA	0.294287,NA	8.85088e-05	8.85505e-05
3	chr12:121850149:C:T	121850149	NA,T	NA,C	NA,1	NA,inf	NA,inf	NA,0.345759	8.85079e-05	8.85927e-05
3	chr12:121518562:C:T	121518562	NA,T	NA,C	NA,1	NA,-inf	NA,inf	NA,0.316919	8.85044e-05	8.85808e-05
3	chr12:121559426:A:G	121559426	NA,G	NA,A	NA,1	NA,inf	NA,inf	NA,0.301547	8.84055e-05	8.84885e-05
3	chr12:121200754:G:T	121200754	NA,T	NA,G	NA,1	NA,inf	NA,inf	NA,0.212188	8.83996e-05	8.84725e-05
3	chr12:121175686:C:A	121175686	NA,A	NA,C	NA,1	NA,inf	NA,inf	NA,0.217263	8.83919e-05	8.8465e-05
3	chr12:120892751:G:A	120892751	NA,A	NA,G	NA,1	NA,inf	NA,inf	NA,0.279081	8.83511e-05	8.84286e-05
3	chr12:121954040:G:A	121954040	NA,A	NA,G	NA,1	NA,inf	NA,inf	NA,0.339258	8.83433e-05	8.84264e-05
3	chr12:120495736:G:C	120495736	NA,C	NA,G	NA,1	NA,-inf	NA,inf	NA,0.320444	8.8343e-05	8.84202e-05
3	chr12:121899493:G:C	121899493	NA,C	NA,G	NA,1	NA,-inf	NA,inf	NA,0.331945	8.82611e-05	8.83388e-05
3	chr12:121220495:G:T	121220495	NA,T	NA,G	NA,1	NA,inf	NA,inf	NA,0.390264	8.82503e-05	8.83404e-05
3	chr12:120659371:G:A	120659371	NA,A	NA,G	NA,1	NA,-inf	NA,inf	NA,0.410565	8.822e-05	8.8307e-05
3	chr12:120488645:T:C	120488645	NA,C	NA,T	NA,1	NA,inf	NA,inf	NA,0.324886	8.82084e-05	8.82856e-05
3	chr12:122380582:G:T	122380582	NA,T	NA,G	NA,1	NA,-inf	NA,inf	NA,0.322474	8.81404e-05	8.82188e-05
3	chr12:121976167:C:G	121976167	NA,G	NA,C	NA,1	NA,-inf	NA,inf	NA,0.327575	8.81259e-05	8.82052e-05
3	chr12:121331945:G:A	121331945	NA,A	NA,G	NA,1	NA,inf	NA,inf	NA,0.364625	8.80913e-05	8.81777e-05
3	chr12:121281819:G:A	121281819	NA,A	NA,G	NA,1	NA,-inf	NA,inf	NA,0.268599	8.80893e-05	8.81631e-05
3	chr12:120845248:GCATT:G	120845248	G,NA	GCATT,NA	1,NA	inf,NA	inf,NA	0.478901,NA	8.80517e-05	8.81044e-05
3	chr12:121167787:A:G	121167787	NA,G	NA,A	NA,1	NA,-inf	NA,inf	NA,0.248509	8.8042e-05	8.81137e-05
3	chr12:120748040:AC:A	120748040	NA,A	NA,AC	NA,1	NA,-inf	NA,inf	NA,0.310872	8.80371e-05	8.81153e-05
3	chr12:120626228:T:C	120626228	C,NA	T,NA	1,NA	-inf,NA	inf,NA	1.20812,NA	8.80162e-05	8.81739e-05
3	chr12:121047781:G:A	121047781	NA,A	NA,G	NA,1	NA,inf	NA,inf	NA,0.382102	8.7981e-05	8.80681e-05
3	chr12:120913401:AT:A	120913401	NA,A	NA,AT	NA,1	NA,inf	NA,inf	NA,0.341351	8.79502e-05	8.80351e-05
3	chr12:122130239:T:G	122130239	NA,G	NA,T	NA,1	NA,-inf	NA,inf	NA,0.323787	8.78948e-05	8.7974e-05
3	chr12:121706289:TA:T	121706289	T,T	TA,TA	1,1	-inf,-inf	inf,inf	1.51367,0.323	8.77588e-05	8.78015e-05
3	chr12:122393155:T:C	122393155	NA,C	NA,T	NA,1	NA,inf	NA,inf	NA,0.312298	8.77415e-05	8.78218e-05
3	chr12:121111812:G:T	121111812	NA,T	NA,G	NA,1	NA,inf	NA,inf	NA,0.106216	8.77198e-05	8.77866e-05
3	chr12:120577365:A:G	120577365	NA,G	NA,A	NA,1	NA,inf	NA,inf	NA,0.266246	8.77162e-05	8.77947e-05
3	chr12:120790107:C:T	120790107	NA,T	NA,C	NA,1	NA,-inf	NA,inf	NA,0.475892	8.77057e-05	8.78007e-05
3	chr12:121237676:C:T	121237676	NA,T	NA,C	NA,1	NA,inf	NA,inf	NA,0.373964	8.76732e-05	8.77612e-05
3	chr12:121057547:A:G	121057547	NA,G	NA,A	NA,1	NA,inf	NA,inf	NA,0.378887	8.75799e-05	8.76687e-05
3	chr12:120957184:G:A	120957184	NA,A	NA,G	NA,1	NA,-inf	NA,inf	NA,0.233988	8.75386e-05	8.76102e-05
3	chr12:122211978:T:C	122211978	NA,C	NA,T	NA,1	NA,-inf	NA,inf	NA,0.306852	8.75316e-05	8.76096e-05
3	chr12:122526405:C:T	122526405	NA,T	NA,C	NA,1	NA,inf	NA,inf	NA,0.326392	8.75283e-05	8.76106e-05
3	chr12:120477591:A:T	120477591	NA,T	NA,A	NA,1	NA,inf	NA,inf	NA,0.264283	8.75256e-05	8.76038e-05
3	chr12:121986791:C:T	121986791	NA,T	NA,C	NA,1	NA,inf	NA,inf	NA,0.326162	8.74866e-05	8.75703e-05
3	chr12:120827343:TA:T	120827343	NA,T	NA,TA	NA,1	NA,-inf	NA,inf	NA,0.436918	8.74359e-05	8.75264e-05
3	chr12:121071435:A:G	121071435	NA,G	NA,A	NA,1	NA,-inf	NA,inf	NA,0.202231	8.74287e-05	8.74976e-05
3	chr12:121125490:C:T	121125490	T,T	C,C	1,1	-inf,inf	inf,inf	1.01859,0.406541	8.74195e-05	8.74718e-05
3	chr12:120776853:G:T	120776853	T,NA	G,NA	1,NA	-inf,NA	inf,NA	1.56261,NA	8.73935e-05	8.79237e-05
3	chr12:122166347:G:A	122166347	NA,A	NA,G	NA,1	NA,-inf	NA,inf	NA,0.306072	8.73788e-05	8.74567e-05
3	chr12:121480918:GTGTTTTTTTTGT:G	121480918	G,NA	GTGTTTTTTTTGT,NA	1,NA	-inf,NA	inf,NA	0.580891,NA	8.73675e-05	8.74381e-05
3	chr12:122067317:A:G	122067317	NA,G	NA,A	NA,1	NA,-inf	NA,inf	NA,0.317351	8.73511e-05	8.74298e-05
3	chr12:121517920:T:TTC	121517920	NA,TTC	NA,T	NA,1	NA,-inf	NA,inf	NA,0.305226	8.732e-05	8.73956e-05
3	chr12:120765114:G:A	120765114	A,NA	G,NA	1,NA	inf,NA	inf,NA	0.475612,NA	8.73156e-05	8.73683e-05
3	chr12:120649646:T:G	120649646	NA,G	NA,T	NA,1	NA,-inf	NA,inf	NA,0.459716	8.73052e-05	8.73994e-05
3	chr12:120974390:C:G	120974390	NA,G	NA,C	NA,1	NA,inf	NA,inf	NA,0.400366	8.72966e-05	8.73896e-05
3	chr12:122420914:G:A	122420914	NA,A	NA,G	NA,1	NA,-inf	NA,inf	NA,0.319555	8.7272e-05	8.73487e-05
3	chr12:121965532:T:C	121965532	C,C	T,T	1,1	-inf,-inf	inf,inf	1.84914,0.144865	8.72507e-05	8.72962e-05
3	chr12:121514358:G:T	121514358	NA,T	NA,G	NA,1	NA,-inf	NA,inf	NA,0.304427	8.72299e-05	8.73054e-05
3	chr12:122096185:G:C	122096185	NA,C	NA,G	NA,1	NA,-inf	NA,inf	NA,0.316591	8.72295e-05	8.73103e-05
3	chr12:122327854:T:C	122327854	C,C	T,T	1,1	inf,-inf	inf,inf	0.598325,1.2087	8.72245e-05	8.73253e-05
3	chr12:121852923:C:T	121852923	NA,T	NA,C	NA,1	NA,inf	NA,inf	NA,0.244116	8.72226e-05	8.72987e-05
3	chr12:120636241:G:A	120636241	NA,A	NA,G	NA,1	NA,-inf	NA,inf	NA,0.279084	8.72054e-05	8.72806e-05
3	chr12:122445562:G:T	122445562	NA,T	NA,G	NA,1	NA,-inf	NA,inf	NA,0.325204	8.71955e-05	8.72744e-05
3	chr12:121456462:T:C	121456462	NA,C	NA,T	NA,1	NA,inf	NA,inf	NA,0.327583	8.71562e-05	8.72403e-05
3	chr12:121232296:G:A	121232296	NA,A	NA,G	NA,1	NA,inf	NA,inf	NA,0.368443	8.71395e-05	8.72269e-05
3	chr12:121120621:G:A	121120621	NA,A	NA,G	NA,1	NA,-inf	NA,inf	NA,0.274735	8.71336e-05	8.72077e-05
3	chr12:121520049:C:T	121520049	NA,T	NA,C	NA,1	NA,-inf	NA,inf	NA,0.302325	8.71098e-05	8.71851e-05
3	chr12:121785416:TCTTTA:T	121785416	T,T	TCTTTA,TCTTTA	1,1	-inf,-inf	inf,inf	1.34334,1.4612	8.7093e-05	8.71613e-05
3	chr12:120989405:C:T	120989405	NA,T	NA,C	NA,1	NA,inf	NA,inf	NA,0.416689	8.70755e-05	8.71695e-05
3	chr12:122028799:C:T	122028799	NA,T	NA,C	NA,1	NA,inf	NA,inf	NA,0.348528	8.7038e-05	8.71219e-05
3	chr12:121898862:C:T	121898862	T,NA	C,NA	1,NA	inf,NA	inf,NA	0.436166,NA	8.70255e-05	8.70928e-05
3	chr12:120758508:C:T	120758508	NA,T	NA,C	NA,1	NA,-inf	NA,inf	NA,0.439381	8.70255e-05	8.71163e-05
3	chr12:121455788:C:A	121455788	NA,A	NA,C	NA,1	NA,-inf	NA,inf	NA,0.265015	8.70035e-05	8.70778e-05
3	chr12:121169087:T:C	121169087	NA,C	NA,T	NA,1	NA,inf	NA,inf	NA,0.359658	8.70019e-05	8.70878e-05
3	chr12:120798059:G:A	120798059	NA,A	NA,G	NA,1	NA,-inf	NA,inf	NA,0.310753	8.69952e-05	8.70734e-05
3	chr12:120570169:G:A	120570169	NA,A	NA,G	NA,1	NA,-inf	NA,inf	NA,0.301233	8.69478e-05	8.70235e-05
3	chr12:120492083:T:TC	120492083	NA,TC	NA,T	NA,1	NA,-inf	NA,inf	NA,0.306525	8.69279e-05	8.7004e-05
3	chr12:121844470:G:A	121844470	NA,A	NA,G	NA,1	NA,-inf	NA,inf	NA,0.306623	8.69162e-05	8.69943e-05
3	chr12:122014165:T:G	122014165	NA,G	NA,T	NA,1	NA,-inf	NA,inf	NA,0.317962	8.69057e-05	8.69834e-05
3	chr12:122155097:G:T	122155097	NA,T	NA,G	NA,1	NA,-inf	NA,inf	NA,0.316257	8.68695e-05	8.69439e-05
3	chr12:120597094:C:T	120597094	NA,T	NA,C	NA,1	NA,inf	NA,inf	NA,0.327844	8.68543e-05	8.69387e-05
3	chr12:122465411:A:G	122465411	NA,G	NA,A	NA,1	NA,-inf	NA,inf	NA,0.307594	8.67951e-05	8.68725e-05
3	chr12:120540350:G:A	120540350	NA,A	NA,G	NA,1	NA,inf	NA,inf	NA,0.25716	8.67655e-05	8.68432e-05
3	chr12:121901405:A:G	121901405	NA,G	NA,A	NA,1	NA,-inf	NA,inf	NA,0.316682	8.67337e-05	8.68101e-05
3	chr12:121255749:T:C	121255749	NA,C	NA,T	NA,1	NA,inf	NA,inf	NA,0.361405	8.67271e-05	8.68138e-05
3	chr12:122176004:A:G	122176004	NA,G	NA,A	NA,1	NA,inf	NA,inf	NA,0.29547	8.67122e-05	8.67926e-05
3	chr12:121364177:G:A	121364177	NA,A	NA,G	NA,1	NA,inf	NA,inf	NA,0.340483	8.6675e-05	8.67581e-05
3	chr12:120915772:C:T	120915772	T,NA	C,NA	1,NA	inf,NA	inf,NA	0.482452,NA	8.6666e-05	8.67184e-05
3	chr12:121375001:G:A	121375001	NA,A	NA,G	NA,1	NA,inf	NA,inf	NA,0.344575	8.66646e-05	8.67489e-05
3	chr12:121089636:AAAGGTCAGTCTGGGAACTTCTGTGTGTCTGGCCTGACCTTGACAACCATCCCTGCTGAACTATGAGCCCCAGG:A	121089636	NA,A	NA,AAAGGTCAGTCTGGGAACTTCTGTGTGTCTGGCCTGACCTTGACAACCATCCCTGCTGAACTATGAGCCCCAGG	NA,1	NA,-inf	NA,inf	NA,0.269257	8.666e-05	8.6734e-05
3	chr12:122421658:A:G	122421658	NA,G	NA,A	NA,1	NA,-inf	NA,inf	NA,0.313395	8.66531e-05	8.67294e-05
3	chr12:121633055:C:T	121633055	T,T	C,C	1,1	inf,inf	inf,inf	2.90464,0.435884	8.6626e-05	8.66831e-05
3	chr12:122328638:G:T	122328638	NA,T	NA,G	NA,1	NA,inf	NA,inf	NA,0.311756	8.6617e-05	8.66987e-05
3	chr12:122181824:T:C	122181824	NA,C	NA,T	NA,1	NA,inf	NA,inf	NA,0.32266	8.65845e-05	8.66661e-05
3	chr12:120674929:A:G	120674929	NA,G	NA,A	NA,1	NA,inf	NA,inf	NA,0.38447	8.65622e-05	8.66534e-05
3	chr12:121396217:T:A	121396217	NA,A	NA,T	NA,1	NA,-inf	NA,inf	NA,0.332825	8.65602e-05	8.66375e-05
3	chr12:121570686:T:G	121570686	NA,G	NA,T	NA,1	NA,inf	NA,inf	NA,0.316808	8.65477e-05	8.66289e-05
3	chr12:122511024:G:C	122511024	NA,C	NA,G	NA,1	NA,inf	NA,inf	NA,0.300839	8.64599e-05	8.65391e-05
3	chr12:121059395:C:T	121059395	NA,T	NA,C	NA,1	NA,-inf	NA,inf	NA,0.255414	8.64281e-05	8.65014e-05
3	chr12:120533617:TA:T	120533617	NA,T	NA,TA	NA,1	NA,inf	NA,inf	NA,0.328679	8.63871e-05	8.64691e-05
3	chr12:121916663:T:G	121916663	NA,G	NA,T	NA,1	NA,-inf	NA,inf	NA,0.288332	8.63863e-05	8.6463e-05
3	chr12:121285465:T:C	121285465	NA,C	NA,T	NA,1	NA,-inf	NA,inf	NA,0.247293	8.63825e-05	8.64544e-05
3	chr12:121481125:T:G	121481125	G,NA	T,NA	1,NA	-inf,NA	inf,NA	0.599459,NA	8.63802e-05	8.64503e-05
3	chr12:120529990:A:G	120529990	NA,G	NA,A	NA,1	NA,inf	NA,inf	NA,0.253076	8.63668e-05	8.64441e-05
3	chr12:121918480:G:C	121918480	NA,C	NA,G	NA,1	NA,inf	NA,inf	NA,0.241324	8.63638e-05	8.64398e-05
3	chr12:121522044:A:G	121522044	NA,G	NA,A	NA,1	NA,-inf	NA,inf	NA,0.294758	8.63622e-05	8.6437e-05
3	chr12:121162887:A:G	121162887	NA,G	NA,A	NA,1	NA,-inf	NA,inf	NA,0.263083	8.63474e-05	8.64211e-05
3	chr12:120484475:T:C	120484475	NA,C	NA,T	NA,1	NA,-inf	NA,inf	NA,0.301281	8.63385e-05	8.64141e-05
3	chr12:120702437:C:T	120702437	NA,T	NA,C	NA,1	NA,inf	NA,inf	NA,0.331868	8.6304e-05	8.63866e-05
3	chr12:122034597:G:T	122034597	T,T	G,G	1,1	inf,-inf	inf,inf	0.358742,0.385216	8.62847e-05	8.63712e-05
3	chr12:121854779:C:T	121854779	NA,T	NA,C	NA,1	NA,inf	NA,inf	NA,0.234653	8.6266e-05	8.63413e-05
3	chr12:121510626:C:G	121510626	NA,G	NA,C	NA,1	NA,-inf	NA,inf	NA,0.332523	8.6237e-05	8.63161e-05
3	chr12:121565598:G:A	121565598	A,NA	G,NA	1,NA	-inf,NA	inf,NA	0.943526,NA	8.62065e-05	8.62858e-05
3	chr12:121654812:G:C	121654812	NA,C	NA,G	NA,1	NA,inf	NA,inf	NA,0.304581	8.61999e-05	8.62801e-05
3	chr12:121517081:A:G	121517081	NA,G	NA,A	NA,1	NA,-inf	NA,inf	NA,0.294081	8.61853e-05	8.626e-05
3	chr12:121507944:G:A	121507944	NA,A	NA,G	NA,1	NA,inf	NA,inf	NA,0.202718	8.61097e-05	8.61824e-05
3	chr12:121653265:G:A	121653265	NA,A	NA,G	NA,1	NA,-inf	NA,inf	NA,0.284915	8.61083e-05	8.61826e-05
3	chr12:120564153:C:G	120564153	NA,G	NA,C	NA,1	NA,-inf	NA,inf	NA,0.294472	8.61069e-05	8.6182e-05
3	chr12:121777901:C:T	121777901	NA,T	NA,C	NA,1	NA,-inf	NA,inf	NA,0.305309	8.6082e-05	8.6158e-05
3	chr12:120494848:A:C	120494848	NA,C	NA,A	NA,1	NA,-inf	NA,inf	NA,0.29806	8.60793e-05	8.61547e-05
3	chr12:121758382:G:A	121758382	NA,A	NA,G	NA,1	NA,-inf	NA,inf	NA,0.295905	8.6078e-05	8.61515e-05
3	chr12:121378246:A:G	121378246	NA,G	NA,A	NA,1	NA,-inf	NA,inf	NA,0.304632	8.60647e-05	8.61408e-05
3	chr12:121276763:A:G	121276763	NA,G	NA,A	NA,1	NA,-inf	NA,inf	NA,0.279954	8.60303e-05	8.61051e-05
3	chr12:120493372:T:C	120493372	NA,C	NA,T	NA,1	NA,-inf	NA,inf	NA,0.297437	8.60238e-05	8.60993e-05
3	chr12:121517770:C:T	121517770	NA,T	NA,C	NA,1	NA,-inf	NA,inf	NA,0.292427	8.60149e-05	8.60894e-05
3	chr12:120505034:A:G	120505034	NA,G	NA,A	NA,1	NA,-inf	NA,inf	NA,0.297348	8.60109e-05	8.60863e-05
3	chr12:120998444:C:G	120998444	NA,G	NA,C	NA,1	NA,-inf	NA,inf	NA,0.57767	8.59843e-05	8.60933e-05
3	chr12:121439306:C:T	121439306	NA,T	NA,C	NA,1	NA,inf	NA,inf	NA,0.304989	8.59777e-05	8.60576e-05
3	chr12:121788772:C:G	121788772	NA,G	NA,C	NA,1	NA,-inf	NA,inf	NA,0.31076	8.59659e-05	8.60444e-05
3	chr12:121131102:C:T	121131102	NA,T	NA,C	NA,1	NA,-inf	NA,inf	NA,0.265328	8.59654e-05	8.60384e-05
3	chr12:121066586:C:T	121066586	NA,T	NA,C	NA,1	NA,-inf	NA,inf	NA,0.258129	8.59641e-05	8.60382e-05
3	chr12:121837636:G:T	121837636	NA,T	NA,G	NA,1	NA,inf	NA,inf	NA,0.29023	8.59613e-05	8.6041e-05
3	chr12:122078389:G:A	122078389	NA,A	NA,G	NA,1	NA,inf	NA,inf	NA,0.299615	8.59473e-05	8.60276e-05
3	chr12:122157248:TTTTTTTGAGACGGAGTTTCGCTCTTGTCGCCCAGGCTGGAGTGCAATG:T	122157248	NA,T	NA,TTTTTTTGAGACGGAGTTTCGCTCTTGTCGCCCAGGCTGGAGTGCAATG	NA,1	NA,inf	NA,inf	NA,0.291668	8.59191e-05	8.59984e-05
3	chr12:120999919:T:G	120999919	NA,G	NA,T	NA,1	NA,inf	NA,inf	NA,0.361081	8.59141e-05	8.59996e-05
3	chr12:121094359:A:G	121094359	G,G	A,A	1,1	-inf,inf	inf,inf	0.858021,0.524537	8.59001e-05	8.59456e-05
3	chr12:121518944:T:C	121518944	NA,C	NA,T	NA,1	NA,-inf	NA,inf	NA,0.291152	8.58964e-05	8.59708e-05
3	chr12:120902946:T:A	120902946	A,NA	T,NA	1,NA	inf,NA	inf,NA	0.464386,NA	8.58962e-05	8.59478e-05
3	chr12:120781384:T:C	120781384	C,NA	T,NA	1,NA	inf,NA	inf,NA	0.467317,NA	8.58655e-05	8.59176e-05
3	chr12:120906700:G:A	120906700	A,NA	G,NA	1,NA	inf,NA	inf,NA	0.464059,NA	8.58638e-05	8.59154e-05
3	chr12:121437998:A:G	121437998	NA,G	NA,A	NA,1	NA,-inf	NA,inf	NA,0.266189	8.58467e-05	8.59219e-05
3	chr12:121337581:C:A	121337581	NA,A	NA,C	NA,1	NA,inf	NA,inf	NA,0.34638	8.5842e-05	8.59264e-05
3	chr12:121069090:T:G	121069090	NA,G	NA,T	NA,1	NA,-inf	NA,inf	NA,0.256874	8.5835e-05	8.59089e-05
3	chr12:121332996:T:C	121332996	NA,C	NA,T	NA,1	NA,inf	NA,inf	NA,0.346299	8.58319e-05	8.59164e-05
3	chr12:121058853:G:A	121058853	NA,A	NA,G	NA,1	NA,inf	NA,inf	NA,0.138746	8.5815e-05	8.58841e-05
3	chr12:120551073:C:T	120551073	NA,T	NA,C	NA,1	NA,-inf	NA,inf	NA,0.290967	8.57803e-05	8.58552e-05
3	chr12:121168064:C:T	121168064	NA,T	NA,C	NA,1	NA,-inf	NA,inf	NA,0.227909	8.57753e-05	8.58457e-05
3	chr12:121389171:G:A	121389171	A,NA	G,NA	1,NA	-inf,NA	inf,NA	1.06734,NA	8.57634e-05	8.58581e-05
3	chr12:121046767:C:T	121046767	NA,T	NA,C	NA,1	NA,inf	NA,inf	NA,0.375921	8.57629e-05	8.58509e-05
3	chr12:121849384:T:A	121849384	A,A	T,T	1,1	-inf,inf	inf,inf	0.210663,0.913532	8.57579e-05	8.58283e-05
3	chr12:120957204:T:C	120957204	NA,C	NA,T	NA,1	NA,-inf	NA,inf	NA,0.217519	8.57358e-05	8.58064e-05
3	chr12:121429890:T:C	121429890	NA,C	NA,T	NA,1	NA,-inf	NA,inf	NA,0.274599	8.5685e-05	8.57587e-05
3	chr12:122013171:G:T	122013171	NA,T	NA,G	NA,1	NA,inf	NA,inf	NA,0.288018	8.56342e-05	8.57135e-05
3	chr12:120798626:C:T	120798626	NA,T	NA,C	NA,1	NA,inf	NA,inf	NA,0.359457	8.56273e-05	8.57133e-05
3	chr12:121134333:A:G	121134333	NA,G	NA,A	NA,1	NA,inf	NA,inf	NA,0.392281	8.56271e-05	8.57172e-05
3	chr12:121280021:CACA:C	121280021	NA,C	NA,CACA	NA,1	NA,inf	NA,inf	NA,0.369436	8.55918e-05	8.56785e-05
3	chr12:121464828:G:A	121464828	A,A	G,G	1,1	inf,-inf	inf,inf	0.218346,1.22146	8.55761e-05	8.56789e-05
3	chr12:120573250:G:A	120573250	NA,A	NA,G	NA,1	NA,inf	NA,inf	NA,0.245013	8.55478e-05	8.56243e-05
3	chr12:121260591:C:T	121260591	NA,T	NA,C	NA,1	NA,inf	NA,inf	NA,0.34337	8.5539e-05	8.5626e-05
3	chr12:121171585:T:G	121171585	NA,G	NA,T	NA,1	NA,-inf	NA,inf	NA,0.224435	8.5537e-05	8.56072e-05
3	chr12:122126603:G:A	122126603	NA,A	NA,G	NA,1	NA,-inf	NA,inf	NA,0.297205	8.55275e-05	8.56045e-05
3	chr12:120517943:G:A	120517943	NA,A	NA,G	NA,1	NA,inf	NA,inf	NA,0.299412	8.54839e-05	8.55653e-05
3	chr12:121744949:C:T	121744949	T,T	C,C	1,1	-inf,-inf	inf,inf	2.16967,0.0482207	8.54712e-05	8.55354e-05
3	chr12:122326363:G:T	122326363	NA,T	NA,G	NA,1	NA,inf	NA,inf	NA,0.295538	8.54508e-05	8.55299e-05
3	chr12:121519596:G:A	121519596	NA,A	NA,G	NA,1	NA,inf	NA,inf	NA,0.256664	8.54388e-05	8.55153e-05
3	chr12:121842789:C:T	121842789	NA,T	NA,C	NA,1	NA,inf	NA,inf	NA,0.324624	8.54232e-05	8.55058e-05
3	chr12:122520330:A:G	122520330	NA,G	NA,A	NA,1	NA,-inf	NA,inf	NA,0.289186	8.54226e-05	8.54996e-05
3	chr12:121101198:A:G	121101198	NA,G	NA,A	NA,1	NA,inf	NA,inf	NA,0.29594	8.53934e-05	8.54727e-05
3	chr12:122134767:C:T	122134767	NA,T	NA,C	NA,1	NA,-inf	NA,inf	NA,0.294678	8.5379e-05	8.54557e-05
3	chr12:121068155:A:T	121068155	NA,T	NA,A	NA,1	NA,inf	NA,inf	NA,0.16883	8.5373e-05	8.54397e-05
3	chr12:120847257:GA:G	120847257	NA,G	NA,GA	NA,1	NA,inf	NA,inf	NA,0.357098	8.53552e-05	8.54409e-05
3	chr12:121344980:T:C	121344980	NA,C	NA,T	NA,1	NA,inf	NA,inf	NA,0.333224	8.53466e-05	8.54296e-05
3	chr12:122376058:C:T	122376058	T,NA	C,NA	1,NA	-inf,NA	inf,NA	0.674519,NA	8.53185e-05	8.53969e-05
3	chr12:121764295:T:C	121764295	C,C	T,T	1,1	-inf,-inf	inf,inf	2.14704,0.0158419	8.53071e-05	8.53702e-05
3	chr12:121132540:A:G	121132540	G,G	A,A	1,1	-inf,inf	inf,inf	1.29565,0.550798	8.52998e-05	8.55134e-05
3	chr12:122327096:A:G	122327096	NA,G	NA,A	NA,1	NA,inf	NA,inf	NA,0.296216	8.52898e-05	8.53688e-05
3	chr12:121305339:C:A	121305339	NA,A	NA,C	NA,1	NA,inf	NA,inf	NA,0.360079	8.52855e-05	8.53711e-05
3	chr12:120987649:C:T	120987649	T,NA	C,NA	1,NA	-inf,NA	inf,NA	1.49908,NA	8.52808e-05	8.54984e-05
3	chr12:121853801:G:A	121853801	NA,A	NA,G	NA,1	NA,inf	NA,inf	NA,0.244216	8.52515e-05	8.53285e-05
3	chr12:122170493:T:C	122170493	NA,C	NA,T	NA,1	NA,inf	NA,inf	NA,0.271363	8.52174e-05	8.52956e-05
3	chr12:121451905:C:A	121451905	A,NA	C,NA	1,NA	inf,NA	inf,NA	0.475736,NA	8.5211e-05	8.52823e-05
3	chr12:122390977:T:C	122390977	NA,C	NA,T	NA,1	NA,-inf	NA,inf	NA,0.298287	8.52014e-05	8.52765e-05
3	chr12:121039990:AAG:A	121039990	NA,A	NA,AAG	NA,1	NA,-inf	NA,inf	NA,0.234548	8.51827e-05	8.5255e-05
3	chr12:121845325:A:G	121845325	NA,G	NA,A	NA,1	NA,inf	NA,inf	NA,0.283635	8.51826e-05	8.52604e-05
3	chr12:122065322:C:G	122065322	NA,G	NA,C	NA,1	NA,inf	NA,inf	NA,0.288131	8.51645e-05	8.52439e-05
3	chr12:121232037:T:C	121232037	NA,C	NA,T	NA,1	NA,inf	NA,inf	NA,0.242067	8.51612e-05	8.52358e-05
3	chr12:121032008:TG:T	121032008	NA,T	NA,TG	NA,1	NA,inf	NA,inf	NA,0.361259	8.51559e-05	8.52416e-05
3	chr12:121329687:C:T	121329687	NA,T	NA,C	NA,1	NA,inf	NA,inf	NA,0.340361	8.51138e-05	8.51976e-05
3	chr12:122379910:C:T	122379910	NA,T	NA,C	NA,1	NA,-inf	NA,inf	NA,0.326425	8.51023e-05	8.51778e-05
3	chr12:121168844:A:C	121168844	NA,C	NA,A	NA,1	NA,inf	NA,inf	NA,0.385659	8.5093e-05	8.51808e-05
3	chr12:121527132:C:G	121527132	NA,G	NA,C	NA,1	NA,-inf	NA,inf	NA,0.281573	8.50513e-05	8.51251e-05
3	chr12:120495332:C:T	120495332	NA,T	NA,C	NA,1	NA,inf	NA,inf	NA,0.24331	8.50407e-05	8.51172e-05
3	chr12:120940678:C:T	120940678	NA,T	NA,C	NA,1	NA,-inf	NA,inf	NA,0.2525	8.50224e-05	8.50961e-05
3	chr12:121508569:A:G	121508569	NA,G	NA,A	NA,1	NA,inf	NA,inf	NA,0.324103	8.5012e-05	8.50956e-05
3	chr12:121617329:C:G	121617329	G,G	C,C	1,1	inf,-inf	inf,inf	2.53642,0.410422	8.50099e-05	8.50664e-05
3	chr12:122137116:A:G	122137116	NA,G	NA,A	NA,1	NA,inf	NA,inf	NA,0.309399	8.50023e-05	8.50834e-05
3	chr12:121468183:T:A	121468183	A,NA	T,NA	1,NA	-inf,NA	inf,NA	0.575903,NA	8.4997e-05	8.50623e-05
3	chr12:121282424:C:T	121282424	NA,T	NA,C	NA,1	NA,inf	NA,inf	NA,0.362234	8.49782e-05	8.50642e-05
3	chr12:120590342:G:A	120590342	NA,A	NA,G	NA,1	NA,inf	NA,inf	NA,0.25265	8.49555e-05	8.50327e-05
3	chr12:121973021:C:T	121973021	NA,T	NA,C	NA,1	NA,-inf	NA,inf	NA,0.289997	8.49534e-05	8.5028e-05
3	chr12:121316686:T:C	121316686	NA,C	NA,T	NA,1	NA,inf	NA,inf	NA,0.330826	8.494e-05	8.50227e-05
3	chr12:120656626:C:T	120656626	NA,T	NA,C	NA,1	NA,-inf	NA,inf	NA,0.259195	8.49263e-05	8.5e-05
3	chr12:121973639:G:A	121973639	NA,A	NA,G	NA,1	NA,-inf	NA,inf	NA,0.289679	8.49245e-05	8.49991e-05
3	chr12:121763351:A:G	121763351	NA,G	NA,A	NA,1	NA,-inf	NA,inf	NA,0.282803	8.48634e-05	8.49361e-05
3	chr12:122326302:G:A	122326302	NA,A	NA,G	NA,1	NA,inf	NA,inf	NA,0.291101	8.48301e-05	8.49087e-05
3	chr12:121724238:T:C	121724238	NA,C	NA,T	NA,1	NA,-inf	NA,inf	NA,0.299561	8.48122e-05	8.48892e-05
3	chr12:121327472:G:A	121327472	NA,A	NA,G	NA,1	NA,inf	NA,inf	NA,0.336894	8.47592e-05	8.48426e-05
3	chr12:120574782:C:T	120574782	NA,T	NA,C	NA,1	NA,inf	NA,inf	NA,0.237473	8.47575e-05	8.48335e-05
3	chr12:122401649:T:C	122401649	NA,C	NA,T	NA,1	NA,-inf	NA,inf	NA,0.293686	8.47548e-05	8.48295e-05
3	chr12:122325346:C:T	122325346	NA,T	NA,C	NA,1	NA,inf	NA,inf	NA,0.289538	8.46842e-05	8.47626e-05
3	chr12:121494047:G:A	121494047	NA,A	NA,G	NA,1	NA,inf	NA,inf	NA,0.191635	8.46807e-05	8.47526e-05
3	chr12:120477530:C:T	120477530	NA,T	NA,C	NA,1	NA,-inf	NA,inf	NA,0.259152	8.46698e-05	8.4744e-05
3	chr12:121174111:G:A	121174111	NA,A	NA,G	NA,1	NA,-inf	NA,inf	NA,0.21461	8.46613e-05	8.47308e-05
3	chr12:121516922:G:A	121516922	NA,A	NA,G	NA,1	NA,-inf	NA,inf	NA,0.298182	8.46528e-05	8.4729e-05
3	chr12:120650566:G:A	120650566	A,NA	G,NA	1,NA	-inf,NA	inf,NA	1.19345,NA	8.46263e-05	8.4775e-05
3	chr12:121450686:C:T	121450686	NA,T	NA,C	NA,1	NA,-inf	NA,inf	NA,0.256674	8.45938e-05	8.46652e-05
3	chr12:120887164:G:A	120887164	NA,A	NA,G	NA,1	NA,inf	NA,inf	NA,0.303965	8.45891e-05	8.4669e-05
3	chr12:121830759:G:A	121830759	NA,A	NA,G	NA,1	NA,inf	NA,inf	NA,0.278624	8.45552e-05	8.46335e-05
3	chr12:122170736:C:T	122170736	NA,T	NA,C	NA,1	NA,-inf	NA,inf	NA,0.283391	8.45365e-05	8.46125e-05
3	chr12:122163486:A:G	122163486	NA,G	NA,A	NA,1	NA,inf	NA,inf	NA,0.296773	8.45246e-05	8.46047e-05
3	chr12:121748694:A:C	121748694	C,C	A,A	1,1	-inf,-inf	inf,inf	2.16333,0.0198128	8.44947e-05	8.45585e-05
3	chr12:120508529:A:T	120508529	NA,T	NA,A	NA,1	NA,inf	NA,inf	NA,0.237488	8.44812e-05	8.45572e-05
3	chr12:121146718:G:A	121146718	NA,A	NA,G	NA,1	NA,-inf	NA,inf	NA,0.356162	8.44775e-05	8.45602e-05
3	chr12:121394124:C:T	121394124	NA,T	NA,C	NA,1	NA,-inf	NA,inf	NA,0.310027	8.44733e-05	8.45488e-05
3	chr12:120566451:C:T	120566451	NA,T	NA,C	NA,1	NA,inf	NA,inf	NA,0.234758	8.445e-05	8.45257e-05
3	chr12:121463436:G:A	121463436	NA,A	NA,G	NA,1	NA,inf	NA,inf	NA,0.299728	8.44416e-05	8.45229e-05
3	chr12:122219755:T:C	122219755	C,C	T,T	1,1	-inf,inf	inf,inf	0.408782,1.24055	8.44285e-05	8.45093e-05
3	chr12:121746532:T:C	121746532	C,C	T,T	1,1	-inf,-inf	inf,inf	2.16369,0.0234376	8.44165e-05	8.44803e-05
3	chr12:120511214:G:A	120511214	NA,A	NA,G	NA,1	NA,-inf	NA,inf	NA,0.282416	8.44138e-05	8.44882e-05
3	chr12:121541991:C:T	121541991	NA,T	NA,C	NA,1	NA,-inf	NA,inf	NA,0.276481	8.44087e-05	8.44822e-05
3	chr12:120960306:C:T	120960306	NA,T	NA,C	NA,1	NA,-inf	NA,inf	NA,0.204966	8.4406e-05	8.44758e-05
3	chr12:121875330:C:T	121875330	NA,T	NA,C	NA,1	NA,inf	NA,inf	NA,0.311452	8.43727e-05	8.4453e-05
3	chr12:122186106:C:T	122186106	NA,T	NA,C	NA,1	NA,inf	NA,inf	NA,0.271709	8.4367e-05	8.44443e-05
3	chr12:120942076:G:A	120942076	NA,A	NA,G	NA,1	NA,inf	NA,inf	NA,0.347785	8.43507e-05	8.44355e-05
3	chr12:120678966:G:T	120678966	NA,T	NA,G	NA,1	NA,-inf	NA,inf	NA,0.243694	8.4342e-05	8.44134e-05
3	chr12:121735653:T:C	121735653	NA,C	NA,T	NA,1	NA,-inf	NA,inf	NA,0.296745	8.43221e-05	8.43987e-05
3	chr12:122196162:A:G	122196162	NA,G	NA,A	NA,1	NA,-inf	NA,inf	NA,0.26754	8.43067e-05	8.4383e-05
3	chr12:120911819:C:T	120911819	NA,T	NA,C	NA,1	NA,inf	NA,inf	NA,0.428119	8.42923e-05	8.43905e-05
3	chr12:121617262:C:T	121617262	NA,T	NA,C	NA,1	NA,-inf	NA,inf	NA,0.262554	8.42512e-05	8.43247e-05
3	chr12:121768572:G:T	121768572	T,T	G,G	1,1	-inf,-inf	inf,inf	1.98419,0.186147	8.42196e-05	8.42747e-05
3	chr12:122142616:C:T	122142616	NA,T	NA,C	NA,1	NA,-inf	NA,inf	NA,0.281387	8.41465e-05	8.42221e-05
3	chr12:121266169:G:A	121266169	NA,A	NA,G	NA,1	NA,-inf	NA,inf	NA,0.240188	8.41429e-05	8.42159e-05
3	chr12:121568047:T:C	121568047	NA,C	NA,T	NA,1	NA,inf	NA,inf	NA,0.303281	8.41258e-05	8.42064e-05
3	chr12:121415412:C:T	121415412	NA,T	NA,C	NA,1	NA,-inf	NA,inf	NA,0.284506	8.41251e-05	8.42004e-05
3	chr12:121059821:T:C	121059821	NA,C	NA,T	NA,1	NA,inf	NA,inf	NA,0.113483	8.41177e-05	8.41854e-05
3	chr12:120883121:G:A	120883121	NA,A	NA,G	NA,1	NA,inf	NA,inf	NA,0.279589	8.40976e-05	8.41754e-05
3	chr12:120967476:A:G	120967476	NA,G	NA,A	NA,1	NA,-inf	NA,inf	NA,0.201136	8.40946e-05	8.41642e-05
3	chr12:121459489:C:T	121459489	NA,T	NA,C	NA,1	NA,-inf	NA,inf	NA,0.259423	8.40761e-05	8.41476e-05
3	chr12:121792359:G:A	121792359	NA,A	NA,G	NA,1	NA,-inf	NA,inf	NA,0.287842	8.4069e-05	8.41451e-05
3	chr12:121525433:G:A	121525433	NA,A	NA,G	NA,1	NA,-inf	NA,inf	NA,0.271375	8.4044e-05	8.41171e-05
3	chr12:121771060:G:A	121771060	NA,A	NA,G	NA,1	NA,-inf	NA,inf	NA,0.278943	8.40394e-05	8.41133e-05
3	chr12:121334568:T:C	121334568	NA,C	NA,T	NA,1	NA,inf	NA,inf	NA,0.276591	8.40128e-05	8.40918e-05
3	chr12:121125583:A:T	121125583	T,T	A,A	1,1	-inf,inf	inf,inf	1.01873,0.370552	8.39198e-05	8.39699e-05
3	chr12:122082179:G:T	122082179	T,NA	G,NA	1,NA	-inf,NA	inf,NA	0.890397,NA	8.38945e-05	8.39788e-05
3	chr12:121811927:T:C	121811927	NA,C	NA,T	NA,1	NA,-inf	NA,inf	NA,0.309449	8.38875e-05	8.39621e-05
3	chr12:122067357:G:A	122067357	NA,A	NA,G	NA,1	NA,inf	NA,inf	NA,0.255211	8.38723e-05	8.39515e-05
3	chr12:121646921:CAT:C	121646921	NA,C	NA,CAT	NA,1	NA,-inf	NA,inf	NA,0.25765	8.38131e-05	8.38876e-05
3	chr12:121138641:G:A	121138641	NA,A	NA,G	NA,1	NA,inf	NA,inf	NA,0.335941	8.38106e-05	8.38952e-05
3	chr12:121089211:C:T	121089211	NA,T	NA,C	NA,1	NA,-inf	NA,inf	NA,0.267412	8.3809e-05	8.38833e-05
3	chr12:121597683:G:A	121597683	NA,A	NA,G	NA,1	NA,-inf	NA,inf	NA,0.260777	8.38002e-05	8.3873e-05
3	chr12:121507812:ACCAG:A	121507812	NA,A	NA,ACCAG	NA,1	NA,-inf	NA,inf	NA,0.264579	8.37824e-05	8.38556e-05
3	chr12:121338160:G:A	121338160	NA,A	NA,G	NA,1	NA,inf	NA,inf	NA,0.323519	8.37775e-05	8.38596e-05
3	chr12:120915902:G:C	120915902	NA,C	NA,G	NA,1	NA,-inf	NA,inf	NA,0.234598	8.3773e-05	8.38452e-05
3	chr12:121846473:A:T	121846473	NA,T	NA,A	NA,1	NA,inf	NA,inf	NA,0.298425	8.37709e-05	8.3851e-05
3	chr12:121479110:G:A	121479110	NA,A	NA,G	NA,1	NA,-inf	NA,inf	NA,0.239857	8.37459e-05	8.38191e-05
3	chr12:122040039:C:G	122040039	NA,G	NA,C	NA,1	NA,inf	NA,inf	NA,0.295777	8.37244e-05	8.38032e-05
3	chr12:121481006:T:C	121481006	C,C	T,T	1,1	-inf,inf	inf,inf	0.222253,1.23568	8.37049e-05	8.38377e-05
3	chr12:120489186:A:G	120489186	NA,G	NA,A	NA,1	NA,inf	NA,inf	NA,0.229546	8.37038e-05	8.37791e-05
3	chr12:122025399:C:T	122025399	NA,T	NA,C	NA,1	NA,-inf	NA,inf	NA,0.285705	8.36949e-05	8.37701e-05
3	chr12:121611661:C:G	121611661	G,G	C,C	1,1	inf,inf	inf,inf	2.72271,0.440542	8.36859e-05	8.37419e-05
3	chr12:121006009:G:A	121006009	NA,A	NA,G	NA,1	NA,-inf	NA,inf	NA,0.225528	8.36698e-05	8.37418e-05
3	chr12:121450213:C:T	121450213	NA,T	NA,C	NA,1	NA,-inf	NA,inf	NA,0.256609	8.36682e-05	8.37393e-05
3	chr12:121282117:T:C	121282117	NA,C	NA,T	NA,1	NA,-inf	NA,inf	NA,0.250103	8.36318e-05	8.37054e-05
3	chr12:121964632:G:A	121964632	A,A	G,G	1,1	inf,inf	inf,inf	0.223712,1.18939	8.3595e-05	8.36745e-05
3	chr12:121819013:G:C	121819013	NA,C	NA,G	NA,1	NA,inf	NA,inf	NA,0.270691	8.35885e-05	8.36661e-05
3	chr12:120481612:G:T	120481612	NA,T	NA,G	NA,1	NA,inf	NA,inf	NA,0.227521	8.35493e-05	8.36244e-05
3	chr12:122043539:G:A	122043539	NA,A	NA,G	NA,1	NA,-inf	NA,inf	NA,0.277748	8.35378e-05	8.36131e-05
3	chr12:121135107:A:G	121135107	NA,G	NA,A	NA,1	NA,-inf	NA,inf	NA,0.367695	8.35327e-05	8.36198e-05
3	chr12:121065158:T:C	121065158	NA,C	NA,T	NA,1	NA,-inf	NA,inf	NA,0.33179	8.35255e-05	8.36046e-05
3	chr12:121565049:T:C	121565049	NA,C	NA,T	NA,1	NA,inf	NA,inf	NA,0.296476	8.35232e-05	8.3603e-05
3	chr12:121077518:C:T	121077518	NA,T	NA,C	NA,1	NA,-inf	NA,inf	NA,0.232807	8.34737e-05	8.3546e-05
3	chr12:122305722:C:T	122305722	NA,T	NA,C	NA,1	NA,inf	NA,inf	NA,0.280071	8.34685e-05	8.35484e-05
3	chr12:121523448:C:T	121523448	NA,T	NA,C	NA,1	NA,inf	NA,inf	NA,0.236561	8.34675e-05	8.35423e-05
3	chr12:121566943:G:A	121566943	NA,A	NA,G	NA,1	NA,inf	NA,inf	NA,0.226477	8.34022e-05	8.34765e-05
3	chr12:121103964:C:A	121103964	NA,A	NA,C	NA,1	NA,inf	NA,inf	NA,0.311145	8.34018e-05	8.34825e-05
3	chr12:121707251:G:A	121707251	NA,A	NA,G	NA,1	NA,inf	NA,inf	NA,0.223799	8.33387e-05	8.34127e-05
3	chr12:121067720:C:T	121067720	NA,T	NA,C	NA,1	NA,inf	NA,inf	NA,0.150152	8.33333e-05	8.33993e-05
3	chr12:122346366:T:C	122346366	NA,C	NA,T	NA,1	NA,-inf	NA,inf	NA,0.269686	8.33209e-05	8.33956e-05
3	chr12:120623455:C:T	120623455	T,T	C,C	1,1	inf,-inf	inf,inf	1.04007,0.685574	8.33117e-05	8.34463e-05
3	chr12:121307129:T:C	121307129	NA,C	NA,T	NA,1	NA,inf	NA,inf	NA,0.337777	8.33004e-05	8.33837e-05
3	chr12:122167289:A:G	122167289	G,NA	A,NA	1,NA	inf,NA	inf,NA	0.611551,NA	8.32861e-05	8.33653e-05
3	chr12:121956221:T:C	121956221	NA,C	NA,T	NA,1	NA,-inf	NA,inf	NA,0.270553	8.32852e-05	8.33582e-05
3	chr12:121384878:A:G	121384878	NA,G	NA,A	NA,1	NA,-inf	NA,inf	NA,0.25784	8.32688e-05	8.33411e-05
3	chr12:121473161:C:T	121473161	T,NA	C,NA	1,NA	-inf,NA	inf,NA	0.564175,NA	8.32216e-05	8.32857e-05
3	chr12:122009222:C:T	122009222	T,T	C,C	1,1	inf,-inf	inf,inf	0.37363,0.1117	8.31568e-05	8.32491e-05
3	chr12:121065533:C:T	121065533	NA,T	NA,C	NA,1	NA,-inf	NA,inf	NA,0.327486	8.31517e-05	8.32305e-05
3	chr12:120896662:C:G	120896662	NA,G	NA,C	NA,1	NA,inf	NA,inf	NA,0.227363	8.31483e-05	8.32215e-05
3	chr12:121864583:G:A	121864583	A,A	G,G	1,1	inf,inf	inf,inf	0.598383,0.749852	8.31191e-05	8.32016e-05
3	chr12:121924526:G:A	121924526	A,A	G,G	1,1	inf,inf	inf,inf	0.129834,0.844326	8.30986e-05	8.31828e-05
3	chr12:121032705:G:A	121032705	NA,A	NA,G	NA,1	NA,-inf	NA,inf	NA,0.131486	8.30836e-05	8.31494e-05
3	chr12:122520711:T:C	122520711	NA,C	NA,T	NA,1	NA,inf	NA,inf	NA,0.255937	8.30663e-05	8.31428e-05
3	chr12:120486045:A:C	120486045	NA,C	NA,A	NA,1	NA,inf	NA,inf	NA,0.222157	8.30343e-05	8.3109e-05
3	chr12:122196187:G:T	122196187	NA,T	NA,G	NA,1	NA,-inf	NA,inf	NA,0.277772	8.30231e-05	8.30995e-05
3	chr12:121529759:G:A	121529759	NA,A	NA,G	NA,1	NA,-inf	NA,inf	NA,0.25987	8.29943e-05	8.30666e-05
3	chr12:121454191:C:T	121454191	T,T	C,C	1,1	inf,-inf	inf,inf	0.178793,1.25557	8.2993e-05	8.30926e-05
3	chr12:120857270:T:C	120857270	NA,C	NA,T	NA,1	NA,inf	NA,inf	NA,0.237521	8.29889e-05	8.30635e-05
3	chr12:121855717:A:G	121855717	NA,G	NA,A	NA,1	NA,inf	NA,inf	NA,0.22096	8.29761e-05	8.30512e-05
3	chr12:121507027:G:A	121507027	NA,A	NA,G	NA,1	NA,-inf	NA,inf	NA,0.255826	8.29608e-05	8.30334e-05
3	chr12:122209408:A:G	122209408	NA,G	NA,A	NA,1	NA,-inf	NA,inf	NA,0.261764	8.294e-05	8.30123e-05
3	chr12:121923506:A:G	121923506	G,G	A,A	1,1	inf,inf	inf,inf	0.094453,0.740747	8.29348e-05	8.30192e-05
3	chr12:120893028:T:C	120893028	C,NA	T,NA	1,NA	inf,NA	inf,NA	0.447622,NA	8.29223e-05	8.29726e-05
3	chr12:121997750:AGTTT:A	121997750	NA,A	NA,AGTTT	NA,1	NA,inf	NA,inf	NA,0.285542	8.2914e-05	8.29929e-05
3	chr12:121124233:T:C	121124233	C,C	T,T	1,1	inf,-inf	inf,inf	1.13876,0.711385	8.28422e-05	8.30277e-05
3	chr12:121000381:G:A	121000381	NA,A	NA,G	NA,1	NA,inf	NA,inf	NA,0.32405	8.2824e-05	8.29057e-05
3	chr12:122435449:A:G	122435449	G,G	A,A	1,1	inf,-inf	inf,inf	0.616942,1.15561	8.28148e-05	8.29088e-05
3	chr12:121468361:G:C	121468361	C,NA	G,NA	1,NA	-inf,NA	inf,NA	0.561928,NA	8.28123e-05	8.28762e-05
3	chr12:121242984:C:T	121242984	T,T	C,C	1,1	-inf,inf	inf,inf	0.852791,0.951553	8.28093e-05	8.31011e-05
3	chr12:122061829:G:A	122061829	NA,A	NA,G	NA,1	NA,inf	NA,inf	NA,0.260984	8.27963e-05	8.28733e-05
3	chr12:121570979:T:C	121570979	NA,C	NA,T	NA,1	NA,-inf	NA,inf	NA,0.231541	8.27731e-05	8.28446e-05
3	chr12:121783179:C:CTCG	121783179	NA,CTCG	NA,C	NA,1	NA,inf	NA,inf	NA,0.252675	8.27626e-05	8.28388e-05
3	chr12:121082549:A:T	121082549	NA,T	NA,A	NA,1	NA,-inf	NA,inf	NA,0.216787	8.2753e-05	8.28236e-05
3	chr12:120512864:C:T	120512864	NA,T	NA,C	NA,1	NA,inf	NA,inf	NA,0.217261	8.27503e-05	8.28246e-05
3	chr12:122209750:T:C	122209750	NA,C	NA,T	NA,1	NA,-inf	NA,inf	NA,0.294475	8.27003e-05	8.27743e-05
3	chr12:121448459:G:A	121448459	A,A	G,G	1,1	inf,-inf	inf,inf	0.218982,1.2076	8.26837e-05	8.27859e-05
3	chr12:121755660:T:C	121755660	C,C	T,T	1,1	-inf,-inf	inf,inf	2.14676,0.0330342	8.26772e-05	8.27395e-05
3	chr12:121074057:C:T	121074057	NA,T	NA,C	NA,1	NA,-inf	NA,inf	NA,0.165643	8.26752e-05	8.27427e-05
3	chr12:121834164:C:T	121834164	NA,T	NA,C	NA,1	NA,-inf	NA,inf	NA,0.287056	8.2665e-05	8.27415e-05
3	chr12:120652967:C:T	120652967	T,NA	C,NA	1,NA	-inf,NA	inf,NA	1.17501,NA	8.2646e-05	8.27902e-05
3	chr12:121645003:C:T	121645003	NA,T	NA,C	NA,1	NA,-inf	NA,inf	NA,0.271353	8.26441e-05	8.27187e-05
3	chr12:120884031:G:A	120884031	NA,A	NA,G	NA,1	NA,inf	NA,inf	NA,0.233841	8.26324e-05	8.27067e-05
3	chr12:121615953:G:A	121615953	NA,A	NA,G	NA,1	NA,inf	NA,inf	NA,0.26692	8.26046e-05	8.26814e-05
3	chr12:122313830:A:C	122313830	NA,C	NA,A	NA,1	NA,inf	NA,inf	NA,0.240306	8.25888e-05	8.26632e-05
3	chr12:122013042:G:A	122013042	NA,A	NA,G	NA,1	NA,inf	NA,inf	NA,0.249513	8.25826e-05	8.26585e-05
3	chr12:121463452:C:T	121463452	T,T	C,C	1,1	inf,-inf	inf,inf	0.2114,1.20883	8.25715e-05	8.26709e-05
3	chr12:120795356:C:A	120795356	NA,A	NA,C	NA,1	NA,-inf	NA,inf	NA,0.355848	8.25384e-05	8.26202e-05
3	chr12:122066314:T:C	122066314	C,C	T,T	1,1	-inf,-inf	inf,inf	1.04438,0.435398	8.25206e-05	8.2586e-05
3	chr12:122516547:A:G	122516547	NA,G	NA,A	NA,1	NA,inf	NA,inf	NA,0.264082	8.25135e-05	8.25896e-05
3	chr12:120951870:G:A	120951870	NA,A	NA,G	NA,1	NA,inf	NA,inf	NA,0.333956	8.24972e-05	8.2581e-05
3	chr12:121235518:A:T	121235518	NA,T	NA,A	NA,1	NA,inf	NA,inf	NA,0.315077	8.24859e-05	8.25676e-05
3	chr12:122025593:C:T	122025593	NA,T	NA,C	NA,1	NA,inf	NA,inf	NA,0.264099	8.24602e-05	8.25374e-05
3	chr12:121414167:A:T	121414167	T,NA	A,NA	1,NA	inf,NA	inf,NA	0.378983,NA	8.24458e-05	8.25102e-05
3	chr12:121665567:G:T	121665567	NA,T	NA,G	NA,1	NA,inf	NA,inf	NA,0.251328	8.24188e-05	8.24933e-05
3	chr12:121966591:T:C	121966591	NA,C	NA,T	NA,1	NA,-inf	NA,inf	NA,0.269498	8.23686e-05	8.24424e-05
3	chr12:120612255:T:G	120612255	NA,G	NA,T	NA,1	NA,inf	NA,inf	NA,0.212548	8.23456e-05	8.24147e-05
3	chr12:121176874:G:T	121176874	T,NA	G,NA	1,NA	inf,NA	inf,NA	1.06469,NA	8.23396e-05	8.25137e-05
3	chr12:120909345:G:C	120909345	C,NA	G,NA	1,NA	inf,NA	inf,NA	0.378042,NA	8.23202e-05	8.23637e-05
3	chr12:121389998:A:T	121389998	T,NA	A,NA	1,NA	-inf,NA	inf,NA	1.03828,NA	8.23082e-05	8.23987e-05
3	chr12:122378221:G:C	122378221	NA,C	NA,G	NA,1	NA,-inf	NA,inf	NA,0.25439	8.23073e-05	8.23816e-05
3	chr12:122369576:C:G	122369576	NA,G	NA,C	NA,1	NA,-inf	NA,inf	NA,0.254364	8.23057e-05	8.23799e-05
3	chr12:122090119:C:T	122090119	NA,T	NA,C	NA,1	NA,-inf	NA,inf	NA,0.262463	8.22809e-05	8.23569e-05
3	chr12:121129567:G:A	121129567	NA,A	NA,G	NA,1	NA,inf	NA,inf	NA,0.304599	8.22314e-05	8.23118e-05
3	chr12:120773362:A:G	120773362	NA,G	NA,A	NA,1	NA,-inf	NA,inf	NA,0.228578	8.22307e-05	8.23026e-05
3	chr12:122318020:T:C	122318020	NA,C	NA,T	NA,1	NA,-inf	NA,inf	NA,0.261384	8.2193e-05	8.2269e-05
3	chr12:120850612:T:C	120850612	NA,C	NA,T	NA,1	NA,inf	NA,inf	NA,0.227934	8.21749e-05	8.22488e-05
3	chr12:122299799:C:A	122299799	NA,A	NA,C	NA,1	NA,-inf	NA,inf	NA,0.253798	8.21455e-05	8.22194e-05
3	chr12:120629093:T:A	120629093	NA,A	NA,T	NA,1	NA,-inf	NA,inf	NA,0.324416	8.21433e-05	8.22227e-05
3	chr12:120754960:T:C	120754960	NA,C	NA,T	NA,1	NA,-inf	NA,inf	NA,0.355874	8.21213e-05	8.22028e-05
3	chr12:122128693:C:T	122128693	NA,T	NA,C	NA,1	NA,-inf	NA,inf	NA,0.265958	8.21112e-05	8.21865e-05
3	chr12:120477904:C:G	120477904	NA,G	NA,C	NA,1	NA,inf	NA,inf	NA,0.259784	8.21066e-05	8.21844e-05
3	chr12:121172232:G:C	121172232	NA,C	NA,G	NA,1	NA,-inf	NA,inf	NA,0.189608	8.21027e-05	8.2171e-05
3	chr12:121905354:G:A	121905354	NA,A	NA,G	NA,1	NA,-inf	NA,inf	NA,0.267179	8.20984e-05	8.21719e-05
3	chr12:120820148:T:C	120820148	NA,C	NA,T	NA,1	NA,inf	NA,inf	NA,0.227544	8.20776e-05	8.21514e-05
3	chr12:120823491:T:C	120823491	NA,C	NA,T	NA,1	NA,inf	NA,inf	NA,0.226993	8.20625e-05	8.21363e-05
3	chr12:122365080:T:C	122365080	NA,C	NA,T	NA,1	NA,-inf	NA,inf	NA,0.251558	8.20505e-05	8.21245e-05
3	chr12:120591815:C:T	120591815	T,NA	C,NA	1,NA	-inf,NA	inf,NA	0.743842,NA	8.20458e-05	8.21636e-05
3	chr12:120802631:A:G	120802631	G,NA	A,NA	1,NA	-inf,NA	inf,NA	1.22159,NA	8.20417e-05	8.22856e-05
3	chr12:122157211:G:A	122157211	NA,A	NA,G	NA,1	NA,-inf	NA,inf	NA,0.261543	8.20268e-05	8.20975e-05
3	chr12:121428454:T:C	121428454	C,NA	T,NA	1,NA	inf,NA	inf,NA	1.44964,NA	8.20121e-05	8.20901e-05
3	chr12:121264833:T:A	121264833	NA,A	NA,T	NA,1	NA,-inf	NA,inf	NA,0.211036	8.20012e-05	8.20713e-05
3	chr12:122092029:C:T	122092029	NA,T	NA,C	NA,1	NA,-inf	NA,inf	NA,0.259631	8.19797e-05	8.20536e-05
3	chr12:121863393:A:G	121863393	G,G	A,A	1,1	-inf,inf	inf,inf	0.472831,1.34899	8.19779e-05	8.20524e-05
3	chr12:121761749:A:G	121761749	G,G	A,A	1,1	-inf,-inf	inf,inf	2.14321,0.0315853	8.19611e-05	8.2023e-05
3	chr12:122448598:T:C	122448598	C,C	T,T	1,1	inf,-inf	inf,inf	0.582034,1.17175	8.19551e-05	8.20525e-05
3	chr12:122247561:C:T	122247561	NA,T	NA,C	NA,1	NA,inf	NA,inf	NA,0.231335	8.19528e-05	8.20268e-05
3	chr12:121173081:T:C	121173081	NA,C	NA,T	NA,1	NA,-inf	NA,inf	NA,0.187924	8.19521e-05	8.20203e-05
3	chr12:122349515:G:A	122349515	A,A	G,G	1,1	inf,-inf	inf,inf	0.610274,1.16476	8.19366e-05	8.20314e-05
3	chr12:120652132:C:A	120652132	A,NA	C,NA	1,NA	-inf,NA	inf,NA	1.16824,NA	8.19269e-05	8.20693e-05
3	chr12:121266432:G:A	121266432	NA,A	NA,G	NA,1	NA,-inf	NA,inf	NA,0.236297	8.19052e-05	8.19769e-05
3	chr12:121008527:C:T	121008527	NA,T	NA,C	NA,1	NA,inf	NA,inf	NA,0.312905	8.18818e-05	8.19625e-05
3	chr12:121657897:T:A	121657897	NA,A	NA,T	NA,1	NA,-inf	NA,inf	NA,0.238765	8.1879e-05	8.19502e-05
3	chr12:120863601:G:A	120863601	NA,A	NA,G	NA,1	NA,inf	NA,inf	NA,0.300518	8.18375e-05	8.19166e-05
3	chr12:121759551:G:A	121759551	A,A	G,G	1,1	-inf,-inf	inf,inf	2.13957,0.00993841	8.18352e-05	8.1897e-05
3	chr12:121136669:T:A	121136669	NA,A	NA,T	NA,1	NA,inf	NA,inf	NA,0.321992	8.18235e-05	8.19069e-05
3	chr12:120631474:G:A	120631474	A,A	G,G	1,1	-inf,-inf	inf,inf	0.0582867,0.846577	8.18199e-05	8.18459e-05
3	chr12:121568565:C:T	121568565	NA,T	NA,C	NA,1	NA,inf	NA,inf	NA,0.236799	8.18107e-05	8.18855e-05
3	chr12:121123903:C:T	121123903	NA,T	NA,C	NA,1	NA,inf	NA,inf	NA,0.242288	8.18104e-05	8.18874e-05
3	chr12:121859108:T:C	121859108	C,NA	T,NA	1,NA	-inf,NA	inf,NA	1.02648,NA	8.18059e-05	8.18639e-05
3	chr12:122343413:G:A	122343413	NA,A	NA,G	NA,1	NA,inf	NA,inf	NA,0.25987	8.18013e-05	8.18782e-05
3	chr12:121852782:A:G	121852782	NA,G	NA,A	NA,1	NA,inf	NA,inf	NA,0.210041	8.17944e-05	8.18685e-05
3	chr12:121983292:G:T	121983292	NA,T	NA,G	NA,1	NA,inf	NA,inf	NA,0.255153	8.17867e-05	8.18632e-05
3	chr12:120729872:G:A	120729872	A,NA	G,NA	1,NA	inf,NA	inf,NA	1.06211,NA	8.17785e-05	8.19495e-05
3	chr12:121078667:G:A	121078667	NA,A	NA,G	NA,1	NA,-inf	NA,inf	NA,0.2168	8.17748e-05	8.18459e-05
3	chr12:122338384:T:A	122338384	NA,A	NA,T	NA,1	NA,-inf	NA,inf	NA,0.278715	8.17411e-05	8.18133e-05
3	chr12:121921266:T:C	121921266	C,C	T,T	1,1	inf,inf	inf,inf	0.0982205,0.739122	8.17161e-05	8.17987e-05
3	chr12:120986538:T:G	120986538	NA,G	NA,T	NA,1	NA,inf	NA,inf	NA,0.352945	8.17102e-05	8.17966e-05
3	chr12:121865923:G:C	121865923	NA,C	NA,G	NA,1	NA,inf	NA,inf	NA,0.188922	8.17086e-05	8.17804e-05
3	chr12:122504381:A:C	122504381	NA,C	NA,A	NA,1	NA,-inf	NA,inf	NA,0.264398	8.16694e-05	8.17429e-05
3	chr12:120824674:G:A	120824674	NA,A	NA,G	NA,1	NA,inf	NA,inf	NA,0.222848	8.16595e-05	8.1733e-05
3	chr12:121795160:G:T	121795160	NA,T	NA,G	NA,1	NA,-inf	NA,inf	NA,0.259485	8.16445e-05	8.17169e-05
3	chr12:121795161:C:T	121795161	NA,T	NA,C	NA,1	NA,-inf	NA,inf	NA,0.259485	8.16445e-05	8.17169e-05
3	chr12:121093091:G:A	121093091	NA,A	NA,G	NA,1	NA,inf	NA,inf	NA,0.0462944	8.16085e-05	8.16732e-05
3	chr12:122095675:CCTTTT:C	122095675	NA,C	NA,CCTTTT	NA,1	NA,inf	NA,inf	NA,0.228755	8.1603e-05	8.16782e-05
3	chr12:121320403:A:T	121320403	NA,T	NA,A	NA,1	NA,inf	NA,inf	NA,0.277357	8.16013e-05	8.16792e-05
3	chr12:121267219:C:G	121267219	NA,G	NA,C	NA,1	NA,-inf	NA,inf	NA,0.207004	8.15667e-05	8.16365e-05
3	chr12:121282738:C:G	121282738	NA,G	NA,C	NA,1	NA,-inf	NA,inf	NA,0.199232	8.15552e-05	8.16245e-05
3	chr12:121663403:G:A	121663403	NA,A	NA,G	NA,1	NA,-inf	NA,inf	NA,0.256914	8.15503e-05	8.16238e-05
3	chr12:121447625:G:A	121447625	NA,A	NA,G	NA,1	NA,-inf	NA,inf	NA,0.225595	8.15435e-05	8.16129e-05
3	chr12:120894454:T:A	120894454	NA,A	NA,T	NA,1	NA,inf	NA,inf	NA,0.221106	8.15052e-05	8.15786e-05
3	chr12:122024580:C:T	122024580	T,T	C,C	1,1	inf,-inf	inf,inf	0.362955,0.207122	8.14799e-05	8.1572e-05
3	chr12:120874336:C:T	120874336	NA,T	NA,C	NA,1	NA,inf	NA,inf	NA,0.22085	8.14793e-05	8.15526e-05
3	chr12:120869753:A:G	120869753	NA,G	NA,A	NA,1	NA,inf	NA,inf	NA,0.219815	8.14665e-05	8.15397e-05
3	chr12:120894922:G:A	120894922	NA,A	NA,G	NA,1	NA,-inf	NA,inf	NA,0.227788	8.14643e-05	8.15368e-05
3	chr12:121211085:G:T	121211085	NA,T	NA,G	NA,1	NA,inf	NA,inf	NA,0.147533	8.14631e-05	8.15318e-05
3	chr12:121437200:A:C	121437200	NA,C	NA,A	NA,1	NA,inf	NA,inf	NA,0.251779	8.146e-05	8.15354e-05
3	chr12:120831263:C:T	120831263	NA,T	NA,C	NA,1	NA,inf	NA,inf	NA,0.220531	8.1454e-05	8.15273e-05
3	chr12:120826558:G:T	120826558	NA,T	NA,G	NA,1	NA,inf	NA,inf	NA,0.220531	8.1454e-05	8.15273e-05
3	chr12:120890804:C:T	120890804	NA,T	NA,C	NA,1	NA,inf	NA,inf	NA,0.220325	8.14365e-05	8.15098e-05
3	chr12:120942738:G:A	120942738	A,NA	G,NA	1,NA	inf,NA	inf,NA	0.326441,NA	8.14016e-05	8.14383e-05
3	chr12:121327952:C:A	121327952	NA,A	NA,C	NA,1	NA,inf	NA,inf	NA,0.272905	8.13891e-05	8.14667e-05
3	chr12:120982627:C:T	120982627	T,NA	C,NA	1,NA	inf,NA	inf,NA	1.26075,NA	8.13891e-05	8.16814e-05
3	chr12:120891753:A:G	120891753	NA,G	NA,A	NA,1	NA,inf	NA,inf	NA,0.218972	8.13867e-05	8.14598e-05
3	chr12:121465435:T:C	121465435	NA,C	NA,T	NA,1	NA,-inf	NA,inf	NA,0.273724	8.13642e-05	8.14371e-05
3	chr12:120875190:T:C	120875190	NA,C	NA,T	NA,1	NA,-inf	NA,inf	NA,0.389413	8.13516e-05	8.14367e-05
3	chr12:122244828:A:T	122244828	NA,T	NA,A	NA,1	NA,-inf	NA,inf	NA,0.253883	8.1339e-05	8.14098e-05
3	chr12:122165026:C:T	122165026	T,NA	C,NA	1,NA	-inf,NA	inf,NA	0.785859,NA	8.13008e-05	8.13771e-05
3	chr12:122207191:C:A	122207191	NA,A	NA,C	NA,1	NA,-inf	NA,inf	NA,0.250376	8.12984e-05	8.13737e-05
3	chr12:121189242:C:T	121189242	NA,T	NA,C	NA,1	NA,inf	NA,inf	NA,0.276731	8.12855e-05	8.13637e-05
3	chr12:121449821:G:A	121449821	NA,A	NA,G	NA,1	NA,-inf	NA,inf	NA,0.229799	8.12741e-05	8.13437e-05
3	chr12:121493309:T:C	121493309	NA,C	NA,T	NA,1	NA,-inf	NA,inf	NA,0.225088	8.1271e-05	8.13428e-05
3	chr12:121273123:T:C	121273123	NA,C	NA,T	NA,1	NA,-inf	NA,inf	NA,0.179866	8.12204e-05	8.12881e-05
3	chr12:121750059:T:C	121750059	NA,C	NA,T	NA,1	NA,-inf	NA,inf	NA,0.254767	8.12078e-05	8.12788e-05
3	chr12:120816556:A:G	120816556	NA,G	NA,A	NA,1	NA,inf	NA,inf	NA,0.217704	8.12064e-05	8.12794e-05
3	chr12:120538453:C:T	120538453	NA,T	NA,C	NA,1	NA,inf	NA,inf	NA,0.199205	8.11432e-05	8.12161e-05
3	chr12:121501194:CAG:C	121501194	NA,C	NA,CAG	NA,1	NA,inf	NA,inf	NA,0.234177	8.11392e-05	8.12138e-05
3	chr12:121642535:G:A	121642535	NA,A	NA,G	NA,1	NA,-inf	NA,inf	NA,0.253503	8.10797e-05	8.11529e-05
3	chr12:121175172:ACGG:A	121175172	NA,A	NA,ACGG	NA,1	NA,-inf	NA,inf	NA,0.178433	8.1065e-05	8.11327e-05
3	chr12:120702983:A:G	120702983	G,G	A,A	1,1	inf,-inf	inf,inf	0.431207,0.714361	8.10594e-05	8.10958e-05
3	chr12:122425201:C:A	122425201	A,A	C,C	1,1	inf,-inf	inf,inf	0.628625,1.13245	8.09845e-05	8.10764e-05
3	chr12:120490782:T:A	120490782	NA,A	NA,T	NA,1	NA,inf	NA,inf	NA,0.267043	8.0954e-05	8.10304e-05
3	chr12:122334937:G:T	122334937	NA,T	NA,G	NA,1	NA,inf	NA,inf	NA,0.24932	8.09147e-05	8.09907e-05
3	chr12:121343389:T:C	121343389	NA,C	NA,T	NA,1	NA,inf	NA,inf	NA,0.214422	8.09115e-05	8.09845e-05
3	chr12:122261601:G:T	122261601	NA,T	NA,G	NA,1	NA,-inf	NA,inf	NA,0.254315	8.08692e-05	8.09434e-05
3	chr12:121686516:G:A	121686516	NA,A	NA,G	NA,1	NA,-inf	NA,inf	NA,0.243124	8.08632e-05	8.09317e-05
3	chr12:121055082:G:A	121055082	NA,A	NA,G	NA,1	NA,inf	NA,inf	NA,0.341123	8.08559e-05	8.09395e-05
3	chr12:121524963:C:CT	121524963	NA,CT	NA,C	NA,1	NA,-inf	NA,inf	NA,0.219984	8.08433e-05	8.09131e-05
3	chr12:121734478:G:A	121734478	A,A	G,G	1,1	-inf,-inf	inf,inf	0.752748,1.48043	8.0832e-05	8.09014e-05
3	chr12:121113032:G:A	121113032	NA,A	NA,G	NA,1	NA,inf	NA,inf	NA,0.285398	8.08174e-05	8.0896e-05
3	chr12:122223530:T:A	122223530	A,A	T,T	1,1	inf,-inf	inf,inf	0.875467,0.556288	8.07571e-05	8.08769e-05
3	chr12:120849939:T:C	120849939	NA,C	NA,T	NA,1	NA,-inf	NA,inf	NA,0.380712	8.07565e-05	8.08407e-05
3	chr12:120672858:C:T	120672858	NA,T	NA,C	NA,1	NA,-inf	NA,inf	NA,0.204386	8.07386e-05	8.08089e-05
3	chr12:120822998:C:G	120822998	NA,G	NA,C	NA,1	NA,inf	NA,inf	NA,0.211957	8.07266e-05	8.07992e-05
3	chr12:121382616:C:T	121382616	NA,T	NA,C	NA,1	NA,inf	NA,inf	NA,0.175465	8.0724e-05	8.07944e-05
3	chr12:121338017:C:T	121338017	NA,T	NA,C	NA,1	NA,-inf	NA,inf	NA,0.255334	8.07024e-05	8.07758e-05
3	chr12:120910184:T:C	120910184	NA,C	NA,T	NA,1	NA,-inf	NA,inf	NA,0.395937	8.06935e-05	8.07877e-05
3	chr12:122121140:G:T	122121140	NA,T	NA,G	NA,1	NA,-inf	NA,inf	NA,0.242963	8.06848e-05	8.07575e-05
3	chr12:122517587:A:G	122517587	NA,G	NA,A	NA,1	NA,inf	NA,inf	NA,0.245303	8.06841e-05	8.07613e-05
3	chr12:121449944:C:T	121449944	NA,T	NA,C	NA,1	NA,-inf	NA,inf	NA,0.222629	8.06822e-05	8.07513e-05
3	chr12:121350210:A:T	121350210	NA,T	NA,A	NA,1	NA,inf	NA,inf	NA,0.25593	8.06769e-05	8.07531e-05
3	chr12:121564690:C:A	121564690	NA,A	NA,C	NA,1	NA,inf	NA,inf	NA,0.22445	8.06761e-05	8.07499e-05
3	chr12:122305285:G:T	122305285	NA,T	NA,G	NA,1	NA,inf	NA,inf	NA,0.245407	8.06595e-05	8.07352e-05
3	chr12:120675293:T:C	120675293	NA,C	NA,T	NA,1	NA,-inf	NA,inf	NA,0.221502	8.06504e-05	8.07212e-05
3	chr12:120623943:G:A	120623943	NA,A	NA,G	NA,1	NA,inf	NA,inf	NA,0.230243	8.0642e-05	8.07154e-05
3	chr12:120840052:G:A	120840052	NA,A	NA,G	NA,1	NA,inf	NA,inf	NA,0.210759	8.06398e-05	8.07124e-05
3	chr12:120868123:G:T	120868123	NA,T	NA,G	NA,1	NA,inf	NA,inf	NA,0.210065	8.0578e-05	8.06505e-05
3	chr12:120870688:A:C	120870688	NA,C	NA,A	NA,1	NA,-inf	NA,inf	NA,0.378472	8.05682e-05	8.06522e-05
3	chr12:121970906:T:A	121970906	NA,A	NA,T	NA,1	NA,-inf	NA,inf	NA,0.2499	8.05677e-05	8.06405e-05
3	chr12:122188448:T:TA	122188448	NA,TA	NA,T	NA,1	NA,inf	NA,inf	NA,0.221749	8.05229e-05	8.05991e-05
3	chr12:122172995:A:G	122172995	NA,G	NA,A	NA,1	NA,-inf	NA,inf	NA,0.225422	8.05083e-05	8.05798e-05
3	chr12:121077559:G:A	121077559	NA,A	NA,G	NA,1	NA,inf	NA,inf	NA,0.0704342	8.05035e-05	8.0569e-05
3	chr12:121093501:G:A	121093501	A,NA	G,NA	1,NA	inf,NA	inf,NA	0.774101,NA	8.04938e-05	8.05575e-05
3	chr12:121814965:TGTGGAGGGGGGCA:T	121814965	NA,T	NA,TGTGGAGGGGGGCA	NA,1	NA,-inf	NA,inf	NA,0.249466	8.04921e-05	8.05649e-05
3	chr12:120825047:C:T	120825047	NA,T	NA,C	NA,1	NA,-inf	NA,inf	NA,0.377515	8.04884e-05	8.05722e-05
3	chr12:120843524:C:T	120843524	NA,T	NA,C	NA,1	NA,-inf	NA,inf	NA,0.197243	8.04464e-05	8.05158e-05
3	chr12:122374023:T:C	122374023	NA,C	NA,T	NA,1	NA,inf	NA,inf	NA,0.237403	8.04347e-05	8.05086e-05
3	chr12:120652640:C:A	120652640	NA,A	NA,C	NA,1	NA,inf	NA,inf	NA,0.208192	8.04343e-05	8.05067e-05
3	chr12:122076262:A:G	122076262	NA,G	NA,A	NA,1	NA,-inf	NA,inf	NA,0.236595	8.04324e-05	8.0505e-05
3	chr12:121106259:C:T	121106259	NA,T	NA,C	NA,1	NA,inf	NA,inf	NA,0.108951	8.0423e-05	8.04893e-05
3	chr12:121521343:G:A	121521343	NA,A	NA,G	NA,1	NA,inf	NA,inf	NA,0.17856	8.04203e-05	8.0492e-05
3	chr12:121794134:G:A	121794134	NA,A	NA,G	NA,1	NA,-inf	NA,inf	NA,0.235529	8.04161e-05	8.04888e-05
3	chr12:121135287:A:G	121135287	NA,G	NA,A	NA,1	NA,-inf	NA,inf	NA,0.326544	8.03884e-05	8.04712e-05
3	chr12:120837529:T:G	120837529	NA,G	NA,T	NA,1	NA,inf	NA,inf	NA,0.207507	8.03619e-05	8.04342e-05
3	chr12:121426120:C:G	121426120	NA,G	NA,C	NA,1	NA,-inf	NA,inf	NA,0.199703	8.03508e-05	8.04214e-05
3	chr12:122266183:T:C	122266183	NA,C	NA,T	NA,1	NA,inf	NA,inf	NA,0.251437	8.03435e-05	8.04202e-05
3	chr12:121184221:G:A	121184221	A,A	G,G	1,1	-inf,inf	inf,inf	0.968541,1.34943	8.03384e-05	8.07559e-05
3	chr12:122001828:T:A	122001828	NA,A	NA,T	NA,1	NA,inf	NA,inf	NA,0.237654	8.03377e-05	8.04127e-05
3	chr12:121502040:C:T	121502040	NA,T	NA,C	NA,1	NA,inf	NA,inf	NA,0.224423	8.03292e-05	8.0403e-05
3	chr12:121075427:A:C	121075427	NA,C	NA,A	NA,1	NA,-inf	NA,inf	NA,0.18907	8.03233e-05	8.03922e-05
3	chr12:121272088:G:A	121272088	NA,A	NA,G	NA,1	NA,inf	NA,inf	NA,0.28621	8.03048e-05	8.0383e-05
3	chr12:122123596:G:A	122123596	NA,A	NA,G	NA,1	NA,-inf	NA,inf	NA,0.237963	8.03031e-05	8.03754e-05
3	chr12:120902404:C:T	120902404	NA,T	NA,C	NA,1	NA,inf	NA,inf	NA,0.206991	8.0302e-05	8.03743e-05
3	chr12:120905554:C:T	120905554	NA,T	NA,C	NA,1	NA,inf	NA,inf	NA,0.206958	8.02997e-05	8.0372e-05
3	chr12:121223260:G:A	121223260	NA,A	NA,G	NA,1	NA,inf	NA,inf	NA,0.338533	8.02879e-05	8.03734e-05
3	chr12:121450498:A:C	121450498	NA,C	NA,A	NA,1	NA,-inf	NA,inf	NA,0.218091	8.02833e-05	8.03522e-05
3	chr12:121171805:A:G	121171805	G,G	A,A	1,1	inf,inf	inf,inf	0.586024,1.04604	8.02675e-05	8.0334e-05
3	chr12:120607263:G:A	120607263	NA,A	NA,G	NA,1	NA,-inf	NA,inf	NA,0.355442	8.02463e-05	8.03289e-05
3	chr12:122192447:T:G	122192447	NA,G	NA,T	NA,1	NA,inf	NA,inf	NA,0.238143	8.02455e-05	8.03214e-05
3	chr12:121176581:T:A	121176581	NA,A	NA,T	NA,1	NA,-inf	NA,inf	NA,0.169123	8.02354e-05	8.03027e-05
3	chr12:121058704:T:C	121058704	NA,C	NA,T	NA,1	NA,inf	NA,inf	NA,0.0869805	8.02068e-05	8.02732e-05
3	chr12:122441378:T:C	122441378	NA,C	NA,T	NA,1	NA,-inf	NA,inf	NA,0.239446	8.02053e-05	8.02775e-05
3	chr12:121059504:A:C	121059504	NA,C	NA,A	NA,1	NA,inf	NA,inf	NA,0.0827893	8.02031e-05	8.02693e-05
3	chr12:122080041:T:C	122080041	NA,C	NA,T	NA,1	NA,-inf	NA,inf	NA,0.233772	8.02008e-05	8.02732e-05
3	chr12:122088009:C:T	122088009	NA,T	NA,C	NA,1	NA,inf	NA,inf	NA,0.212108	8.0195e-05	8.02689e-05
3	chr12:121714318:G:A	121714318	NA,A	NA,G	NA,1	NA,-inf	NA,inf	NA,0.256122	8.01866e-05	8.02603e-05
3	chr12:121751947:C:G	121751947	NA,G	NA,C	NA,1	NA,-inf	NA,inf	NA,0.242121	8.01744e-05	8.02447e-05
3	chr12:120775649:C:T	120775649	NA,T	NA,C	NA,1	NA,inf	NA,inf	NA,0.204689	8.01528e-05	8.02249e-05
3	chr12:120616310:A:AT	120616310	NA,AT	NA,A	NA,1	NA,inf	NA,inf	NA,0.189233	8.01447e-05	8.02126e-05
3	chr12:120477793:T:A	120477793	NA,A	NA,T	NA,1	NA,inf	NA,inf	NA,0.187914	8.01396e-05	8.02116e-05
3	chr12:122112136:T:C	122112136	NA,C	NA,T	NA,1	NA,inf	NA,inf	NA,0.257717	8.00864e-05	8.01627e-05
3	chr12:122061855:C:A	122061855	NA,A	NA,C	NA,1	NA,inf	NA,inf	NA,0.218871	8.00785e-05	8.01526e-05
3	chr12:122414688:T:A	122414688	NA,A	NA,T	NA,1	NA,-inf	NA,inf	NA,0.245782	8.00597e-05	8.01337e-05
3	chr12:120587633:G:A	120587633	NA,A	NA,G	NA,1	NA,inf	NA,inf	NA,0.207655	8.00336e-05	8.01083e-05
3	chr12:120801895:A:G	120801895	NA,G	NA,A	NA,1	NA,inf	NA,inf	NA,0.289019	8.00331e-05	8.01117e-05
3	chr12:120591299:G:A	120591299	NA,A	NA,G	NA,1	NA,-inf	NA,inf	NA,0.328397	8.00324e-05	8.01126e-05
3	chr12:121550139:G:A	121550139	NA,A	NA,G	NA,1	NA,inf	NA,inf	NA,0.153433	8.00314e-05	8.01008e-05
3	chr12:121080912:G:A	121080912	NA,A	NA,G	NA,1	NA,inf	NA,inf	NA,0.326538	8.00087e-05	8.00907e-05
3	chr12:121325190:C:T	121325190	NA,T	NA,C	NA,1	NA,-inf	NA,inf	NA,0.202829	8.00081e-05	8.00784e-05
3	chr12:121541178:G:A	121541178	NA,A	NA,G	NA,1	NA,inf	NA,inf	NA,0.188637	7.99987e-05	8.00698e-05
3	chr12:121271969:C:T	121271969	NA,T	NA,C	NA,1	NA,inf	NA,inf	NA,0.235677	7.99946e-05	8.0069e-05
3	chr12:120821388:C:T	120821388	NA,T	NA,C	NA,1	NA,-inf	NA,inf	NA,0.369436	7.99939e-05	8.0077e-05
3	chr12:121105064:T:G	121105064	NA,G	NA,T	NA,1	NA,inf	NA,inf	NA,0.0412937	7.9962e-05	8.00264e-05
3	chr12:120905801:C:T	120905801	NA,T	NA,C	NA,1	NA,-inf	NA,inf	NA,0.369974	7.99599e-05	8.0043e-05
3	chr12:121950957:G:A	121950957	NA,A	NA,G	NA,1	NA,inf	NA,inf	NA,0.25471	7.99544e-05	8.00294e-05
3	chr12:121986625:T:G	121986625	NA,G	NA,T	NA,1	NA,inf	NA,inf	NA,0.244906	7.99424e-05	8.00181e-05
3	chr12:121429058:C:T	121429058	NA,T	NA,C	NA,1	NA,inf	NA,inf	NA,0.193917	7.99279e-05	7.99993e-05
3	chr12:120717655:T:C	120717655	NA,C	NA,T	NA,1	NA,inf	NA,inf	NA,0.248347	7.99119e-05	7.99869e-05
3	chr12:122365253:A:T	122365253	NA,T	NA,A	NA,1	NA,-inf	NA,inf	NA,0.235257	7.99015e-05	7.99736e-05
3	chr12:120895291:T:C	120895291	NA,C	NA,T	NA,1	NA,inf	NA,inf	NA,0.202257	7.988e-05	7.99519e-05
3	chr12:120774320:T:C	120774320	NA,C	NA,T	NA,1	NA,inf	NA,inf	NA,0.20134	7.98625e-05	7.99344e-05
3	chr12:121059476:C:T	121059476	NA,T	NA,C	NA,1	NA,inf	NA,inf	NA,0.0788848	7.98516e-05	7.99175e-05
3	chr12:121266410:G:A	121266410	NA,A	NA,G	NA,1	NA,-inf	NA,inf	NA,0.212535	7.98381e-05	7.99083e-05
3	chr12:120742941:C:T	120742941	NA,T	NA,C	NA,1	NA,-inf	NA,inf	NA,0.233287	7.98283e-05	7.99005e-05
3	chr12:121691549:G:C	121691549	NA,C	NA,G	NA,1	NA,-inf	NA,inf	NA,0.251739	7.98207e-05	7.9894e-05
3	chr12:122530530:A:G	122530530	NA,G	NA,A	NA,1	NA,inf	NA,inf	NA,0.236678	7.9808e-05	7.9884e-05
3	chr12:122499667:C:A	122499667	NA,A	NA,C	NA,1	NA,inf	NA,inf	NA,0.216712	7.98053e-05	7.98786e-05
3	chr12:121054441:C:T	121054441	NA,T	NA,C	NA,1	NA,-inf	NA,inf	NA,0.180271	7.97952e-05	7.98642e-05
3	chr12:120858244:G:A	120858244	NA,A	NA,G	NA,1	NA,-inf	NA,inf	NA,0.180767	7.97822e-05	7.98515e-05
3	chr12:121462197:T:C	121462197	C,C	T,T	1,1	inf,-inf	inf,inf	0.295283,0.992096	7.97448e-05	7.9815e-05
3	chr12:120858993:T:C	120858993	NA,C	NA,T	NA,1	NA,inf	NA,inf	NA,0.200285	7.9744e-05	7.98158e-05
3	chr12:120810989:C:T	120810989	NA,T	NA,C	NA,1	NA,inf	NA,inf	NA,0.284657	7.97269e-05	7.98052e-05
3	chr12:120722085:T:G	120722085	NA,G	NA,T	NA,1	NA,inf	NA,inf	NA,0.266883	7.97232e-05	7.98001e-05
3	chr12:122363805:C:A	122363805	NA,A	NA,C	NA,1	NA,-inf	NA,inf	NA,0.215099	7.96519e-05	7.97209e-05
3	chr12:121167551:C:T	121167551	NA,T	NA,C	NA,1	NA,-inf	NA,inf	NA,0.248276	7.96472e-05	7.97198e-05
3	chr12:121234648:C:T	121234648	NA,T	NA,C	NA,1	NA,inf	NA,inf	NA,0.235467	7.96458e-05	7.97198e-05
3	chr12:120848960:T:C	120848960	NA,C	NA,T	NA,1	NA,-inf	NA,inf	NA,0.365182	7.96425e-05	7.97252e-05
3	chr12:121160439:G:A	121160439	NA,A	NA,G	NA,1	NA,inf	NA,inf	NA,0.166865	7.96324e-05	7.9702e-05
3	chr12:121130188:T:A	121130188	NA,A	NA,T	NA,1	NA,inf	NA,inf	NA,0.225056	7.96314e-05	7.97048e-05
3	chr12:120566052:A:G	120566052	NA,G	NA,A	NA,1	NA,inf	NA,inf	NA,0.272721	7.95993e-05	7.96766e-05
3	chr12:120737759:G:A	120737759	A,NA	G,NA	1,NA	inf,NA	inf,NA	0.583089,NA	7.95958e-05	7.96526e-05
3	chr12:121093972:C:T	121093972	NA,T	NA,C	NA,1	NA,-inf	NA,inf	NA,0.360603	7.95767e-05	7.96592e-05
3	chr12:120865894:G:A	120865894	NA,A	NA,G	NA,1	NA,-inf	NA,inf	NA,0.361926	7.95655e-05	7.96477e-05
3	chr12:122062849:T:G	122062849	NA,G	NA,T	NA,1	NA,-inf	NA,inf	NA,0.244076	7.95582e-05	7.9631e-05
3	chr12:121057474:T:A	121057474	NA,A	NA,T	NA,1	NA,inf	NA,inf	NA,0.0805054	7.95438e-05	7.96099e-05
3	chr12:122478183:GC:G	122478183	NA,G	NA,GC	NA,1	NA,inf	NA,inf	NA,0.218949	7.95048e-05	7.95785e-05
3	chr12:122101106:C:T	122101106	NA,T	NA,C	NA,1	NA,inf	NA,inf	NA,0.20384	7.95042e-05	7.95775e-05
3	chr12:121547624:G:A	121547624	NA,A	NA,G	NA,1	NA,-inf	NA,inf	NA,0.20177	7.94873e-05	7.95571e-05
3	chr12:120914773:C:T	120914773	NA,T	NA,C	NA,1	NA,inf	NA,inf	NA,0.366011	7.94807e-05	7.95709e-05
3	chr12:120548407:C:G	120548407	NA,G	NA,C	NA,1	NA,inf	NA,inf	NA,0.266513	7.94666e-05	7.95444e-05
3	chr12:122078268:A:G	122078268	NA,G	NA,A	NA,1	NA,-inf	NA,inf	NA,0.213805	7.9464e-05	7.95344e-05
3	chr12:120846537:A:G	120846537	NA,G	NA,A	NA,1	NA,-inf	NA,inf	NA,0.180035	7.94288e-05	7.94966e-05
3	chr12:122050536:A:C	122050536	NA,C	NA,A	NA,1	NA,-inf	NA,inf	NA,0.237151	7.94127e-05	7.94854e-05
3	chr12:120972630:T:C	120972630	C,NA	T,NA	1,NA	inf,NA	inf,NA	0.288367,NA	7.94069e-05	7.9449e-05
3	chr12:121386999:T:C	121386999	NA,C	NA,T	NA,1	NA,-inf	NA,inf	NA,0.201315	7.93802e-05	7.94504e-05
3	chr12:120902942:T:C	120902942	NA,C	NA,T	NA,1	NA,inf	NA,inf	NA,0.195149	7.9354e-05	7.94255e-05
3	chr12:121594075:A:G	121594075	NA,G	NA,A	NA,1	NA,inf	NA,inf	NA,0.226514	7.93424e-05	7.94159e-05
3	chr12:121419085:CTAA:C	121419085	NA,C	NA,CTAA	NA,1	NA,inf	NA,inf	NA,0.222919	7.93375e-05	7.94108e-05
3	chr12:120920883:G:A	120920883	NA,A	NA,G	NA,1	NA,-inf	NA,inf	NA,0.189604	7.93364e-05	7.9406e-05
3	chr12:122050122:G:A	122050122	NA,A	NA,G	NA,1	NA,inf	NA,inf	NA,0.23805	7.93193e-05	7.93934e-05
3	chr12:120831506:C:T	120831506	NA,T	NA,C	NA,1	NA,-inf	NA,inf	NA,0.288933	7.93024e-05	7.93813e-05
3	chr12:120950693:C:A	120950693	NA,A	NA,C	NA,1	NA,inf	NA,inf	NA,0.2791	7.93004e-05	7.93781e-05
3	chr12:120814951:T:C	120814951	NA,C	NA,T	NA,1	NA,inf	NA,inf	NA,0.280433	7.92918e-05	7.93699e-05
3	chr12:122404841:A:G	122404841	G,NA	A,NA	1,NA	inf,NA	inf,NA	0.531597,NA	7.92633e-05	7.93307e-05
3	chr12:121545755:G:T	121545755	NA,T	NA,G	NA,1	NA,inf	NA,inf	NA,0.146163	7.92597e-05	7.93288e-05
3	chr12:121487005:C:T	121487005	NA,T	NA,C	NA,1	NA,inf	NA,inf	NA,0.229728	7.92592e-05	7.9334e-05
3	chr12:121122449:G:T	121122449	NA,T	NA,G	NA,1	NA,inf	NA,inf	NA,0.212113	7.9243e-05	7.93174e-05
3	chr12:120761075:A:G	120761075	NA,G	NA,A	NA,1	NA,inf	NA,inf	NA,0.274425	7.92405e-05	7.93179e-05
3	chr12:121582976:A:G	121582976	G,G	A,A	1,1	inf,inf	inf,inf	2.40281,0.564857	7.92131e-05	7.92689e-05
3	chr12:121539487:C:T	121539487	NA,T	NA,C	NA,1	NA,-inf	NA,inf	NA,0.200547	7.92004e-05	7.927e-05
3	chr12:121706295:TA:T	121706295	T,T	TA,TA	1,1	inf,inf	inf,inf	2.8862,0.548484	7.91918e-05	7.92469e-05
3	chr12:121983060:G:A	121983060	A,NA	G,NA	1,NA	-inf,NA	inf,NA	1.07,NA	7.91854e-05	7.92713e-05
3	chr12:120887237:G:A	120887237	NA,A	NA,G	NA,1	NA,-inf	NA,inf	NA,0.285096	7.91755e-05	7.92541e-05
3	chr12:122034809:T:C	122034809	C,C	T,T	1,1	inf,inf	inf,inf	0.444612,0.772241	7.91719e-05	7.92407e-05
3	chr12:120775097:CT:C	120775097	NA,C	NA,CT	NA,1	NA,inf	NA,inf	NA,0.193352	7.91669e-05	7.92382e-05
3	chr12:121619388:A:G	121619388	G,G	A,A	1,1	inf,inf	inf,inf	2.11827,0.630959	7.9149e-05	7.92117e-05
3	chr12:121961442:G:A	121961442	NA,A	NA,G	NA,1	NA,inf	NA,inf	NA,0.163193	7.91445e-05	7.92146e-05
3	chr12:122231742:TTTCTTCTA:T	122231742	NA,T	NA,TTTCTTCTA	NA,1	NA,inf	NA,inf	NA,0.225764	7.91422e-05	7.92162e-05
3	chr12:121785697:G:A	121785697	A,A	G,G	1,1	-inf,-inf	inf,inf	0.6489,1.53673	7.9141e-05	7.9235e-05
3	chr12:121536818:G:T	121536818	NA,T	NA,G	NA,1	NA,-inf	NA,inf	NA,0.200488	7.91278e-05	7.91975e-05
3	chr12:121697827:A:C	121697827	NA,C	NA,A	NA,1	NA,inf	NA,inf	NA,0.186053	7.91253e-05	7.9196e-05
3	chr12:120734088:G:A	120734088	A,A	G,G	1,1	-inf,-inf	inf,inf	0.667945,0.685895	7.91157e-05	7.91697e-05
3	chr12:121219457:G:A	121219457	NA,A	NA,G	NA,1	NA,inf	NA,inf	NA,0.281717	7.9097e-05	7.91756e-05
3	chr12:120771496:A:G	120771496	NA,G	NA,A	NA,1	NA,inf	NA,inf	NA,0.19246	7.90964e-05	7.91677e-05
3	chr12:120741474:G:A	120741474	A,A	G,G	1,1	inf,-inf	inf,inf	0.628541,0.693438	7.90935e-05	7.91407e-05
3	chr12:122178226:T:G	122178226	NA,G	NA,T	NA,1	NA,inf	NA,inf	NA,0.201107	7.90861e-05	7.91579e-05
3	chr12:122229444:A:C	122229444	NA,C	NA,A	NA,1	NA,-inf	NA,inf	NA,0.225365	7.90701e-05	7.91412e-05
3	chr12:120613482:A:G	120613482	NA,G	NA,A	NA,1	NA,inf	NA,inf	NA,0.181668	7.90674e-05	7.91349e-05
3	chr12:120768101:G:C	120768101	NA,C	NA,G	NA,1	NA,inf	NA,inf	NA,0.191975	7.90589e-05	7.91301e-05
3	chr12:122209028:AAAAGGTATTAAAT:A	122209028	NA,A	NA,AAAAGGTATTAAAT	NA,1	NA,inf	NA,inf	NA,0.22025	7.90317e-05	7.91045e-05
3	chr12:121503037:G:A	121503037	NA,A	NA,G	NA,1	NA,inf	NA,inf	NA,0.250158	7.90305e-05	7.91071e-05
3	chr12:121455745:C:T	121455745	NA,T	NA,C	NA,1	NA,inf	NA,inf	NA,0.234658	7.90272e-05	7.9103e-05
3	chr12:121186777:G:A	121186777	A,NA	G,NA	1,NA	inf,NA	inf,NA	1.13368,NA	7.90249e-05	7.92103e-05
3	chr12:121114861:G:A	121114861	NA,A	NA,G	NA,1	NA,-inf	NA,inf	NA,0.230159	7.89939e-05	7.90662e-05
3	chr12:122119342:T:A	122119342	NA,A	NA,T	NA,1	NA,inf	NA,inf	NA,0.207886	7.89802e-05	7.90524e-05
3	chr12:121749499:T:C	121749499	C,C	T,T	1,1	-inf,-inf	inf,inf	2.11742,0.00981801	7.89715e-05	7.90313e-05
3	chr12:121678388:T:G	121678388	NA,G	NA,T	NA,1	NA,-inf	NA,inf	NA,0.210518	7.89654e-05	7.90349e-05
3	chr12:122271637:A:T	122271637	T,T	A,A	1,1	inf,-inf	inf,inf	0.810501,0.70242	7.8965e-05	7.90897e-05
3	chr12:121499173:C:T	121499173	NA,T	NA,C	NA,1	NA,-inf	NA,inf	NA,0.232942	7.89573e-05	7.90286e-05
3	chr12:121065661:T:C	121065661	NA,C	NA,T	NA,1	NA,-inf	NA,inf	NA,0.181415	7.89563e-05	7.90253e-05
3	chr12:121759178:G:T	121759178	NA,T	NA,G	NA,1	NA,-inf	NA,inf	NA,0.230081	7.89557e-05	7.90272e-05
3	chr12:121887587:G:A	121887587	NA,A	NA,G	NA,1	NA,inf	NA,inf	NA,0.23817	7.8943e-05	7.90173e-05
3	chr12:121563909:A:T	121563909	NA,T	NA,A	NA,1	NA,inf	NA,inf	NA,0.241411	7.89361e-05	7.90113e-05
3	chr12:121746778:C:A	121746778	A,A	C,C	1,1	-inf,-inf	inf,inf	2.12131,0.0104297	7.89332e-05	7.89933e-05
3	chr12:122226222:CT:C	122226222	NA,C	NA,CT	NA,1	NA,inf	NA,inf	NA,0.227516	7.89289e-05	7.9004e-05
3	chr12:120910821:T:C	120910821	NA,C	NA,T	NA,1	NA,-inf	NA,inf	NA,0.1731	7.88871e-05	7.89545e-05
3	chr12:122049374:A:T	122049374	T,T	A,A	1,1	-inf,-inf	inf,inf	1.02313,0.174214	7.88815e-05	7.89516e-05
3	chr12:122129889:C:T	122129889	NA,T	NA,C	NA,1	NA,inf	NA,inf	NA,0.204569	7.88789e-05	7.8952e-05
3	chr12:121668332:C:T	121668332	T,NA	C,NA	1,NA	-inf,NA	inf,NA	0.991383,NA	7.88554e-05	7.89448e-05
3	chr12:122056304:G:A	122056304	NA,A	NA,G	NA,1	NA,inf	NA,inf	NA,0.200692	7.88436e-05	7.89168e-05
3	chr12:121092951:C:T	121092951	NA,T	NA,C	NA,1	NA,inf	NA,inf	NA,0.0295941	7.8828e-05	7.88922e-05
3	chr12:120813722:T:C	120813722	NA,C	NA,T	NA,1	NA,inf	NA,inf	NA,0.189018	7.88226e-05	7.88936e-05
3	chr12:122371328:A:G	122371328	NA,G	NA,A	NA,1	NA,inf	NA,inf	NA,0.212701	7.88206e-05	7.88927e-05
3	chr12:121823637:C:T	121823637	NA,T	NA,C	NA,1	NA,inf	NA,inf	NA,0.211824	7.88169e-05	7.8889e-05
3	chr12:121626720:C:T	121626720	NA,T	NA,C	NA,1	NA,-inf	NA,inf	NA,0.249553	7.88146e-05	7.8888e-05
3	chr12:121164957:G:A	121164957	A,A	G,G	1,1	inf,inf	inf,inf	1.01307,0.170782	7.87829e-05	7.88313e-05
3	chr12:121758091:C:T	121758091	T,T	C,C	1,1	-inf,-inf	inf,inf	2.11514,0.0266541	7.87815e-05	7.8841e-05
3	chr12:122125581:C:T	122125581	NA,T	NA,C	NA,1	NA,inf	NA,inf	NA,0.195679	7.87702e-05	7.88429e-05
3	chr12:120808367:T:C	120808367	NA,C	NA,T	NA,1	NA,inf	NA,inf	NA,0.271244	7.8751e-05	7.88281e-05
3	chr12:121274128:G:A	121274128	NA,A	NA,G	NA,1	NA,-inf	NA,inf	NA,0.17506	7.87353e-05	7.88034e-05
3	chr12:121562979:A:T	121562979	NA,T	NA,A	NA,1	NA,-inf	NA,inf	NA,0.228636	7.87348e-05	7.88069e-05
3	chr12:120826198:AAGG:A	120826198	NA,A	NA,AAGG	NA,1	NA,-inf	NA,inf	NA,0.349485	7.8727e-05	7.88081e-05
3	chr12:120904152:G:A	120904152	NA,A	NA,G	NA,1	NA,inf	NA,inf	NA,0.187389	7.87105e-05	7.87814e-05
3	chr12:121450352:T:A	121450352	NA,A	NA,T	NA,1	NA,-inf	NA,inf	NA,0.198174	7.87034e-05	7.87713e-05
3	chr12:121540622:G:C	121540622	NA,C	NA,G	NA,1	NA,-inf	NA,inf	NA,0.209217	7.86824e-05	7.87516e-05
3	chr12:121249212:T:C	121249212	C,C	T,T	1,1	-inf,-inf	inf,inf	0.30123,1.67553	7.86777e-05	7.876e-05
3	chr12:120990393:C:T	120990393	NA,T	NA,C	NA,1	NA,-inf	NA,inf	NA,0.16915	7.86711e-05	7.87397e-05
3	chr12:121383758:T:C	121383758	NA,C	NA,T	NA,1	NA,-inf	NA,inf	NA,0.173733	7.86709e-05	7.87395e-05
3	chr12:121089294:C:T	121089294	NA,T	NA,C	NA,1	NA,inf	NA,inf	NA,0.0289268	7.86696e-05	7.87338e-05
3	chr12:120818122:T:C	120818122	NA,C	NA,T	NA,1	NA,-inf	NA,inf	NA,0.269459	7.86635e-05	7.87377e-05
3	chr12:121116969:A:G	121116969	NA,G	NA,A	NA,1	NA,-inf	NA,inf	NA,0.175625	7.86326e-05	7.87013e-05
3	chr12:121116962:G:C	121116962	NA,C	NA,G	NA,1	NA,-inf	NA,inf	NA,0.175625	7.86326e-05	7.87013e-05
3	chr12:121707148:T:C	121707148	C,C	T,T	1,1	inf,inf	inf,inf	0.605976,0.938845	7.86245e-05	7.86845e-05
3	chr12:121566260:G:A	121566260	NA,A	NA,G	NA,1	NA,-inf	NA,inf	NA,0.183093	7.861e-05	7.86786e-05
3	chr12:121549855:T:TGGAGGC	121549855	TGGAGGC,TGGAGGC	T,T	1,1	-inf,inf	inf,inf	0.312381,1.45162	7.86076e-05	7.86832e-05
3	chr12:121189357:T:C	121189357	NA,C	NA,T	NA,1	NA,inf	NA,inf	NA,0.216257	7.86062e-05	7.8679e-05
3	chr12:121839409:T:C	121839409	NA,C	NA,T	NA,1	NA,-inf	NA,inf	NA,0.209195	7.86058e-05	7.86764e-05
3	chr12:120765341:G:A	120765341	NA,A	NA,G	NA,1	NA,-inf	NA,inf	NA,0.34184	7.85982e-05	7.86794e-05
3	chr12:121117737:G:A	121117737	NA,A	NA,G	NA,1	NA,inf	NA,inf	NA,0.203876	7.85927e-05	7.86665e-05
3	chr12:121939792:G:A	121939792	NA,A	NA,G	NA,1	NA,-inf	NA,inf	NA,0.2452	7.8577e-05	7.86506e-05
3	chr12:121723037:G:A	121723037	NA,A	NA,G	NA,1	NA,inf	NA,inf	NA,0.174158	7.85681e-05	7.86385e-05
3	chr12:122002983:C:T	122002983	NA,T	NA,C	NA,1	NA,-inf	NA,inf	NA,0.216334	7.85631e-05	7.86345e-05
3	chr12:122496963:G:A	122496963	NA,A	NA,G	NA,1	NA,inf	NA,inf	NA,0.206596	7.85572e-05	7.863e-05
3	chr12:122360581:G:A	122360581	NA,A	NA,G	NA,1	NA,-inf	NA,inf	NA,0.234389	7.85462e-05	7.86156e-05
3	chr12:121453961:C:A	121453961	NA,A	NA,C	NA,1	NA,-inf	NA,inf	NA,0.27518	7.85427e-05	7.86172e-05
3	chr12:122470379:G:A	122470379	NA,A	NA,G	NA,1	NA,inf	NA,inf	NA,0.22398	7.85417e-05	7.86166e-05
3	chr12:121779917:G:A	121779917	NA,A	NA,G	NA,1	NA,inf	NA,inf	NA,0.230388	7.8529e-05	7.86028e-05
3	chr12:121287430:A:C	121287430	NA,C	NA,A	NA,1	NA,inf	NA,inf	NA,0.27996	7.85078e-05	7.85858e-05
3	chr12:120603977:AT:A	120603977	NA,A	NA,AT	NA,1	NA,inf	NA,inf	NA,0.276395	7.85058e-05	7.85853e-05
3	chr12:122153270:GAC:G	122153270	NA,G	NA,GAC	NA,1	NA,inf	NA,inf	NA,0.225098	7.85023e-05	7.85777e-05
3	chr12:122379638:C:T	122379638	NA,T	NA,C	NA,1	NA,inf	NA,inf	NA,0.225424	7.84889e-05	7.85603e-05
3	chr12:121114530:G:A	121114530	NA,A	NA,G	NA,1	NA,inf	NA,inf	NA,0.202005	7.84517e-05	7.85253e-05
3	chr12:120845198:A:G	120845198	NA,G	NA,A	NA,1	NA,-inf	NA,inf	NA,0.198204	7.84438e-05	7.85141e-05
3	chr12:121594755:T:C	121594755	NA,C	NA,T	NA,1	NA,-inf	NA,inf	NA,0.228275	7.84341e-05	7.85024e-05
3	chr12:121332724:C:T	121332724	NA,T	NA,C	NA,1	NA,-inf	NA,inf	NA,0.151774	7.84202e-05	7.84874e-05
3	chr12:120971170:G:C	120971170	C,NA	G,NA	1,NA	inf,NA	inf,NA	0.293735,NA	7.83783e-05	7.84208e-05
3	chr12:122146737:TGGTTCTGCGCTCTGAACCTGGG:T	122146737	NA,T	NA,TGGTTCTGCGCTCTGAACCTGGG	NA,1	NA,inf	NA,inf	NA,0.190425	7.83708e-05	7.84431e-05
3	chr12:122436304:G:A	122436304	NA,A	NA,G	NA,1	NA,inf	NA,inf	NA,0.211008	7.83621e-05	7.84342e-05
3	chr12:120594183:A:ATATTT	120594183	ATATTT,NA	A,NA	1,NA	-inf,NA	inf,NA	0.876444,NA	7.8361e-05	7.84953e-05
3	chr12:122414176:T:C	122414176	NA,C	NA,T	NA,1	NA,-inf	NA,inf	NA,0.207739	7.8352e-05	7.8423e-05
3	chr12:121791219:G:A	121791219	NA,A	NA,G	NA,1	NA,-inf	NA,inf	NA,0.222634	7.83499e-05	7.84208e-05
3	chr12:122269586:T:A	122269586	A,A	T,T	1,1	inf,-inf	inf,inf	0.752487,0.773069	7.83143e-05	7.84375e-05
3	chr12:121244677:C:A	121244677	NA,A	NA,C	NA,1	NA,inf	NA,inf	NA,0.233443	7.82707e-05	7.8345e-05
3	chr12:121814693:C:T	121814693	NA,T	NA,C	NA,1	NA,inf	NA,inf	NA,0.206964	7.82706e-05	7.83432e-05
3	chr12:120629883:C:T	120629883	T,T	C,C	1,1	-inf,-inf	inf,inf	0.282646,0.417759	7.82662e-05	7.82805e-05
3	chr12:120594184:C:G	120594184	G,NA	C,NA	1,NA	-inf,NA	inf,NA	0.875442,NA	7.82525e-05	7.83865e-05
3	chr12:121035223:T:C	121035223	NA,C	NA,T	NA,1	NA,inf	NA,inf	NA,0.0220314	7.82342e-05	7.82981e-05
3	chr12:121523269:G:A	121523269	NA,A	NA,G	NA,1	NA,-inf	NA,inf	NA,0.21664	7.82316e-05	7.83021e-05
3	chr12:122135700:C:T	122135700	NA,T	NA,C	NA,1	NA,-inf	NA,inf	NA,0.209331	7.82208e-05	7.82915e-05
3	chr12:120933347:A:G	120933347	NA,G	NA,A	NA,1	NA,inf	NA,inf	NA,0.261646	7.8217e-05	7.82933e-05
3	chr12:122037122:A:C	122037122	C,C	A,A	1,1	inf,inf	inf,inf	0.382168,0.753303	7.82122e-05	7.82764e-05
3	chr12:120880967:T:A	120880967	A,NA	T,NA	1,NA	-inf,NA	inf,NA	1.20279,NA	7.81968e-05	7.83804e-05
3	chr12:122090080:T:C	122090080	NA,C	NA,T	NA,1	NA,inf	NA,inf	NA,0.186685	7.81838e-05	7.82558e-05
3	chr12:121381647:T:A	121381647	A,A	T,T	1,1	-inf,inf	inf,inf	1.32464,0.259313	7.81601e-05	7.82027e-05
3	chr12:122101732:C:CT	122101732	NA,CT	NA,C	NA,1	NA,-inf	NA,inf	NA,0.21118	7.81173e-05	7.81879e-05
3	chr12:122038082:C:T	122038082	NA,T	NA,C	NA,1	NA,inf	NA,inf	NA,0.143135	7.80995e-05	7.81682e-05
3	chr12:120683473:C:A	120683473	NA,A	NA,C	NA,1	NA,-inf	NA,inf	NA,0.314759	7.80887e-05	7.81676e-05
3	chr12:122346903:A:G	122346903	NA,G	NA,A	NA,1	NA,-inf	NA,inf	NA,0.206882	7.80697e-05	7.81404e-05
3	chr12:121518391:G:GAA	121518391	NA,GAA	NA,G	NA,1	NA,-inf	NA,inf	NA,0.214721	7.80594e-05	7.81297e-05
3	chr12:121555951:G:A	121555951	NA,A	NA,G	NA,1	NA,inf	NA,inf	NA,0.187034	7.80556e-05	7.81262e-05
3	chr12:122150594:C:T	122150594	NA,T	NA,C	NA,1	NA,-inf	NA,inf	NA,0.198819	7.80544e-05	7.81246e-05
3	chr12:121985614:T:TAATTTTAA	121985614	NA,TAATTTTAA	NA,T	NA,1	NA,-inf	NA,inf	NA,0.208595	7.80542e-05	7.8125e-05
3	chr12:122384867:T:C	122384867	NA,C	NA,T	NA,1	NA,-inf	NA,inf	NA,0.220107	7.80518e-05	7.81239e-05
3	chr12:122382603:T:G	122382603	NA,G	NA,T	NA,1	NA,-inf	NA,inf	NA,0.219291	7.80388e-05	7.81108e-05
3	chr12:121288392:CAAG:C	121288392	NA,C	NA,CAAG	NA,1	NA,inf	NA,inf	NA,0.245923	7.80387e-05	7.81135e-05
3	chr12:121363253:T:C	121363253	NA,C	NA,T	NA,1	NA,-inf	NA,inf	NA,0.218612	7.80372e-05	7.81074e-05
3	chr12:121763454:A:G	121763454	G,G	A,A	1,1	-inf,-inf	inf,inf	2.10062,0.0270179	7.80258e-05	7.80845e-05
3	chr12:122101733:A:C	122101733	NA,C	NA,A	NA,1	NA,-inf	NA,inf	NA,0.209704	7.801e-05	7.80805e-05
3	chr12:120916672:G:A	120916672	NA,A	NA,G	NA,1	NA,-inf	NA,inf	NA,0.383301	7.79953e-05	7.80797e-05
3	chr12:121304050:C:A	121304050	NA,A	NA,C	NA,1	NA,-inf	NA,inf	NA,0.204384	7.79897e-05	7.80591e-05
3	chr12:122171709:A:C	122171709	NA,C	NA,A	NA,1	NA,-inf	NA,inf	NA,0.20003	7.79752e-05	7.80466e-05
3	chr12:122167116:A:C	122167116	NA,C	NA,A	NA,1	NA,inf	NA,inf	NA,0.219755	7.79651e-05	7.80379e-05
3	chr12:122402129:T:C	122402129	NA,C	NA,T	NA,1	NA,-inf	NA,inf	NA,0.218241	7.7961e-05	7.8033e-05
3	chr12:122223363:G:T	122223363	NA,T	NA,G	NA,1	NA,inf	NA,inf	NA,0.214291	7.79603e-05	7.80343e-05
3	chr12:120684137:C:T	120684137	NA,T	NA,C	NA,1	NA,-inf	NA,inf	NA,0.172767	7.79581e-05	7.80265e-05
3	chr12:121756826:C:T	121756826	T,T	C,C	1,1	-inf,-inf	inf,inf	2.10831,0.0315587	7.79561e-05	7.80149e-05
3	chr12:122386518:T:C	122386518	NA,C	NA,T	NA,1	NA,-inf	NA,inf	NA,0.218117	7.79521e-05	7.80241e-05
3	chr12:121143424:C:T	121143424	NA,T	NA,C	NA,1	NA,-inf	NA,inf	NA,0.3214	7.79266e-05	7.80056e-05
3	chr12:121316140:T:C	121316140	NA,C	NA,T	NA,1	NA,-inf	NA,inf	NA,0.280167	7.79126e-05	7.79883e-05
3	chr12:120731635:T:C	120731635	NA,C	NA,T	NA,1	NA,-inf	NA,inf	NA,0.312565	7.78739e-05	7.79525e-05
3	chr12:121249512:C:T	121249512	T,T	C,C	1,1	-inf,-inf	inf,inf	0.266009,1.67096	7.77933e-05	7.7875e-05
3	chr12:121288662:C:T	121288662	T,T	C,C	1,1	inf,-inf	inf,inf	1.41486,0.21827	7.77916e-05	7.7876e-05
3	chr12:120941460:T:C	120941460	NA,C	NA,T	NA,1	NA,-inf	NA,inf	NA,0.13042	7.77867e-05	7.78525e-05
3	chr12:122057732:A:T	122057732	NA,T	NA,A	NA,1	NA,inf	NA,inf	NA,0.166063	7.77669e-05	7.78377e-05
3	chr12:120664114:T:C	120664114	NA,C	NA,T	NA,1	NA,inf	NA,inf	NA,0.198963	7.77657e-05	7.7838e-05
3	chr12:121103722:G:A	121103722	NA,A	NA,G	NA,1	NA,-inf	NA,inf	NA,0.137578	7.77639e-05	7.78302e-05
3	chr12:121043370:G:T	121043370	NA,T	NA,G	NA,1	NA,-inf	NA,inf	NA,0.147499	7.77638e-05	7.78307e-05
3	chr12:121560759:G:A	121560759	NA,A	NA,G	NA,1	NA,inf	NA,inf	NA,0.223566	7.77625e-05	7.78363e-05
3	chr12:120973768:G:A	120973768	A,NA	G,NA	1,NA	inf,NA	inf,NA	0.280566,NA	7.77596e-05	7.78013e-05
3	chr12:121044023:A:G	121044023	NA,G	NA,A	NA,1	NA,-inf	NA,inf	NA,0.147141	7.77362e-05	7.7803e-05
3	chr12:121828482:A:G	121828482	NA,G	NA,A	NA,1	NA,-inf	NA,inf	NA,0.207244	7.7721e-05	7.77919e-05
3	chr12:120933590:C:T	120933590	NA,T	NA,C	NA,1	NA,-inf	NA,inf	NA,0.36278	7.77189e-05	7.78015e-05
3	chr12:121219952:T:C	121219952	NA,C	NA,T	NA,1	NA,inf	NA,inf	NA,0.261908	7.77169e-05	7.77937e-05
3	chr12:120945906:C:T	120945906	NA,T	NA,C	NA,1	NA,inf	NA,inf	NA,0.25478	7.76964e-05	7.77727e-05
3	chr12:122222862:C:T	122222862	NA,T	NA,C	NA,1	NA,inf	NA,inf	NA,0.179947	7.76939e-05	7.77642e-05
3	chr12:121781612:C:G	121781612	NA,G	NA,C	NA,1	NA,-inf	NA,inf	NA,0.20696	7.76768e-05	7.77473e-05
3	chr12:120833903:A:G	120833903	G,NA	A,NA	1,NA	-inf,NA	inf,NA	1.46904,NA	7.76747e-05	7.80519e-05
3	chr12:121974410:C:T	121974410	NA,T	NA,C	NA,1	NA,-inf	NA,inf	NA,0.209795	7.76682e-05	7.77382e-05
3	chr12:121543248:T:G	121543248	NA,G	NA,T	NA,1	NA,-inf	NA,inf	NA,0.195294	7.76523e-05	7.77208e-05
3	chr12:121533472:G:A	121533472	NA,A	NA,G	NA,1	NA,inf	NA,inf	NA,0.146842	7.76342e-05	7.77029e-05
3	chr12:120658158:A:G	120658158	NA,G	NA,A	NA,1	NA,-inf	NA,inf	NA,0.3279	7.76092e-05	7.76893e-05
3	chr12:121679707:T:G	121679707	NA,G	NA,T	NA,1	NA,inf	NA,inf	NA,0.228362	7.76027e-05	7.76777e-05
3	chr12:121216433:G:C	121216433	NA,C	NA,G	NA,1	NA,inf	NA,inf	NA,0.25991	7.75879e-05	7.76646e-05
3	chr12:122031326:C:A	122031326	NA,A	NA,C	NA,1	NA,-inf	NA,inf	NA,0.204277	7.75877e-05	7.76582e-05
3	chr12:121221586:G:A	121221586	NA,A	NA,G	NA,1	NA,inf	NA,inf	NA,0.298703	7.75791e-05	7.76604e-05
3	chr12:120743646:T:C	120743646	C,NA	T,NA	1,NA	inf,NA	inf,NA	0.568994,NA	7.7563e-05	7.76187e-05
3	chr12:120565329:C:T	120565329	NA,T	NA,C	NA,1	NA,inf	NA,inf	NA,0.239863	7.75504e-05	7.76259e-05
3	chr12:122247193:T:TA	122247193	NA,TA	NA,T	NA,1	NA,inf	NA,inf	NA,0.208429	7.75391e-05	7.76127e-05
3	chr12:122016729:C:T	122016729	NA,T	NA,C	NA,1	NA,-inf	NA,inf	NA,0.21201	7.75239e-05	7.75942e-05
3	chr12:122317741:A:G	122317741	NA,G	NA,A	NA,1	NA,inf	NA,inf	NA,0.209946	7.75195e-05	7.75923e-05
3	chr12:121911498:T:G	121911498	G,NA	T,NA	1,NA	inf,NA	inf,NA	0.381791,NA	7.75105e-05	7.75711e-05
3	chr12:120551973:C:T	120551973	NA,T	NA,C	NA,1	NA,inf	NA,inf	NA,0.135201	7.7475e-05	7.75431e-05
3	chr12:121241034:C:T	121241034	NA,T	NA,C	NA,1	NA,inf	NA,inf	NA,0.207192	7.74745e-05	7.75465e-05
3	chr12:120635425:C:T	120635425	T,T	C,C	1,1	-inf,-inf	inf,inf	0.0532852,0.824766	7.74415e-05	7.74665e-05
3	chr12:121407309:A:G	121407309	NA,G	NA,A	NA,1	NA,-inf	NA,inf	NA,0.186625	7.74245e-05	7.7493e-05
3	chr12:120914842:C:A	120914842	NA,A	NA,C	NA,1	NA,inf	NA,inf	NA,0.339951	7.74215e-05	7.75088e-05
3	chr12:120765539:A:C	120765539	NA,C	NA,A	NA,1	NA,-inf	NA,inf	NA,0.177177	7.74214e-05	7.74907e-05
3	chr12:120790333:A:C	120790333	C,NA	A,NA	1,NA	inf,NA	inf,NA	0.418278,NA	7.7411e-05	7.74596e-05
3	chr12:122179287:G:T	122179287	NA,T	NA,G	NA,1	NA,-inf	NA,inf	NA,0.187157	7.74049e-05	7.74742e-05
3	chr12:121302718:A:G	121302718	NA,G	NA,A	NA,1	NA,-inf	NA,inf	NA,0.18076	7.73966e-05	7.74647e-05
3	chr12:121518493:C:T	121518493	NA,T	NA,C	NA,1	NA,-inf	NA,inf	NA,0.205141	7.73758e-05	7.74456e-05
3	chr12:122531614:CATT:C	122531614	NA,C	NA,CATT	NA,1	NA,-inf	NA,inf	NA,0.202122	7.73693e-05	7.74385e-05
3	chr12:121915513:C:T	121915513	NA,T	NA,C	NA,1	NA,inf	NA,inf	NA,0.20236	7.73661e-05	7.74378e-05
3	chr12:120885976:T:G	120885976	NA,G	NA,T	NA,1	NA,inf	NA,inf	NA,0.0986519	7.73646e-05	7.74309e-05
3	chr12:121434684:G:A	121434684	A,A	G,G	1,1	inf,-inf	inf,inf	0.268146,1.10838	7.73358e-05	7.74285e-05
3	chr12:121154289:T:TC	121154289	NA,TC	NA,T	NA,1	NA,inf	NA,inf	NA,0.0994029	7.73278e-05	7.73939e-05
3	chr12:121429043:G:A	121429043	NA,A	NA,G	NA,1	NA,inf	NA,inf	NA,0.14958	7.73239e-05	7.73924e-05
3	chr12:121414168:T:A	121414168	A,NA	T,NA	1,NA	inf,NA	inf,NA	0.34885,NA	7.73166e-05	7.73773e-05
3	chr12:121936621:G:A	121936621	NA,A	NA,G	NA,1	NA,inf	NA,inf	NA,0.140316	7.73023e-05	7.7371e-05
3	chr12:122263586:A:G	122263586	NA,G	NA,A	NA,1	NA,inf	NA,inf	NA,0.206673	7.72981e-05	7.73699e-05
3	chr12:121898528:A:G	121898528	NA,G	NA,A	NA,1	NA,inf	NA,inf	NA,0.140638	7.72979e-05	7.73667e-05
3	chr12:122307140:C:G	122307140	G,NA	C,NA	1,NA	inf,NA	inf,NA	0.634615,NA	7.72825e-05	7.73649e-05
3	chr12:120975691:G:T	120975691	NA,T	NA,G	NA,1	NA,inf	NA,inf	NA,0.244138	7.7275e-05	7.735e-05
3	chr12:121966118:A:G	121966118	NA,G	NA,A	NA,1	NA,-inf	NA,inf	NA,0.217857	7.7262e-05	7.73325e-05
3	chr12:122269211:T:C	122269211	NA,C	NA,T	NA,1	NA,inf	NA,inf	NA,0.208602	7.72397e-05	7.73117e-05
3	chr12:122418766:AAAAAT:A	122418766	NA,A	NA,AAAAAT	NA,1	NA,-inf	NA,inf	NA,0.185842	7.7239e-05	7.73077e-05
3	chr12:120518693:T:C	120518693	NA,C	NA,T	NA,1	NA,-inf	NA,inf	NA,0.169152	7.72341e-05	7.73027e-05
3	chr12:122056107:C:T	122056107	NA,T	NA,C	NA,1	NA,inf	NA,inf	NA,0.177703	7.72087e-05	7.72802e-05
3	chr12:122119690:G:A	122119690	NA,A	NA,G	NA,1	NA,-inf	NA,inf	NA,0.2158	7.7204e-05	7.72748e-05
3	chr12:120755099:C:T	120755099	T,NA	C,NA	1,NA	inf,NA	inf,NA	0.787975,NA	7.7204e-05	7.73384e-05
3	chr12:121756984:G:C	121756984	C,C	G,G	1,1	-inf,-inf	inf,inf	2.10218,0.0278313	7.71902e-05	7.72485e-05
3	chr12:122339323:T:C	122339323	C,C	T,T	1,1	inf,-inf	inf,inf	0.543627,1.18306	7.71868e-05	7.72763e-05
3	chr12:122105956:A:C	122105956	NA,C	NA,A	NA,1	NA,-inf	NA,inf	NA,0.210525	7.71833e-05	7.72542e-05
3	chr12:120629874:C:G	120629874	G,G	C,C	1,1	inf,inf	inf,inf	0.928432,0.012266	7.71759e-05	7.72113e-05
3	chr12:121062020:C:T	121062020	NA,T	NA,C	NA,1	NA,-inf	NA,inf	NA,0.148	7.71684e-05	7.72354e-05
3	chr12:122204615:G:T	122204615	NA,T	NA,G	NA,1	NA,inf	NA,inf	NA,0.178925	7.71622e-05	7.72324e-05
3	chr12:121282192:G:A	121282192	NA,A	NA,G	NA,1	NA,inf	NA,inf	NA,0.196852	7.71615e-05	7.72331e-05
3	chr12:121745625:T:C	121745625	C,C	T,T	1,1	-inf,inf	inf,inf	2.10795,0.0184456	7.71615e-05	7.72204e-05
3	chr12:121666662:C:T	121666662	NA,T	NA,C	NA,1	NA,-inf	NA,inf	NA,0.179201	7.71434e-05	7.72112e-05
3	chr12:121512515:C:G	121512515	NA,G	NA,C	NA,1	NA,-inf	NA,inf	NA,0.189259	7.71393e-05	7.72074e-05
3	chr12:120909856:C:T	120909856	NA,T	NA,C	NA,1	NA,-inf	NA,inf	NA,0.255473	7.7137e-05	7.72129e-05
3	chr12:122157480:C:T	122157480	T,T	C,C	1,1	inf,-inf	inf,inf	0.683649,0.553097	7.71165e-05	7.72052e-05
3	chr12:120792440:G:A	120792440	NA,A	NA,G	NA,1	NA,-inf	NA,inf	NA,0.323737	7.70962e-05	7.7175e-05
3	chr12:122037554:A:G	122037554	NA,G	NA,A	NA,1	NA,-inf	NA,inf	NA,0.174924	7.70914e-05	7.71602e-05
3	chr12:120990866:A:G	120990866	G,NA	A,NA	1,NA	inf,NA	inf,NA	1.22884,NA	7.70811e-05	7.73559e-05
3	chr12:121268989:C:T	121268989	T,NA	C,NA	1,NA	inf,NA	inf,NA	1.01238,NA	7.70662e-05	7.72396e-05
3	chr12:122310029:A:G	122310029	NA,G	NA,A	NA,1	NA,inf	NA,inf	NA,0.201876	7.7021e-05	7.70933e-05
3	chr12:122491994:C:T	122491994	NA,T	NA,C	NA,1	NA,inf	NA,inf	NA,0.198498	7.69482e-05	7.7021e-05
3	chr12:121262316:T:G	121262316	NA,G	NA,T	NA,1	NA,inf	NA,inf	NA,0.194914	7.69394e-05	7.70106e-05
3	chr12:122193313:G:A	122193313	NA,A	NA,G	NA,1	NA,-inf	NA,inf	NA,0.182799	7.6931e-05	7.7e-05
3	chr12:121385166:C:T	121385166	NA,T	NA,C	NA,1	NA,-inf	NA,inf	NA,0.194416	7.6913e-05	7.69818e-05
3	chr12:122160127:C:G	122160127	NA,G	NA,C	NA,1	NA,inf	NA,inf	NA,0.206853	7.69031e-05	7.69758e-05
3	chr12:121274932:C:T	121274932	NA,T	NA,C	NA,1	NA,inf	NA,inf	NA,0.257011	7.69013e-05	7.69771e-05
3	chr12:121075908:C:A	121075908	NA,A	NA,C	NA,1	NA,-inf	NA,inf	NA,0.155705	7.6874e-05	7.69416e-05
3	chr12:120930758:C:G	120930758	NA,G	NA,C	NA,1	NA,inf	NA,inf	NA,0.241125	7.68479e-05	7.69225e-05
3	chr12:120894645:A:C	120894645	NA,C	NA,A	NA,1	NA,inf	NA,inf	NA,0.239827	7.68436e-05	7.69181e-05
3	chr12:120873612:C:T	120873612	NA,T	NA,C	NA,1	NA,-inf	NA,inf	NA,0.168155	7.68385e-05	7.69072e-05
3	chr12:120659799:G:A	120659799	NA,A	NA,G	NA,1	NA,-inf	NA,inf	NA,0.152363	7.68341e-05	7.69019e-05
3	chr12:120659837:G:T	120659837	NA,T	NA,G	NA,1	NA,-inf	NA,inf	NA,0.152363	7.68341e-05	7.69019e-05
3	chr12:121093838:C:T	121093838	NA,T	NA,C	NA,1	NA,-inf	NA,inf	NA,0.128912	7.68324e-05	7.68988e-05
3	chr12:121989261:T:C	121989261	NA,C	NA,T	NA,1	NA,-inf	NA,inf	NA,0.191466	7.68318e-05	7.69016e-05
3	chr12:120616634:T:G	120616634	NA,G	NA,T	NA,1	NA,inf	NA,inf	NA,0.147827	7.68208e-05	7.68869e-05
3	chr12:121262196:T:C	121262196	NA,C	NA,T	NA,1	NA,inf	NA,inf	NA,0.256451	7.68172e-05	7.6893e-05
3	chr12:120683765:G:A	120683765	NA,A	NA,G	NA,1	NA,-inf	NA,inf	NA,0.293347	7.67926e-05	7.68697e-05
3	chr12:120804971:A:T	120804971	NA,T	NA,A	NA,1	NA,inf	NA,inf	NA,0.172908	7.67846e-05	7.68545e-05
3	chr12:121547612:C:T	121547612	NA,T	NA,C	NA,1	NA,-inf	NA,inf	NA,0.301472	7.67805e-05	7.68576e-05
3	chr12:121083997:A:G	121083997	NA,G	NA,A	NA,1	NA,inf	NA,inf	NA,0.237024	7.67691e-05	7.68432e-05
3	chr12:120664558:G:A	120664558	NA,A	NA,G	NA,1	NA,inf	NA,inf	NA,0.224683	7.67683e-05	7.68421e-05
3	chr12:121554718:T:C	121554718	NA,C	NA,T	NA,1	NA,-inf	NA,inf	NA,0.168655	7.67587e-05	7.68266e-05
3	chr12:121900608:A:C	121900608	C,C	A,A	1,1	inf,inf	inf,inf	1.28987,1.56188	7.67529e-05	7.68234e-05
3	chr12:121304916:G:A	121304916	NA,A	NA,G	NA,1	NA,-inf	NA,inf	NA,0.187655	7.67511e-05	7.68196e-05
3	chr12:120777818:A:T	120777818	NA,T	NA,A	NA,1	NA,-inf	NA,inf	NA,0.318043	7.67302e-05	7.68085e-05
3	chr12:121016698:T:A	121016698	NA,A	NA,T	NA,1	NA,-inf	NA,inf	NA,0.138713	7.67254e-05	7.67922e-05
3	chr12:122101778:A:G	122101778	NA,G	NA,A	NA,1	NA,inf	NA,inf	NA,0.175261	7.67101e-05	7.67809e-05
3	chr12:121036302:G:C	121036302	NA,C	NA,G	NA,1	NA,-inf	NA,inf	NA,0.116886	7.67072e-05	7.67729e-05
3	chr12:121021548:C:T	121021548	T,NA	C,NA	1,NA	-inf,NA	inf,NA	0.205228,NA	7.66881e-05	7.67257e-05
3	chr12:121933539:TG:T	121933539	NA,T	NA,TG	NA,1	NA,inf	NA,inf	NA,0.192719	7.66867e-05	7.67576e-05
3	chr12:122076462:G:A	122076462	NA,A	NA,G	NA,1	NA,-inf	NA,inf	NA,0.176947	7.66553e-05	7.67236e-05
3	chr12:120972095:C:T	120972095	NA,T	NA,C	NA,1	NA,inf	NA,inf	NA,0.264285	7.66403e-05	7.67185e-05
3	chr12:122207806:G:GC	122207806	NA,GC	NA,G	NA,1	NA,inf	NA,inf	NA,0.185004	7.66319e-05	7.67026e-05
3	chr12:122261859:G:A	122261859	NA,A	NA,G	NA,1	NA,inf	NA,inf	NA,0.187211	7.66176e-05	7.66883e-05
3	chr12:121708686:A:G	121708686	G,G	A,A	1,1	inf,inf	inf,inf	0.647048,0.877643	7.65979e-05	7.66559e-05
3	chr12:121305210:G:A	121305210	NA,A	NA,G	NA,1	NA,-inf	NA,inf	NA,0.18542	7.65869e-05	7.66553e-05
3	chr12:120709415:C:T	120709415	NA,T	NA,C	NA,1	NA,-inf	NA,inf	NA,0.289777	7.65809e-05	7.66576e-05
3	chr12:120693845:C:T	120693845	NA,T	NA,C	NA,1	NA,-inf	NA,inf	NA,0.28965	7.65728e-05	7.66496e-05
3	chr12:120647438:G:T	120647438	NA,T	NA,G	NA,1	NA,inf	NA,inf	NA,0.152112	7.65542e-05	7.66235e-05
3	chr12:120615241:T:C	120615241	C,C	T,T	1,1	inf,-inf	inf,inf	1.10625,0.393349	7.65514e-05	7.66033e-05
3	chr12:121437325:C:T	121437325	NA,T	NA,C	NA,1	NA,inf	NA,inf	NA,0.199868	7.64987e-05	7.65705e-05
3	chr12:122231954:G:A	122231954	NA,A	NA,G	NA,1	NA,inf	NA,inf	NA,0.185026	7.64913e-05	7.65618e-05
3	chr12:122249115:T:C	122249115	NA,C	NA,T	NA,1	NA,inf	NA,inf	NA,0.18501	7.64905e-05	7.6561e-05
3	chr12:121775993:T:C	121775993	NA,C	NA,T	NA,1	NA,-inf	NA,inf	NA,0.188113	7.64884e-05	7.65567e-05
3	chr12:121447672:A:G	121447672	NA,G	NA,A	NA,1	NA,inf	NA,inf	NA,0.200193	7.64866e-05	7.65584e-05
3	chr12:120680186:T:C	120680186	NA,C	NA,T	NA,1	NA,-inf	NA,inf	NA,0.285468	7.64848e-05	7.65612e-05
3	chr12:121320559:G:C	121320559	NA,C	NA,G	NA,1	NA,-inf	NA,inf	NA,0.125927	7.64816e-05	7.65477e-05
3	chr12:121259679:G:A	121259679	NA,A	NA,G	NA,1	NA,inf	NA,inf	NA,0.250055	7.64796e-05	7.6555e-05
3	chr12:121974014:G:A	121974014	A,A	G,G	1,1	-inf,-inf	inf,inf	0.139575,0.575188	7.64661e-05	7.65419e-05
3	chr12:121491582:C:A	121491582	NA,A	NA,C	NA,1	NA,inf	NA,inf	NA,0.141534	7.64569e-05	7.6525e-05
3	chr12:121770587:G:A	121770587	NA,A	NA,G	NA,1	NA,-inf	NA,inf	NA,0.209987	7.64537e-05	7.65243e-05
3	chr12:122379892:C:T	122379892	NA,T	NA,C	NA,1	NA,inf	NA,inf	NA,0.190852	7.64387e-05	7.65097e-05
3	chr12:121114875:T:C	121114875	NA,C	NA,T	NA,1	NA,inf	NA,inf	NA,0.224415	7.64383e-05	7.65119e-05
3	chr12:122234695:C:T	122234695	NA,T	NA,C	NA,1	NA,inf	NA,inf	NA,0.184043	7.64259e-05	7.64964e-05
```
