## Supplementary material for "Characterization of shared and ancestry-specific signals driving complex traits using multi-ancestry fine-mapping": susiex_nc3.cs80.snp (part 1 of 2)

```
BP	SNP	PIP(CS1)	LogBF(CS1,Pop1)	LogBF(CS1,Pop2)	PIP(CS2)	LogBF(CS2,Pop1)	LogBF(CS2,Pop2)	PIP(CS3)	LogBF(CS3,Pop1)	LogBF(CS3,Pop2)
120477155	chr12:120477155:C:G	3.74139e-11	-2.56711e-10	-0.193261	1.90449e-07	-2.56711e-10	-0.213874	0.00022074	-2.56711e-10	-0.154041
120477227	chr12:120477227:C:T	1.3194e-11	-2.56711e-10	-1.23554	6.58343e-08	-2.56711e-10	-1.27612	7.37283e-05	-2.56711e-10	-1.25064
120477530	chr12:120477530:C:T	1.51124e-11	-2.56711e-10	-1.09979	7.41436e-08	-2.56711e-10	-1.15725	8.46698e-05	-2.56711e-10	-1.11227
120477591	chr12:120477591:A:T	1.47644e-11	-2.56711e-10	-1.12309	7.82003e-08	-2.56711e-10	-1.10399	8.75256e-05	-2.56711e-10	-1.0791
120477793	chr12:120477793:T:A	1.36557e-11	-2.56711e-10	-1.20115	7.1972e-08	-2.56711e-10	-1.18698	8.01396e-05	-2.56711e-10	-1.16726
120477904	chr12:120477904:C:G	1.40225e-11	-2.56711e-10	-1.17464	7.77212e-08	-2.56711e-10	-1.11013	8.21066e-05	-2.56711e-10	-1.14301
120478117	chr12:120478117:T:G	1.79012e-12	-1.97173	-1.26129	1.0137e-08	-1.87424	-1.27282	1.07921e-05	-1.90193	-1.27028
120478428	chr12:120478428:T:C	1.9535e-11	-2.56711e-10	-0.843096	1.07595e-07	-2.56711e-10	-0.784881	0.000114198	-2.56711e-10	-0.813091
120479919	chr12:120479919:T:C	2.22835e-12	-1.92622	-1.08782	1.58845e-08	-1.66932	-1.0286	1.33218e-05	-1.95711	-1.00452
120480323	chr12:120480323:A:C	4.23235e-11	-0.0699611	-3.18773e-10	9.60892e-07	1.4046	-3.18773e-10	0.000472849	0.607748	-3.18773e-10
120480594	chr12:120480594:C:T	5.97281e-12	-0.804188	-1.2239	1.42298e-08	-1.5171	-1.29081	2.53692e-05	-1.0645	-1.25299
120480822	chr12:120480822:C:A	4.1713e-11	-2.56711e-10	-0.0844924	2.1222e-07	-2.56711e-10	-0.105634	0.000246558	-2.56711e-10	-0.0434296
120480947	chr12:120480947:C:G	3.10391e-12	-1.57073	-1.11191	1.3382e-08	-1.71228	-1.15707	1.48175e-05	-1.70956	-1.14566
120480994	chr12:120480994:C:T	2.59195e-12	-1.77762	-1.08528	1.8266e-08	-1.83395	-0.724269	1.64739e-05	-1.82008	-0.929171
120481612	chr12:120481612:G:T	1.41497e-11	-2.56711e-10	-1.16561	7.51073e-08	-2.56711e-10	-1.14434	8.35493e-05	-2.56711e-10	-1.12559
120481619	chr12:120481619:A:G	2.27391e-11	-2.56711e-10	-0.691218	1.13863e-07	-2.56711e-10	-0.728259	0.000132272	-2.56711e-10	-0.666166
120482135	chr12:120482135:G:A	4.04144e-11	-0.116117	-3.18773e-10	9.0144e-07	1.34073	-3.18773e-10	0.000448202	0.554217	-3.18773e-10
120482314	chr12:120482314:T:C	1.97015e-12	-1.83302	-1.30418	1.05534e-08	-1.83693	-1.26988	1.11159e-05	-1.83746	-1.30519
120483101	chr12:120483101:A:G	6.24287e-12	-0.684008	-1.29986	1.62385e-08	-1.43856	-1.23731	2.70487e-05	-0.970314	-1.28307
120483367	chr12:120483367:C:T	1.2428e-11	-2.56711e-10	-1.29535	6.39688e-08	-2.56711e-10	-1.30486	7.0359e-05	-2.56711e-10	-1.29742
120484019	chr12:120484019:T:C	3.07626e-11	-2.56711e-10	-0.389004	1.80474e-07	-2.56711e-10	-0.267671	0.000179355	-2.56711e-10	-0.361661
120484140	chr12:120484140:C:A	3.40817e-11	-2.56711e-10	-0.286544	1.78529e-07	-2.56711e-10	-0.278509	0.000187332	-2.56711e-10	-0.318145
120484205	chr12:120484205:C:T	1.97083e-12	-1.84152	-1.29533	1.11918e-08	-1.88388	-1.1642	1.13958e-05	-1.87159	-1.24619
120484475	chr12:120484475:T:C	1.56565e-11	-2.56711e-10	-1.06442	7.56594e-08	-2.56711e-10	-1.13702	8.63385e-05	-2.56711e-10	-1.09275
120484592	chr12:120484592:T:C	1.22755e-11	-2.56711e-10	-1.3077	6.36622e-08	-2.56711e-10	-1.30967	6.95901e-05	-2.56711e-10	-1.30841
120484671	chr12:120484671:A:T	9.48001e-12	-1.56612	-3.18773e-10	3.38656e-08	-1.94086	-3.18773e-10	4.11078e-05	-1.83483	-3.18773e-10
120485046	chr12:120485046:G:A	2.11599e-12	-1.75682	-1.30896	1.09569e-08	-1.81446	-1.25483	1.17368e-05	-1.78976	-1.29854
120485089	chr12:120485089:T:C	4.85687e-12	-1.06358	-1.17133	2.15322e-08	-1.10018	-1.29353	3.16309e-05	-0.859352	-1.23754
120485401	chr12:120485401:G:A	1.78146e-11	-2.56711e-10	-0.935284	8.04194e-08	-2.56711e-10	-1.076	9.77313e-05	-2.56711e-10	-0.968806
120485821	chr12:120485821:A:G	4.30911e-11	-2.56711e-10	-0.051988	2.62761e-07	-2.56711e-10	0.107986	0.000236061	-2.56711e-10	-0.0869392
120485988	chr12:120485988:T:C	3.41257e-11	-2.56711e-10	-0.285253	1.79102e-07	-2.56711e-10	-0.275301	0.000202878	-2.56711e-10	-0.238423
120486040	chr12:120486040:A:G	1.96115e-12	-1.83228	-1.30949	1.05049e-08	-1.87675	-1.23467	1.10003e-05	-1.86476	-1.28835
120486045	chr12:120486045:A:C	1.40737e-11	-2.56711e-10	-1.171	7.46817e-08	-2.56711e-10	-1.15002	8.30343e-05	-2.56711e-10	-1.13177
120486145	chr12:120486145:C:A	2.86053e-12	-1.6114	-1.1529	1.31714e-08	-1.69401	-1.1912	1.41244e-05	-1.71863	-1.18449
120486540	chr12:120486540:C:T	3.85269e-12	-1.22793	-1.23861	1.08365e-08	-1.78394	-1.2964	1.87235e-05	-1.36522	-1.25603
120486611	chr12:120486611:C:T	1.49277e-11	-2.56711e-10	-1.11209	7.95947e-08	-2.56711e-10	-1.08631	8.87055e-05	-2.56711e-10	-1.06571
120486835	chr12:120486835:C:T	2.77072e-12	-1.61925	-1.17694	1.27803e-08	-1.70058	-1.21477	1.37386e-05	-1.72437	-1.20644
120486893	chr12:120486893:A:G	2.00139e-12	-1.82412	-1.29735	1.12684e-08	-1.86975	-1.17151	1.15039e-05	-1.85778	-1.25057
120487024	chr12:120487024:G:A	1.28219e-11	-2.56711e-10	-1.26415	6.94683e-08	-2.56711e-10	-1.22239	7.41312e-05	-2.56711e-10	-1.24519
120487442	chr12:120487442:G:A	3.38292e-11	-2.56711e-10	-0.29398	1.75872e-07	-2.56711e-10	-0.293503	0.000185557	-2.56711e-10	-0.327663
120487488	chr12:120487488:G:A	1.24732e-11	-2.56711e-10	-1.29173	6.41148e-08	-2.56711e-10	-1.30258	7.05986e-05	-2.56711e-10	-1.29402
120487684	chr12:120487684:T:C	1.94859e-12	-1.83952	-1.30868	1.05435e-08	-1.88285	-1.2249	1.09893e-05	-1.8712	-1.28291
120487768	chr12:120487768:A:G	1.969e-12	-1.82994	-1.30784	1.06971e-08	-1.87512	-1.21817	1.11216e-05	-1.86302	-1.27911
120487928	chr12:120487928:T:G	6.36936e-12	-1.96381	-3.18773e-10	3.44454e-08	-1.92388	-3.18773e-10	3.59056e-05	-1.97013	-3.18773e-10
120487992	chr12:120487992:T:C	9.20649e-12	-1.4595	-0.135899	3.67922e-08	-1.73044	-0.127539	3.97713e-05	-1.69279	-0.175093
120488395	chr12:120488395:C:A	1.243e-11	-2.56711e-10	-1.29519	6.43332e-08	-2.56711e-10	-1.29918	7.02843e-05	-2.56711e-10	-1.29848
120488478	chr12:120488478:T:C	1.71157e-11	-2.56711e-10	-0.975309	8.5723e-08	-2.56711e-10	-1.01214	9.61554e-05	-2.56711e-10	-0.985062
120488516	chr12:120488516:C:G	4.23902e-12	-1.15459	-1.21638	2.08937e-08	-1.11732	-1.30649	2.8849e-05	-0.919997	-1.26896
120488645	chr12:120488645:T:C	1.60728e-11	-2.56711e-10	-1.03817	7.71976e-08	-2.56711e-10	-1.11689	8.82084e-05	-2.56711e-10	-1.07133
120488678	chr12:120488678:G:A	2.58061e-12	-1.66229	-1.20499	1.14777e-08	-1.78614	-1.23671	1.26354e-05	-1.78512	-1.22941
120488794	chr12:120488794:TC:T	2.17791e-11	-2.56711e-10	-0.734353	1.06053e-07	-2.56711e-10	-0.799316	0.000120729	-2.56711e-10	-0.757478
120488894	chr12:120488894:C:T	4.17807e-11	-2.56711e-10	-0.0828693	2.1252e-07	-2.56711e-10	-0.104222	0.000246931	-2.56711e-10	-0.0419202
120489053	chr12:120489053:GA:G	6.31425e-12	-1.9725	-3.18773e-10	4.0173e-08	-1.77006	-3.18773e-10	3.60641e-05	-1.96573	-3.18773e-10
120489186	chr12:120489186:A:G	1.41734e-11	-2.56711e-10	-1.16394	7.52972e-08	-2.56711e-10	-1.14182	8.37038e-05	-2.56711e-10	-1.12374
120489187	chr12:120489187:T:C	3.02266e-11	-0.406581	-3.18773e-10	6.20463e-07	0.967208	-3.18773e-10	0.000320226	0.218	-3.18773e-10
120489995	chr12:120489995:G:A	6.08688e-12	-0.70287	-1.3063	1.56978e-08	-1.45094	-1.25879	2.6334e-05	-0.985115	-1.29505
120490023	chr12:120490023:C:T	2.62105e-12	-1.63339	-1.21834	1.45109e-08	-1.52174	-1.26661	1.85208e-05	-1.39997	-1.23216
120490151	chr12:120490151:C:T	1.12004e-10	-2.56711e-10	0.903233	5.99879e-07	-2.56711e-10	0.93347	0.000682261	-2.56711e-10	0.974384
120490269	chr12:120490269:A:G	1.95291e-12	-1.84397	-1.30201	1.08896e-08	-1.88695	-1.1885	1.11818e-05	-1.8755	-1.26124
120490782	chr12:120490782:T:A	1.40769e-11	-2.56711e-10	-1.17077	7.64158e-08	-2.56711e-10	-1.12707	8.0954e-05	-2.56711e-10	-1.15715
120491949	chr12:120491949:T:C	1.1174e-10	-2.56711e-10	0.900872	5.98435e-07	-2.56711e-10	0.931059	0.000680626	-2.56711e-10	0.971985
120491971	chr12:120491971:T:C	2.4374e-12	-1.71505	-1.20932	1.08121e-08	-1.94175	-1.14084	1.1981e-05	-1.88108	-1.18663
120492083	chr12:120492083:T:TC	1.57668e-11	-2.56711e-10	-1.0574	7.60775e-08	-2.56711e-10	-1.13151	8.69279e-05	-2.56711e-10	-1.08595
120492243	chr12:120492243:G:A	3.66078e-12	-1.65819	-0.859434	1.94041e-08	-1.55044	-0.947335	2.58215e-05	-1.42607	-0.873751
120492995	chr12:120492995:T:G	2.53445e-12	-1.67051	-1.21481	1.38956e-08	-1.56589	-1.2658	1.76746e-05	-1.44987	-1.22903
120493032	chr12:120493032:C:T	2.01446e-12	-1.80678	-1.30818	1.17814e-08	-1.7241	-1.27264	1.35798e-05	-1.64706	-1.29539
120493105	chr12:120493105:C:T	2.87128e-11	-0.457962	-3.18773e-10	4.63251e-07	0.675011	-3.18773e-10	0.000328721	0.24418	-3.18773e-10
120493372	chr12:120493372:T:C	1.55729e-11	-2.56711e-10	-1.06977	7.54824e-08	-2.56711e-10	-1.13936	8.60238e-05	-2.56711e-10	-1.0964
120493871	chr12:120493871:G:A	2.08255e-11	-2.56711e-10	-0.779125	9.34066e-08	-2.56711e-10	-0.926297	0.000114558	-2.56711e-10	-0.809944
120493953	chr12:120493953:A:G	6.68108e-12	-0.722427	-1.1936	1.52158e-08	-1.46634	-1.27458	2.80178e-05	-0.99103	-1.22716
120494263	chr12:120494263:A:G	1.93166e-12	-1.84745	-1.30947	1.03587e-08	-1.89104	-1.2344	1.08524e-05	-1.87847	-1.28817
120494773	chr12:120494773:G:A	2.77034e-11	-0.49375	-3.18773e-10	4.42639e-07	0.629495	-3.18773e-10	0.000315301	0.202501	-3.18773e-10
120494848	chr12:120494848:A:C	1.56019e-11	-2.56711e-10	-1.06791	7.54229e-08	-2.56711e-10	-1.14015	8.60793e-05	-2.56711e-10	-1.09576
120495289	chr12:120495289:A:C	1.91401e-12	-1.85828	-1.30783	1.0441e-08	-1.89975	-1.21777	1.08542e-05	-1.88744	-1.27903
120495302	chr12:120495302:A:G	1.77446e-10	-2.56711e-10	1.36336	6.28558e-07	-2.56711e-10	0.980169	0.00091823	-2.56711e-10	1.27142
120495332	chr12:120495332:C:T	1.4372e-11	-2.56711e-10	-1.15003	7.64477e-08	-2.56711e-10	-1.12665	8.50407e-05	-2.56711e-10	-1.1079
120495370	chr12:120495370:C:A	2.09549e-12	-1.76733	-1.30818	1.23752e-08	-1.67505	-1.27251	1.4354e-05	-1.59163	-1.29537
120495414	chr12:120495414:C:T	2.48489e-12	-1.6657	-1.23938	1.38223e-08	-1.55621	-1.28076	1.74515e-05	-1.44014	-1.25147
120495736	chr12:120495736:G:C	1.6037e-11	-2.56711e-10	-1.04041	7.7198e-08	-2.56711e-10	-1.11689	8.8343e-05	-2.56711e-10	-1.0698
120495804	chr12:120495804:G:A	2.07412e-12	-1.77632	-1.30945	1.21371e-08	-1.68589	-1.28111	1.41059e-05	-1.60401	-1.30043
120496043	chr12:120496043:G:T	2.64698e-12	-1.832	-1.00989	1.97726e-08	-1.87676	-0.602202	1.73335e-05	-1.86638	-0.83201
120496174	chr12:120496174:T:C	9.53201e-12	-1.51031	-0.0503402	3.86447e-08	-1.76425	-0.044604	4.17029e-05	-1.73001	-0.0904431
120496604	chr12:120496604:C:T	2.52923e-12	-1.66402	-1.22337	1.39426e-08	-1.55695	-1.27136	1.77047e-05	-1.44023	-1.23697
120496665	chr12:120496665:G:A	2.24272e-11	-2.56711e-10	-0.705031	1.12431e-07	-2.56711e-10	-0.740919	0.000130422	-2.56711e-10	-0.680255
120497175	chr12:120497175:G:A	5.1868e-12	-0.965184	-1.204	1.43007e-08	-1.52243	-1.28052	2.79238e-05	-0.987511	-1.23404
120497727	chr12:120497727:C:T	2.16061e-12	-1.82511	-1.2198	1.16515e-08	-1.95213	-1.05569	1.24226e-05	-1.85035	-1.18116
120498840	chr12:120498840:A:G	5.30925e-11	-2.56711e-10	0.156731	2.35597e-07	-2.56711e-10	-0.00113703	0.000286036	-2.56711e-10	0.10509
120499283	chr12:120499283:T:A	1.97417e-12	-1.8288	-1.30636	1.08069e-08	-1.87442	-1.20865	1.1193e-05	-1.86237	-1.27337
120499537	chr12:120499537:A:G	1.95164e-12	-1.83697	-1.30966	1.04014e-08	-1.88154	-1.23978	1.09184e-05	-1.86973	-1.29084
120499991	chr12:120499991:A:G	4.08634e-12	-1.68662	-0.721039	1.74974e-08	-1.80706	-0.794148	1.94978e-05	-1.80565	-0.775077
120500160	chr12:120500160:T:A	1.88504e-12	-1.87171	-1.30965	1.00574e-08	-1.90969	-1.24525	1.05675e-05	-1.89956	-1.29368
120500290	chr12:120500290:C:T	2.7981e-11	-2.56711e-10	-0.483779	1.4277e-07	-2.56711e-10	-0.502024	0.000166672	-2.56711e-10	-0.435001
120500404	chr12:120500404:C:T	2.70339e-11	-0.518211	-3.18773e-10	4.27867e-07	0.595554	-3.18773e-10	0.000305676	0.171498	-3.18773e-10
120500605	chr12:120500605:G:A	2.09886e-12	-1.77038	-1.30353	1.25239e-08	-1.67957	-1.25604	1.44468e-05	-1.59619	-1.28436
120500783	chr12:120500783:T:C	6.1308e-12	-0.697727	-1.30425	1.5795e-08	-1.45237	-1.25119	2.65222e-05	-0.982079	-1.29097
120501837	chr12:120501837:A:G	2.42514e-12	-1.74364	-1.18577	1.09542e-08	-1.84763	-1.2219	1.20687e-05	-1.84687	-1.21354
120502173	chr12:120502173:G:A	3.08065e-11	-0.387577	-3.18773e-10	5.07398e-07	0.766037	-3.18773e-10	0.000357806	0.328963	-3.18773e-10
120502179	chr12:120502179:G:A	1.32659e-11	-2.56711e-10	-1.23011	6.62052e-08	-2.56711e-10	-1.2705	7.41672e-05	-2.56711e-10	-1.24471
120503061	chr12:120503061:T:A	7.2653e-12	-1.96473	0.132538	3.19206e-08	-1.9725	-0.0275038	4.0548e-05	-1.95302	0.104475
120503078	chr12:120503078:C:T	2.42762e-12	-1.86875	-1.05965	1.799e-08	-1.8944	-0.679044	1.5924e-05	-1.8874	-0.895796
120503123	chr12:120503123:C:T	2.582e-12	-1.89485	-0.971884	1.19476e-08	-1.82096	-1.16177	1.29754e-05	-1.91494	-1.07304
120503412	chr12:120503412:T:C	2.04693e-12	-1.79661	-1.30235	1.2177e-08	-1.71103	-1.25268	1.39702e-05	-1.63204	-1.28206
120503641	chr12:120503641:T:C	2.82041e-11	-0.475838	-3.18773e-10	4.47968e-07	0.641464	-3.18773e-10	0.000319856	0.216844	-3.18773e-10
120504124	chr12:120504124:C:T	2.53006e-12	-1.62172	-1.26534	1.42774e-08	-1.50826	-1.29632	1.80236e-05	-1.3846	-1.27475
120504262	chr12:120504262:G:A	6.08982e-12	-1.91299	-0.0956971	7.94106e-08	-1.37644	0.287809	4.33831e-05	-1.74351	-0.0374523
120505034	chr12:120505034:A:G	1.55692e-11	-2.56711e-10	-1.07001	7.54764e-08	-2.56711e-10	-1.13944	8.60109e-05	-2.56711e-10	-1.09655
120505108	chr12:120505108:G:C	2.55231e-12	-1.64157	-1.23673	1.42042e-08	-1.53273	-1.27699	1.80258e-05	-1.41073	-1.24849
120505148	chr12:120505148:G:A	1.55394e-11	-2.56711e-10	-1.07193	7.66214e-08	-2.56711e-10	-1.12438	8.93026e-05	-2.56711e-10	-1.059
120505638	chr12:120505638:C:A	2.31477e-12	-1.87695	-1.09905	1.65519e-08	-1.91345	-0.743306	1.4899e-05	-1.90496	-0.944774
120505643	chr12:120505643:A:G	1.92343e-12	-1.85165	-1.30955	1.03219e-08	-1.89299	-1.236	1.08053e-05	-1.88218	-1.28881
120505847	chr12:120505847:C:T	2.08199e-12	-1.77999	-1.30199	1.24335e-08	-1.6917	-1.25117	1.43e-05	-1.60979	-1.28098
120505982	chr12:120505982:G:A	4.57167e-12	-1.67864	-0.616786	1.93777e-08	-1.80078	-0.698356	2.16884e-05	-1.79903	-0.675214
120506067	chr12:120506067:C:A	6.60834e-11	-2.56711e-10	0.375613	3.66537e-07	-2.56711e-10	0.440842	0.000398293	-2.56711e-10	0.436161
120506563	chr12:120506563:C:T	1.62826e-11	-2.56711e-10	-1.02521	7.81053e-08	-2.56711e-10	-1.1052	8.96063e-05	-2.56711e-10	-1.0556
120506568	chr12:120506568:T:C	3.44324e-11	-2.56711e-10	-0.276306	1.79208e-07	-2.56711e-10	-0.274713	0.000189118	-2.56711e-10	-0.308658
120506714	chr12:120506714:T:C	1.9255e-12	-1.85064	-1.30948	1.03471e-08	-1.89307	-1.23349	1.08195e-05	-1.88163	-1.28804
120506916	chr12:120506916:T:C	3.70915e-12	-1.68914	-0.815365	1.60834e-08	-1.80551	-0.879961	1.78592e-05	-1.80489	-0.863617
120507124	chr12:120507124:G:T	1.23034e-11	-2.56711e-10	-1.30543	6.46429e-08	-2.56711e-10	-1.29438	6.98686e-05	-2.56711e-10	-1.30441
120507339	chr12:120507339:C:G	1.6602e-11	-2.56711e-10	-1.00578	9.08588e-08	-2.56711e-10	-0.953952	9.77835e-05	-2.56711e-10	-0.968272
120507362	chr12:120507362:A:G	3.47505e-12	-1.74513	-0.824562	1.52291e-08	-1.84926	-0.890796	1.69491e-05	-1.84837	-0.872444
120507378	chr12:120507378:G:A	3.02342e-11	-0.406332	-3.18773e-10	4.92778e-07	0.736799	-3.18773e-10	0.000348946	0.303889	-3.18773e-10
120508133	chr12:120508133:C:T	2.43444e-11	-0.623001	-3.18773e-10	3.74353e-07	0.461939	-3.18773e-10	0.000270129	0.047872	-3.18773e-10
120508434	chr12:120508434:C:T	2.90785e-11	-0.445305	-3.18773e-10	4.69213e-07	0.687799	-3.18773e-10	0.000333152	0.257571	-3.18773e-10
120508529	chr12:120508529:A:T	1.4288e-11	-2.56711e-10	-1.15589	7.5961e-08	-2.56711e-10	-1.13304	8.44812e-05	-2.56711e-10	-1.1145
120508719	chr12:120508719:T:C	6.43322e-12	-0.660093	-1.29374	1.66493e-08	-1.42791	-1.22298	2.79011e-05	-0.948499	-1.27386
120508765	chr12:120508765:A:C	3.12099e-12	-1.51264	-1.16451	1.33825e-08	-1.66774	-1.20157	1.47658e-05	-1.66389	-1.19482
120508955	chr12:120508955:A:G	1.84972e-11	-2.56711e-10	-0.897684	7.86383e-08	-2.56711e-10	-1.0984	9.929e-05	-2.56711e-10	-0.952983
120508980	chr12:120508980:G:A	7.88023e-12	-1.75095	-3.18773e-10	6.262e-08	-1.32617	-3.18773e-10	4.49938e-05	-1.7445	-3.18773e-10
120509113	chr12:120509113:A:G	3.55527e-12	-1.28384	-1.26304	1.04219e-08	-1.81381	-1.30553	1.74329e-05	-1.41566	-1.27701
120509403	chr12:120509403:C:T	1.9057e-12	-1.86082	-1.30964	1.02227e-08	-1.90074	-1.23791	1.07027e-05	-1.89038	-1.29015
120509616	chr12:120509616:A:G	2.08964e-12	-1.77775	-1.30056	1.25183e-08	-1.68822	-1.24785	1.43788e-05	-1.6066	-1.27867
120509744	chr12:120509744:T:C	1.83689e-11	-2.56711e-10	-0.904647	7.8251e-08	-2.56711e-10	-1.10334	9.86547e-05	-2.56711e-10	-0.959402
120509985	chr12:120509985:G:C	2.13599e-12	-1.75916	-1.29721	1.28927e-08	-1.66681	-1.23979	1.48306e-05	-1.58152	-1.27282
120510145	chr12:120510145:G:A	1.68406e-11	-2.56711e-10	-0.991513	7.87702e-08	-2.56711e-10	-1.09672	9.2898e-05	-2.56711e-10	-1.01953
120510664	chr12:120510664:AGTTAAAAACTAGT:A	4.14821e-11	-0.0900413	-3.18773e-10	9.37542e-07	1.38	-3.18773e-10	0.000462041	0.584625	-3.18773e-10
120510998	chr12:120510998:C:T	1.93541e-12	-1.84619	-1.3088	1.04783e-08	-1.88899	-1.22496	1.09151e-05	-1.87764	-1.28324
120511118	chr12:120511118:G:A	1.82216e-11	-2.56711e-10	-0.912695	7.78419e-08	-2.56711e-10	-1.10858	9.79338e-05	-2.56711e-10	-0.966736
120511214	chr12:120511214:G:A	1.52647e-11	-2.56711e-10	-1.08976	7.43491e-08	-2.56711e-10	-1.15449	8.44138e-05	-2.56711e-10	-1.1153
120511484	chr12:120511484:T:A	2.70021e-11	-2.56711e-10	-0.519391	1.72046e-07	-2.56711e-10	-0.315497	0.000151915	-2.56711e-10	-0.527706
120511521	chr12:120511521:T:C	2.70197e-11	-2.56711e-10	-0.518739	1.72161e-07	-2.56711e-10	-0.314831	0.000152005	-2.56711e-10	-0.527115
120511983	chr12:120511983:G:A	1.31669e-11	-2.56711e-10	-1.2376	6.66551e-08	-2.56711e-10	-1.26373	7.43356e-05	-2.56711e-10	-1.24244
120512005	chr12:120512005:T:A	2.95729e-12	-1.57602	-1.15501	1.27728e-08	-1.71946	-1.19648	1.41427e-05	-1.71481	-1.18702
120512446	chr12:120512446:T:C	4.45178e-12	-1.67601	-0.645991	1.89305e-08	-1.79797	-0.724511	2.11452e-05	-1.79675	-0.70286
120512530	chr12:120512530:G:A	1.84478e-12	-1.89784	-1.30511	9.38502e-09	-1.91979	-1.30435	1.09708e-05	-1.84632	-1.30947
120512725	chr12:120512725:C:G	1.9229e-12	-1.85209	-1.30939	1.03482e-08	-1.89422	-1.23222	1.08154e-05	-1.88289	-1.28717
120512864	chr12:120512864:C:T	1.40391e-11	-2.56711e-10	-1.17346	7.42277e-08	-2.56711e-10	-1.15612	8.27503e-05	-2.56711e-10	-1.1352
120512904	chr12:120512904:A:G	3.1733e-11	-2.56711e-10	-0.357948	1.82204e-07	-2.56711e-10	-0.258134	0.000190097	-2.56711e-10	-0.303495
120512910	chr12:120512910:T:C	2.64258e-12	-1.90396	-0.939588	1.81274e-08	-1.89356	-0.672271	1.97907e-05	-1.75179	-0.814026
120512986	chr12:120512986:G:C	1.24773e-11	-2.56711e-10	-1.29139	6.67818e-08	-2.56711e-10	-1.26183	7.10543e-05	-2.56711e-10	-1.28758
120513275	chr12:120513275:G:A	2.20888e-11	-2.56711e-10	-0.720235	1.08679e-07	-2.56711e-10	-0.774861	0.000123628	-2.56711e-10	-0.733747
120513566	chr12:120513566:T:C	1.5467e-11	-2.56711e-10	-1.07659	8.22137e-08	-2.56711e-10	-1.05394	9.2274e-05	-2.56711e-10	-1.02627
120513584	chr12:120513584:G:A	6.32e-12	-1.97158	-3.18773e-10	3.60266e-08	-1.879	-3.18773e-10	3.60883e-05	-1.96506	-3.18773e-10
120514432	chr12:120514432:G:A	1.40107e-10	-2.56711e-10	1.12711	7.5167e-07	-2.56711e-10	1.15904	0.000859147	-2.56711e-10	1.20491
120514490	chr12:120514490:C:T	1.67281e-11	-2.56711e-10	-0.998213	7.94697e-08	-2.56711e-10	-1.08788	9.1845e-05	-2.56711e-10	-1.03093
120514505	chr12:120514505:A:C	3.11104e-12	-1.37722	-1.30313	1.93119e-08	-1.34126	-1.16128	2.23026e-05	-1.19348	-1.25285
120514507	chr12:120514507:T:C	2.9191e-11	-0.441442	-3.18773e-10	4.75502e-07	0.701112	-3.18773e-10	0.000335715	0.265236	-3.18773e-10
120514819	chr12:120514819:G:C	1.31639e-11	-2.56711e-10	-1.23782	6.39896e-08	-2.56711e-10	-1.30454	7.23876e-05	-2.56711e-10	-1.26899
120515241	chr12:120515241:A:G	6.52197e-12	-1.94013	-3.18773e-10	5.66445e-08	-1.42646	-3.18773e-10	3.68433e-05	-1.94436	-3.18773e-10
120515508	chr12:120515508:TGAG:T	1.26511e-11	-2.56711e-10	-1.27756	6.43385e-08	-2.56711e-10	-1.2991	7.15012e-05	-2.56711e-10	-1.28131
120515768	chr12:120515768:C:A	9.69582e-11	-0.890303	1.64928	9.36392e-07	0.0969643	1.28181	0.000720914	-0.316282	1.34577
120515955	chr12:120515955:A:G	2.82554e-12	-1.59792	-1.17869	1.22968e-08	-1.7372	-1.21672	1.35979e-05	-1.73279	-1.20833
120515985	chr12:120515985:G:A	4.63882e-12	-0.973844	-1.307	1.37641e-08	-1.60159	-1.2396	2.00681e-05	-1.26635	-1.28555
120516230	chr12:120516230:C:T	5.18896e-12	-0.861059	-1.30771	1.46929e-08	-1.53241	-1.24348	2.20035e-05	-1.17202	-1.28781
120516687	chr12:120516687:C:T	6.80957e-12	-0.619689	-1.27729	1.56107e-08	-1.40757	-1.30773	2.88995e-05	-0.894	-1.2932
120517181	chr12:120517181:T:C	2.12533e-12	-1.75834	-1.30304	1.27161e-08	-1.66566	-1.25473	1.46961e-05	-1.58004	-1.28341
120517844	chr12:120517844:G:A	2.71659e-11	-0.51334	-3.18773e-10	4.28936e-07	0.598049	-3.18773e-10	0.000306068	0.172779	-3.18773e-10
120517943	chr12:120517943:G:A	1.45658e-11	-2.56711e-10	-1.13663	8.13462e-08	-2.56711e-10	-1.06454	8.54839e-05	-2.56711e-10	-1.1027
120517961	chr12:120517961:C:T	1.2572e-11	-2.56711e-10	-1.28383	6.49901e-08	-2.56711e-10	-1.28902	7.18926e-05	-2.56711e-10	-1.27585
120518071	chr12:120518071:T:C	3.02062e-11	-2.56711e-10	-0.407258	1.72926e-07	-2.56711e-10	-0.310397	0.000180749	-2.56711e-10	-0.353918
120518637	chr12:120518637:T:C	2.44992e-11	-2.56711e-10	-0.616663	1.38639e-07	-2.56711e-10	-0.531382	0.000145924	-2.56711e-10	-0.567939
120518693	chr12:120518693:T:C	1.37159e-11	-2.56711e-10	-1.19675	6.85351e-08	-2.56711e-10	-1.23591	7.72341e-05	-2.56711e-10	-1.20419
120518844	chr12:120518844:G:A	1.22939e-11	-2.56711e-10	-1.3062	6.45483e-08	-2.56711e-10	-1.29584	6.9807e-05	-2.56711e-10	-1.30529
120519160	chr12:120519160:G:A	2.1013e-12	-1.7742	-1.29854	1.26239e-08	-1.68482	-1.24284	1.45006e-05	-1.60185	-1.27499
120519709	chr12:120519709:A:G	3.71884e-12	-1.25258	-1.24931	1.06224e-08	-1.7994	-1.30089	1.81445e-05	-1.38739	-1.26527
120519714	chr12:120519714:T:C	1.95698e-11	-2.56711e-10	-0.841316	8.18743e-08	-2.56711e-10	-1.05807	0.000104655	-2.56711e-10	-0.900356
120519806	chr12:120519806:G:A	1.24377e-11	-2.56711e-10	-1.29457	6.43782e-08	-2.56711e-10	-1.29848	7.09998e-05	-2.56711e-10	-1.28835
120519945	chr12:120519945:C:A	2.45017e-12	-1.85759	-1.06156	1.78583e-08	-1.89815	-0.682641	1.59037e-05	-1.88866	-0.895816
120520181	chr12:120520181:C:T	3.24151e-12	-1.33753	-1.30173	2.02442e-08	-1.30103	-1.15435	2.34194e-05	-1.14873	-1.24874
120520662	chr12:120520662:G:C	9.26681e-12	-1.58887	-3.18773e-10	9.87706e-08	-0.870459	-3.18773e-10	6.77345e-05	-1.33543	-3.18773e-10
120520756	chr12:120520756:C:A	6.33874e-12	-1.96862	-3.18773e-10	3.6714e-08	-1.8601	-3.18773e-10	3.63165e-05	-1.95875	-3.18773e-10
120520819	chr12:120520819:T:A	2.56306e-11	-2.56711e-10	-0.571517	1.41016e-07	-2.56711e-10	-0.514387	0.000152936	-2.56711e-10	-0.52101
120521281	chr12:120521281:G:A	2.56649e-12	-1.58422	-1.28854	1.30758e-08	-1.58335	-1.30914	1.52954e-05	-1.52065	-1.30282
120521401	chr12:120521401:G:A	4.61505e-12	-1.03201	-1.25397	2.45461e-07	1.16025	-1.12037	6.95024e-05	-0.151926	-1.15774
120521550	chr12:120521550:C:T	2.6327e-11	-2.56711e-10	-0.544708	1.54636e-07	-2.56711e-10	-0.422184	0.00015318	-2.56711e-10	-0.519415
120521664	chr12:120521664:G:A	1.93497e-12	-1.86873	-1.28648	1.15193e-08	-1.8051	-1.21414	1.28784e-05	-1.74035	-1.25512
120521772	chr12:120521772:A:G	2.93151e-12	-1.60409	-1.1357	1.2678e-08	-1.74388	-1.17951	1.40579e-05	-1.73835	-1.16949
120521784	chr12:120521784:C:T	1.22654e-11	-2.56711e-10	-1.30853	6.38052e-08	-2.56711e-10	-1.30742	6.95157e-05	-2.56711e-10	-1.30948
120521808	chr12:120521808:G:C	2.61174e-11	-0.552701	-3.18773e-10	4.04717e-07	0.53993	-3.18773e-10	0.000291158	0.122838	-3.18773e-10
120521951	chr12:120521951:T:C	1.22533e-11	-2.56711e-10	-1.30951	6.39093e-08	-2.56711e-10	-1.30579	6.96504e-05	-2.56711e-10	-1.30754
120522121	chr12:120522121:C:T	1.92253e-12	-1.85198	-1.30969	1.02531e-08	-1.89358	-1.2421	1.07673e-05	-1.88255	-1.29197
120522254	chr12:120522254:C:T	6.97602e-12	-1.96647	0.0936467	3.08804e-08	-1.97256	-0.0605765	3.89035e-05	-1.9563	0.0663545
120522634	chr12:120522634:T:C	1.7169e-11	-2.56711e-10	-0.972198	9.80245e-08	-2.56711e-10	-0.878042	9.94303e-05	-2.56711e-10	-0.95157
120522671	chr12:120522671:G:A	2.71177e-11	-0.515118	-3.18773e-10	4.30023e-07	0.600579	-3.18773e-10	0.000306643	0.174655	-3.18773e-10
120523061	chr12:120523061:A:C	1.39106e-10	-2.56711e-10	1.11993	7.46104e-07	-2.56711e-10	1.15161	0.000852917	-2.56711e-10	1.19763
120523280	chr12:120523280:T:C	1.83743e-11	-2.56711e-10	-0.904351	7.81107e-08	-2.56711e-10	-1.10513	9.8711e-05	-2.56711e-10	-0.958831
120523759	chr12:120523759:T:C	3.11102e-12	-1.37579	-1.30456	1.91945e-08	-1.34086	-1.16777	2.22441e-05	-1.19179	-1.25716
120523903	chr12:120523903:G:A	8.65487e-12	-1.65718	-3.18773e-10	3.50209e-08	-1.90731	-3.18773e-10	4.88701e-05	-1.66186	-3.18773e-10
120524262	chr12:120524262:T:C	1.88378e-12	-1.87296	-1.30906	1.02167e-08	-1.91057	-1.22867	1.06495e-05	-1.9007	-1.28482
120524291	chr12:120524291:C:T	6.16424e-12	-0.705782	-1.29076	1.62627e-08	-1.45855	-1.21583	2.69353e-05	-0.987969	-1.26962
120524310	chr12:120524310:C:G	2.94544e-12	-1.59004	-1.14501	1.27474e-08	-1.73024	-1.18769	1.41052e-05	-1.72658	-1.17791
120524790	chr12:120524790:C:T	8.31694e-12	-1.69701	-3.18773e-10	3.28265e-08	-1.97202	-3.18773e-10	4.10168e-05	-1.83705	-3.18773e-10
120524824	chr12:120524824:T:A	2.59455e-11	-0.559306	-3.18773e-10	4.01878e-07	0.53289	-3.18773e-10	0.000287484	0.110139	-3.18773e-10
120524854	chr12:120524854:T:C	1.23222e-11	-2.56711e-10	-1.3039	6.48172e-08	-2.56711e-10	-1.29169	6.99861e-05	-2.56711e-10	-1.30273
120525055	chr12:120525055:G:A	1.93457e-12	-1.84913	-1.30629	1.06386e-08	-1.89128	-1.20749	1.09978e-05	-1.88034	-1.27299
120525148	chr12:120525148:G:A	2.0886e-11	-2.56711e-10	-0.776227	1.12283e-07	-2.56711e-10	-0.742235	0.000122692	-2.56711e-10	-0.741348
120525343	chr12:120525343:C:T	2.6614e-11	-0.533868	-3.18773e-10	4.13484e-07	0.561359	-3.18773e-10	0.000297595	0.144705	-3.18773e-10
120525797	chr12:120525797:C:T	2.771e-11	-0.49351	-3.18773e-10	4.37946e-07	0.618837	-3.18773e-10	0.000313051	0.195337	-3.18773e-10
120525879	chr12:120525879:C:T	1.70392e-11	-2.56711e-10	-0.97979	8.06737e-08	-2.56711e-10	-1.07285	9.34592e-05	-2.56711e-10	-1.0135
120526123	chr12:120526123:A:G	4.41519e-11	-0.027668	-3.18773e-10	2.09431e-07	-0.118863	-3.18773e-10	0.000215968	-0.175899	-3.18773e-10
120526211	chr12:120526211:G:A	2.15049e-12	-1.75154	-1.29807	1.29883e-08	-1.65764	-1.24157	1.49746e-05	-1.57057	-1.2741
120526240	chr12:120526240:T:C	2.74181e-12	-1.63584	-1.17084	1.20008e-08	-1.76882	-1.20947	1.32794e-05	-1.76384	-1.20098
120526390	chr12:120526390:T:C	1.54639e-11	-2.56711e-10	-1.0768	8.22411e-08	-2.56711e-10	-1.0536	9.22074e-05	-2.56711e-10	-1.02699
120526654	chr12:120526654:A:G	1.2323e-11	-2.56711e-10	-1.30384	6.48751e-08	-2.56711e-10	-1.29079	6.99987e-05	-2.56711e-10	-1.30255
120526906	chr12:120526906:G:A	2.66514e-12	-1.86243	-0.972614	2.0419e-08	-1.9016	-0.545195	1.77048e-05	-1.8926	-0.784589
120526928	chr12:120526928:G:C	1.22647e-11	-2.56711e-10	-1.30858	6.36663e-08	-2.56711e-10	-1.3096	6.95016e-05	-2.56711e-10	-1.30968
120526962	chr12:120526962:G:A	2.28095e-11	-2.56711e-10	-0.688125	1.14291e-07	-2.56711e-10	-0.724512	0.000132692	-2.56711e-10	-0.663001
120527223	chr12:120527223:C:G	4.80406e-11	-2.56711e-10	0.0567416	2.44809e-07	-2.56711e-10	0.0372207	0.000261502	-2.56711e-10	0.0154125
120527391	chr12:120527391:A:G	1.7948e-11	-2.56711e-10	-0.927825	7.6939e-08	-2.56711e-10	-1.12025	9.65683e-05	-2.56711e-10	-0.980778
120527414	chr12:120527414:C:G	1.23605e-11	-2.56711e-10	-1.3008	6.36727e-08	-2.56711e-10	-1.3095	6.98912e-05	-2.56711e-10	-1.30409
120529118	chr12:120529118:A:G	2.14543e-12	-1.75479	-1.29717	1.2957e-08	-1.66214	-1.23949	1.49268e-05	-1.57526	-1.2726
120529484	chr12:120529484:G:A	6.29417e-12	-0.721006	-1.25467	1.4746e-08	-1.4692	-1.30308	2.67559e-05	-0.987539	-1.27674
120529561	chr12:120529561:C:A	2.48892e-12	-1.70275	-1.20071	1.07982e-08	-1.84877	-1.23511	1.22046e-05	-1.82187	-1.22735
120529990	chr12:120529990:A:G	1.45812e-11	-2.56711e-10	-1.13557	7.72641e-08	-2.56711e-10	-1.11603	8.63668e-05	-2.56711e-10	-1.09242
120530390	chr12:120530390:A:G	2.31556e-10	1.62952	-3.18773e-10	5.83767e-07	0.906243	-3.18773e-10	0.00170233	1.88872	-3.18773e-10
120530637	chr12:120530637:A:G	2.56711e-11	-2.56711e-10	-0.569939	1.45778e-07	-2.56711e-10	-0.481174	0.00015307	-2.56711e-10	-0.520135
120530756	chr12:120530756:A:T	4.31373e-12	-1.71102	-0.642485	1.84473e-08	-1.82749	-0.720849	2.06274e-05	-1.82509	-0.699313
120530816	chr12:120530816:T:C	2.19511e-11	-2.56711e-10	-0.726487	1.08061e-07	-2.56711e-10	-0.780567	0.000122889	-2.56711e-10	-0.739746
120530837	chr12:120530837:G:C	1.18239e-10	-2.56711e-10	0.957403	6.35744e-07	-2.56711e-10	0.991538	0.000725227	-2.56711e-10	1.03546
120530931	chr12:120530931:G:C	4.62142e-11	-2.56711e-10	0.0179833	2.3554e-07	-2.56711e-10	-0.00137797	0.000251692	-2.56711e-10	-0.0228235
120531086	chr12:120531086:G:A	2.42267e-11	-0.62785	-3.18773e-10	3.654e-07	0.437733	-3.18773e-10	0.000265556	0.0307993	-3.18773e-10
120531122	chr12:120531122:C:T	1.28354e-11	-2.56711e-10	-1.2631	6.96187e-08	-2.56711e-10	-1.22023	7.38569e-05	-2.56711e-10	-1.2489
120531551	chr12:120531551:G:A	2.49912e-11	-2.56711e-10	-0.596781	1.48344e-07	-2.56711e-10	-0.463728	0.000145852	-2.56711e-10	-0.568436
120531755	chr12:120531755:T:C	2.54112e-11	-2.56711e-10	-0.580114	1.44225e-07	-2.56711e-10	-0.491887	0.000151487	-2.56711e-10	-0.530529
120532261	chr12:120532261:T:C	1.82535e-11	-2.56711e-10	-0.910947	8.41471e-08	-2.56711e-10	-1.03069	0.000100347	-2.56711e-10	-0.942392
120532274	chr12:120532274:G:A	2.1483e-12	-1.74617	-1.30446	1.28603e-08	-1.65009	-1.25903	1.49159e-05	-1.56238	-1.28622
120532493	chr12:120532493:C:T	1.57995e-11	-2.56711e-10	-1.05532	8.41746e-08	-2.56711e-10	-1.03037	9.44281e-05	-2.56711e-10	-1.00319
120532566	chr12:120532566:A:C	1.0749e-11	-1.44049	-3.18773e-10	1.42578e-07	-0.503368	-3.18773e-10	6.91499e-05	-1.31475	-3.18773e-10
120532775	chr12:120532775:A:T	1.59935e-11	-2.56711e-10	-1.04312	8.52573e-08	-2.56711e-10	-1.01759	9.57002e-05	-2.56711e-10	-0.989807
120532830	chr12:120532830:C:T	2.74839e-11	-0.501703	-3.18773e-10	4.33462e-07	0.608546	-3.18773e-10	0.000310295	0.186497	-3.18773e-10
120532964	chr12:120532964:CTCTGTT:C	2.74674e-12	-1.8083	-0.996589	2.0628e-08	-1.85626	-0.580347	1.80101e-05	-1.84561	-0.814482
120533371	chr12:120533371:A:T	3.52601e-12	-1.266	-1.28914	1.04677e-08	-1.80538	-1.30959	1.73609e-05	-1.39903	-1.29777
120533614	chr12:120533614:T:C	2.15956e-12	-1.73791	-1.30749	1.29457e-08	-1.63962	-1.26287	1.49339e-05	-1.55207	-1.29533
120533617	chr12:120533617:TA:T	1.49803e-11	-2.56711e-10	-1.10857	8.20098e-08	-2.56711e-10	-1.05642	8.63871e-05	-2.56711e-10	-1.09219
120533714	chr12:120533714:G:C	2.68935e-11	-0.523419	-3.18773e-10	4.23138e-07	0.584439	-3.18773e-10	0.00030386	0.165539	-3.18773e-10
120533932	chr12:120533932:G:A	2.1019e-11	-2.56711e-10	-0.76988	1.12987e-07	-2.56711e-10	-0.735985	0.000123465	-2.56711e-10	-0.735072
120534530	chr12:120534530:C:G	6.77189e-12	-1.90252	-3.18773e-10	4.47161e-08	-1.66292	-3.18773e-10	3.8399e-05	-1.903	-3.18773e-10
120534592	chr12:120534592:GCCT:G	1.58256e-11	-2.56711e-10	-1.05368	8.42978e-08	-2.56711e-10	-1.0289	9.46018e-05	-2.56711e-10	-1.00135
120534593	chr12:120534593:C:T	1.02653e-11	-1.48654	-3.18773e-10	4.48137e-08	-1.66074	-3.18773e-10	4.90805e-05	-1.65757	-3.18773e-10
120535448	chr12:120535448:G:A	1.68205e-11	-2.56711e-10	-0.992708	7.98723e-08	-2.56711e-10	-1.08283	9.2335e-05	-2.56711e-10	-1.0256
120535606	chr12:120535606:A:C	5.39297e-11	-2.56711e-10	0.172377	2.74809e-07	-2.56711e-10	0.152817	0.000292929	-2.56711e-10	0.128903
120535929	chr12:120535929:T:C	3.71458e-12	-1.32895	-1.17409	1.11108e-08	-1.86567	-1.18967	1.84974e-05	-1.45427	-1.17912
120536088	chr12:120536088:T:C	2.0851e-11	-2.56711e-10	-0.777901	1.12132e-07	-2.56711e-10	-0.743579	0.00012247	-2.56711e-10	-0.743163
120536372	chr12:120536372:C:G	1.51004e-11	-2.56711e-10	-1.10058	8.03051e-08	-2.56711e-10	-1.07743	8.9873e-05	-2.56711e-10	-1.05263
120536379	chr12:120536379:A:T	2.13702e-11	-2.56711e-10	-0.753306	1.05336e-07	-2.56711e-10	-0.806108	0.000119671	-2.56711e-10	-0.766281
120536707	chr12:120536707:C:T	7.63194e-12	-1.54569	-0.23727	3.27757e-08	-1.70766	-0.265915	3.56572e-05	-1.70893	-0.268141
120537608	chr12:120537608:A:C	1.29706e-11	-2.56711e-10	-1.25262	6.95567e-08	-2.56711e-10	-1.22112	7.38832e-05	-2.56711e-10	-1.24854
120537640	chr12:120537640:T:A	1.7952e-11	-2.56711e-10	-0.927605	7.69546e-08	-2.56711e-10	-1.12004	9.65882e-05	-2.56711e-10	-0.980572
120538441	chr12:120538441:C:T	1.54586e-11	-2.56711e-10	-1.07714	8.24819e-08	-2.56711e-10	-1.05068	9.22519e-05	-2.56711e-10	-1.0265
120538453	chr12:120538453:C:T	1.37932e-11	-2.56711e-10	-1.19113	7.2887e-08	-2.56711e-10	-1.17435	8.11432e-05	-2.56711e-10	-1.15481
120538822	chr12:120538822:G:A	2.51969e-12	-1.78433	-1.10684	4.19345e-08	-0.831292	-0.895857	2.16644e-05	-1.42362	-1.05174
120539578	chr12:120539578:T:C	2.66619e-12	-1.8476	-0.987057	2.02564e-08	-1.88748	-0.567305	1.76288e-05	-1.87886	-0.802633
120539801	chr12:120539801:G:T	1.53716e-11	-2.56711e-10	-1.08278	8.3253e-08	-2.56711e-10	-1.04137	9.16344e-05	-2.56711e-10	-1.03322
120539995	chr12:120539995:G:A	1.99255e-12	-1.83116	-1.29473	1.13209e-08	-1.87508	-1.16153	1.14942e-05	-1.86479	-1.24439
120540350	chr12:120540350:G:A	1.46399e-11	-2.56711e-10	-1.13155	7.76394e-08	-2.56711e-10	-1.11118	8.67655e-05	-2.56711e-10	-1.08782
120540686	chr12:120540686:A:G	3.91964e-12	-1.19397	-1.25533	1.09076e-08	-1.77069	-1.3031	1.90139e-05	-1.33546	-1.27039
120540898	chr12:120540898:A:G	1.92448e-12	-1.86514	-1.29551	1.09786e-08	-1.90263	-1.16468	1.11469e-05	-1.89393	-1.24593
120540936	chr12:120540936:A:G	1.92016e-12	-1.86546	-1.29744	1.09075e-08	-1.9027	-1.17111	1.11004e-05	-1.89403	-1.25002
120540946	chr12:120540946:C:G	1.6361e-11	-2.56711e-10	-1.0204	7.97606e-08	-2.56711e-10	-1.08423	9.40696e-05	-2.56711e-10	-1.00699
120541085	chr12:120541085:G:A	1.71139e-11	-2.56711e-10	-0.975414	7.44493e-08	-2.56711e-10	-1.15314	9.2404e-05	-2.56711e-10	-1.02486
120541133	chr12:120541133:A:G	4.30454e-11	-2.56711e-10	-0.0530483	1.92206e-07	-2.56711e-10	-0.204692	0.000232379	-2.56711e-10	-0.102658
120541560	chr12:120541560:G:A	1.22695e-11	-2.56711e-10	-1.30819	6.4262e-08	-2.56711e-10	-1.30029	6.96552e-05	-2.56711e-10	-1.30747
120541651	chr12:120541651:G:A	6.35099e-12	-1.96669	-3.18773e-10	3.47175e-08	-1.91601	-3.18773e-10	3.58558e-05	-1.97152	-3.18773e-10
120541965	chr12:120541965:C:A	4.24028e-12	-1.37429	-0.996384	1.35527e-08	-1.88643	-0.970248	2.20135e-05	-1.50916	-0.950213
120542453	chr12:120542453:G:A	1.82166e-11	-2.56711e-10	-0.912973	7.7751e-08	-2.56711e-10	-1.10975	9.79026e-05	-2.56711e-10	-0.967055
120542696	chr12:120542696:G:A	4.28479e-12	-1.10638	-1.25385	1.14311e-08	-1.72431	-1.30261	2.06496e-05	-1.25411	-1.26922
120543607	chr12:120543607:A:G	2.30356e-12	-1.89081	-1.09004	1.35744e-08	-1.92483	-0.93024	1.39685e-05	-1.9111	-1.00312
120543668	chr12:120543668:T:C	2.36176e-12	-1.90181	-1.05409	1.41264e-08	-1.93287	-0.882344	1.44377e-05	-1.92051	-0.960674
120543748	chr12:120543748:C:T	3.11297e-11	-0.377142	-3.18773e-10	5.11873e-07	0.774818	-3.18773e-10	0.000361121	0.338186	-3.18773e-10
120544176	chr12:120544176:G:A	2.38648e-11	-2.56711e-10	-0.642899	1.1931e-07	-2.56711e-10	-0.681537	0.000138916	-2.56711e-10	-0.617158
120544198	chr12:120544198:G:C	2.13037e-11	-2.56711e-10	-0.756423	1.14623e-07	-2.56711e-10	-0.721611	0.000125214	-2.56711e-10	-0.721004
120544273	chr12:120544273:A:G	1.54738e-10	1.22643	-3.18773e-10	4.24491e-07	0.587631	-3.18773e-10	0.00116062	1.50568	-3.18773e-10
120544568	chr12:120544568:G:T	6.35144e-12	-1.96662	-3.18773e-10	3.70548e-08	-1.85086	-3.18773e-10	3.64436e-05	-1.95526	-3.18773e-10
120544595	chr12:120544595:T:C	7.73206e-11	-2.56711e-10	0.532656	4.13783e-07	-2.56711e-10	0.562084	0.000470423	-2.56711e-10	0.602605
120544897	chr12:120544897:G:A	2.35417e-12	-1.86328	-1.09584	1.73298e-08	-1.90308	-0.707753	1.52238e-05	-1.8948	-0.933369
120544930	chr12:120544930:G:A	2.29644e-12	-1.8993	-1.08464	1.35835e-08	-1.93128	-0.923127	1.39546e-05	-1.91853	-0.996687
120545174	chr12:120545174:GA:G	6.33194e-12	-1.9697	-3.18773e-10	3.28716e-08	-1.97065	-3.18773e-10	3.68976e-05	-1.94288	-3.18773e-10
120545273	chr12:120545273:T:C	2.75865e-12	-1.49092	-1.30965	1.57115e-08	-1.45806	-1.25081	1.91011e-05	-1.30596	-1.29532
120545436	chr12:120545436:C:T	6.85707e-12	-0.613828	-1.2762	1.56538e-08	-1.40367	-1.30887	2.8984e-05	-0.891475	-1.29281
120545705	chr12:120545705:T:C	4.65776e-11	-2.56711e-10	0.0258161	2.37351e-07	-2.56711e-10	0.00628032	0.000253616	-2.56711e-10	-0.0152058
120545778	chr12:120545778:A:G	1.42305e-10	1.14267	-3.18773e-10	4.00604e-07	0.529714	-3.18773e-10	0.00106092	1.41586	-3.18773e-10
120546068	chr12:120546068:G:A	4.6531e-11	-2.56711e-10	0.0248137	2.37119e-07	-2.56711e-10	0.00530129	0.000253375	-2.56711e-10	-0.0161559
120546829	chr12:120546829:A:C	4.12077e-12	-1.16849	-1.23078	1.11834e-08	-1.75578	-1.29305	1.99139e-05	-1.3104	-1.24921
120546972	chr12:120546972:C:T	2.86044e-11	-0.461743	-3.18773e-10	4.58961e-07	0.665706	-3.18773e-10	0.00032633	0.236881	-3.18773e-10
120546975	chr12:120546975:A:C	2.19779e-11	-2.56711e-10	-0.725268	1.08055e-07	-2.56711e-10	-0.780617	0.000123015	-2.56711e-10	-0.738721
120546979	chr12:120546979:T:G	1.23681e-11	-2.56711e-10	-1.30019	6.36795e-08	-2.56711e-10	-1.3094	6.99247e-05	-2.56711e-10	-1.30361
120547533	chr12:120547533:A:G	2.98555e-11	-0.418935	-3.18773e-10	4.87058e-07	0.725124	-3.18773e-10	0.000344299	0.290484	-3.18773e-10
120547959	chr12:120547959:G:A	7.02868e-12	-1.86531	-3.18773e-10	4.48166e-08	-1.66068	-3.18773e-10	3.72825e-05	-1.9325	-3.18773e-10
120547975	chr12:120547975:T:C	8.52476e-11	-2.56711e-10	0.630255	4.56887e-07	-2.56711e-10	0.661177	0.000517419	-2.56711e-10	0.697826
120548363	chr12:120548363:G:GA	1.8041e-11	-2.56711e-10	-0.922656	7.72135e-08	-2.56711e-10	-1.11668	9.70228e-05	-2.56711e-10	-0.976081
120548407	chr12:120548407:C:G	1.37906e-11	-2.56711e-10	-1.19131	7.77625e-08	-2.56711e-10	-1.1096	7.94666e-05	-2.56711e-10	-1.17569
120548891	chr12:120548891:C:T	8.94285e-12	-1.62445	-3.18773e-10	7.04923e-08	-1.20775	-3.18773e-10	4.61909e-05	-1.71825	-3.18773e-10
120548939	chr12:120548939:G:A	1.96951e-12	-1.84936	-1.28816	1.13573e-08	-1.89093	-1.14247	1.14635e-05	-1.88058	-1.23128
120548998	chr12:120548998:A:G	4.76208e-12	-1.62384	-0.630776	1.92898e-08	-1.7613	-0.742384	2.23946e-05	-1.75726	-0.684945
120549229	chr12:120549229:A:G	2.42454e-11	-2.56711e-10	-0.627079	1.37341e-07	-2.56711e-10	-0.540793	0.000144308	-2.56711e-10	-0.579076
120549529	chr12:120549529:A:T	2.41824e-11	-2.56711e-10	-0.62968	1.36972e-07	-2.56711e-10	-0.543485	0.000143924	-2.56711e-10	-0.581741
120549588	chr12:120549588:G:A	2.10718e-12	-1.76048	-1.30948	1.24276e-08	-1.6678	-1.27553	1.43946e-05	-1.58217	-1.302
120549818	chr12:120549818:A:C	2.31788e-12	-1.91056	-1.06409	1.38538e-08	-1.93957	-0.895126	1.41608e-05	-1.9282	-0.972349
120549855	chr12:120549855:T:G	1.66329e-11	-2.56711e-10	-1.00392	7.9274e-08	-2.56711e-10	-1.09035	9.14726e-05	-2.56711e-10	-1.03499
120550246	chr12:120550246:T:C	1.50076e-11	-2.56711e-10	-1.10675	7.96831e-08	-2.56711e-10	-1.0852	8.91821e-05	-2.56711e-10	-1.06035
120550323	chr12:120550323:C:T	1.31677e-11	-2.56711e-10	-1.23754	7.22172e-08	-2.56711e-10	-1.18358	7.39509e-05	-2.56711e-10	-1.24763
120550435	chr12:120550435:A:G	2.96248e-12	-1.66974	-1.05954	1.50369e-08	-1.56054	-1.19221	1.9596e-05	-1.45942	-1.11628
120550462	chr12:120550462:T:A	1.52922e-11	-2.56711e-10	-1.08796	8.12965e-08	-2.56711e-10	-1.06516	9.10672e-05	-2.56711e-10	-1.03943
120550543	chr12:120550543:T:G	2.38385e-11	-2.56711e-10	-0.644002	1.34817e-07	-2.56711e-10	-0.559342	0.000141802	-2.56711e-10	-0.596597
120550609	chr12:120550609:T:C	6.32479e-12	-1.97083	-3.18773e-10	3.28432e-08	-1.97152	-3.18773e-10	3.67536e-05	-1.94679	-3.18773e-10
120550657	chr12:120550657:C:T	1.97932e-12	-1.83951	-1.29304	1.13059e-08	-1.88366	-1.15427	1.14465e-05	-1.87259	-1.24076
120550757	chr12:120550757:C:T	3.44704e-11	-0.275204	-3.18773e-10	7.46344e-07	1.15193	-3.18773e-10	0.000375542	0.377342	-3.18773e-10
120550895	chr12:120550895:C:G	2.39927e-12	-1.96687	-0.973269	1.9439e-08	-1.60416	-0.891822	1.49575e-05	-1.97206	-0.873748
120551073	chr12:120551073:C:T	1.55414e-11	-2.56711e-10	-1.07179	7.48997e-08	-2.56711e-10	-1.14711	8.57803e-05	-2.56711e-10	-1.09924
120551100	chr12:120551100:C:T	7.81238e-12	-0.48324	-1.27635	1.71184e-08	-1.31428	-1.30882	3.25571e-05	-0.775133	-1.2929
120551541	chr12:120551541:C:T	3.11113e-11	-0.377734	-3.18773e-10	5.12298e-07	0.775648	-3.18773e-10	0.00036103	0.337933	-3.18773e-10
120551973	chr12:120551973:C:T	1.34068e-11	-2.56711e-10	-1.21954	6.80493e-08	-2.56711e-10	-1.24303	7.7475e-05	-2.56711e-10	-1.20107
120551993	chr12:120551993:A:G	4.40165e-12	-1.11135	-1.22198	1.15534e-08	-1.72721	-1.28907	2.10907e-05	-1.26023	-1.24196
120551997	chr12:120551997:G:C	1.72677e-11	-2.56711e-10	-0.966465	7.47466e-08	-2.56711e-10	-1.14915	9.30772e-05	-2.56711e-10	-1.0176
120552333	chr12:120552333:G:C	4.15985e-11	-2.56711e-10	-0.0872391	1.86255e-07	-2.56711e-10	-0.236143	0.000224752	-2.56711e-10	-0.136029
120552985	chr12:120552985:A:G	1.66589e-11	-2.56711e-10	-1.00236	7.91386e-08	-2.56711e-10	-1.09206	9.15139e-05	-2.56711e-10	-1.03454
120553684	chr12:120553684:T:G	1.68567e-11	-2.56711e-10	-0.990559	7.36593e-08	-2.56711e-10	-1.16381	9.11539e-05	-2.56711e-10	-1.03848
120554157	chr12:120554157:G:A	5.09004e-11	-2.56711e-10	0.114567	2.79196e-07	-2.56711e-10	0.168656	0.000303546	-2.56711e-10	0.164505
120554210	chr12:120554210:T:C	2.30302e-12	-1.90259	-1.07849	1.369e-08	-1.93335	-0.913242	1.40233e-05	-1.9212	-0.989107
120554222	chr12:120554222:G:A	1.25519e-11	-2.56711e-10	-1.28543	6.70593e-08	-2.56711e-10	-1.25768	7.14024e-05	-2.56711e-10	-1.2827
120554441	chr12:120554441:C:A	1.27462e-11	-2.56711e-10	-1.27007	6.79787e-08	-2.56711e-10	-1.24407	7.25522e-05	-2.56711e-10	-1.26672
120554598	chr12:120554598:C:T	2.07126e-12	-1.77789	-1.30926	1.2181e-08	-1.68934	-1.27404	1.40585e-05	-1.60684	-1.30096
120554608	chr12:120554608:G:A	1.27171e-11	-2.56711e-10	-1.27236	6.47569e-08	-2.56711e-10	-1.29262	7.18222e-05	-2.56711e-10	-1.27683
120555582	chr12:120555582:G:A	1.58217e-11	-2.56711e-10	-1.05392	8.43531e-08	-2.56711e-10	-1.02825	9.45295e-05	-2.56711e-10	-1.00212
120555988	chr12:120555988:C:T	6.7085e-12	-1.91193	-3.18773e-10	5.95019e-08	-1.37725	-3.18773e-10	4.13914e-05	-1.82795	-3.18773e-10
120556014	chr12:120556014:C:T	2.13762e-12	-1.74592	-1.30969	1.25635e-08	-1.65127	-1.2812	1.46332e-05	-1.56339	-1.30435
120556069	chr12:120556069:G:A	2.31295e-11	-2.56711e-10	-0.674197	1.02206e-07	-2.56711e-10	-0.836269	0.00012688	-2.56711e-10	-0.707783
120556082	chr12:120556082:C:T	1.27441e-11	-2.56711e-10	-1.27023	6.79638e-08	-2.56711e-10	-1.24428	7.25417e-05	-2.56711e-10	-1.26687
120556263	chr12:120556263:G:A	2.72584e-11	-0.509944	-3.18773e-10	4.30329e-07	0.601292	-3.18773e-10	0.000307777	0.178348	-3.18773e-10
120556283	chr12:120556283:C:T	7.16804e-12	-1.84567	-3.18773e-10	3.32385e-08	-1.95955	-3.18773e-10	3.80713e-05	-1.91157	-3.18773e-10
120556361	chr12:120556361:C:T	2.14936e-11	-2.56711e-10	-0.747548	1.28666e-07	-2.56711e-10	-0.606039	0.000129571	-2.56711e-10	-0.686797
120556685	chr12:120556685:T:A	2.10609e-12	-1.76084	-1.30963	1.23636e-08	-1.6697	-1.2788	1.4344e-05	-1.58446	-1.30323
120556865	chr12:120556865:A:G	1.51295e-11	-2.56711e-10	-1.09866	8.03927e-08	-2.56711e-10	-1.07634	8.99963e-05	-2.56711e-10	-1.05126
120556910	chr12:120556910:T:C	7.83632e-12	-1.75653	-3.18773e-10	4.39091e-08	-1.68114	-3.18773e-10	4.32696e-05	-1.78358	-3.18773e-10
120557011	chr12:120557011:G:T	2.78717e-11	-2.56711e-10	-0.487693	1.50292e-07	-2.56711e-10	-0.450681	0.000154058	-2.56711e-10	-0.513698
120557016	chr12:120557016:C:T	2.16861e-12	-1.77193	-1.26928	1.27837e-08	-1.82373	-1.09136	1.2714e-05	-1.81161	-1.19671
120557129	chr12:120557129:G:A	3.37396e-12	-1.519	-1.08022	1.40968e-08	-1.67645	-1.14086	1.58701e-05	-1.67049	-1.1161
120557254	chr12:120557254:T:C	3.36754e-11	-0.298536	-3.18773e-10	7.21491e-07	1.11806	-3.18773e-10	0.000365039	0.348976	-3.18773e-10
120557529	chr12:120557529:G:A	3.2161e-12	-1.34095	-1.30618	1.99524e-08	-1.30313	-1.16677	2.29521e-05	-1.15239	-1.26523
120557883	chr12:120557883:C:T	1.28857e-10	1.0434	-3.18773e-10	3.6608e-07	0.439593	-3.18773e-10	0.00095625	1.31199	-3.18773e-10
120558150	chr12:120558150:A:G	2.75345e-11	-0.499864	-3.18773e-10	4.37733e-07	0.61835	-3.18773e-10	0.000311965	0.191865	-3.18773e-10
120558790	chr12:120558790:C:T	6.15043e-12	-0.719016	-1.27977	1.46172e-08	-1.47176	-1.3093	2.61368e-05	-0.992278	-1.29541
120558865	chr12:120558865:C:T	2.71229e-12	-1.85248	-0.965031	2.09421e-08	-1.89284	-0.528656	1.80434e-05	-1.88399	-0.77426
120559059	chr12:120559059:T:A	4.75993e-12	-1.64312	-0.61195	1.93319e-08	-1.77563	-0.725872	2.24498e-05	-1.77175	-0.667994
120559095	chr12:120559095:A:G	8.67428e-11	-2.56711e-10	0.647643	4.66303e-07	-2.56711e-10	0.681576	0.000528426	-2.56711e-10	0.718876
120559156	chr12:120559156:TA:T	1.99334e-12	-1.81583	-1.30966	1.15729e-08	-1.73538	-1.27921	1.33176e-05	-1.65819	-1.30375
120559216	chr12:120559216:G:C	5.02075e-11	-2.56711e-10	0.100861	2.30326e-07	-2.56711e-10	-0.0237647	0.000265421	-2.56711e-10	0.0302914
120559552	chr12:120559552:T:G	2.69305e-11	-0.522043	-3.18773e-10	4.25529e-07	0.590074	-3.18773e-10	0.000304272	0.166893	-3.18773e-10
120559799	chr12:120559799:G:A	1.90275e-12	-1.88143	-1.29058	1.10219e-08	-1.91615	-1.14723	1.11083e-05	-1.90772	-1.23562
120559822	chr12:120559822:A:C	2.85992e-11	-0.461927	-3.18773e-10	4.59758e-07	0.667441	-3.18773e-10	0.000326558	0.237579	-3.18773e-10
120559891	chr12:120559891:A:G	1.26415e-11	-2.56711e-10	-1.27832	6.85276e-08	-2.56711e-10	-1.23602	7.26576e-05	-2.56711e-10	-1.26527
120559934	chr12:120559934:T:C	3.15354e-12	-1.35717	-1.30961	1.79851e-08	-1.32381	-1.24991	2.22901e-05	-1.1521	-1.29479
120560096	chr12:120560096:T:G	3.04147e-11	-2.56711e-10	-0.400377	1.7427e-07	-2.56711e-10	-0.302654	0.000181969	-2.56711e-10	-0.347192
120560134	chr12:120560134:T:C	2.62973e-11	-0.54584	-3.18773e-10	4.11004e-07	0.555344	-3.18773e-10	0.000294853	0.13545	-3.18773e-10
120560196	chr12:120560196:A:G	2.01573e-12	-1.80785	-1.30647	1.11074e-08	-1.85165	-1.20399	1.13909e-05	-1.84547	-1.27275
120560374	chr12:120560374:G:A	1.26274e-11	-2.56711e-10	-1.27944	6.76826e-08	-2.56711e-10	-1.24843	7.17032e-05	-2.56711e-10	-1.27849
120560640	chr12:120560640:A:G	2.91691e-12	-1.68672	-1.05806	1.47644e-08	-1.58102	-1.19002	1.91596e-05	-1.48337	-1.11486
120560678	chr12:120560678:G:A	1.25359e-11	-2.56711e-10	-1.28671	6.7627e-08	-2.56711e-10	-1.24925	7.19231e-05	-2.56711e-10	-1.27543
120561324	chr12:120561324:G:A	2.46501e-12	-1.80746	-1.10565	3.95881e-08	-0.88955	-0.89518	2.08351e-05	-1.46386	-1.05052
120562330	chr12:120562330:A:G	1.2544e-11	-2.56711e-10	-1.28606	6.38244e-08	-2.56711e-10	-1.30712	6.97846e-05	-2.56711e-10	-1.30561
120562466	chr12:120562466:G:A	6.38511e-12	-1.96134	-3.18773e-10	3.33821e-08	-1.95524	-3.18773e-10	3.58194e-05	-1.97254	-3.18773e-10
120562975	chr12:120562975:G:A	1.23957e-11	-2.56711e-10	-1.29795	6.37098e-08	-2.56711e-10	-1.30892	7.00515e-05	-2.56711e-10	-1.3018
120563043	chr12:120563043:G:A	8.76188e-12	-1.64489	-3.18773e-10	3.32626e-08	-1.95882	-3.18773e-10	3.93438e-05	-1.87869	-3.18773e-10
120563751	chr12:120563751:G:A	7.43594e-12	-1.80898	-3.18773e-10	3.30615e-08	-1.96489	-3.18773e-10	4.24702e-05	-1.80223	-3.18773e-10
120564153	chr12:120564153:C:G	1.56242e-11	-2.56711e-10	-1.06648	7.50409e-08	-2.56711e-10	-1.14523	8.61069e-05	-2.56711e-10	-1.09544
120565002	chr12:120565002:C:T	1.11431e-11	-1.40448	-3.18773e-10	1.42979e-07	-0.500564	-3.18773e-10	9.53311e-05	-0.993671	-3.18773e-10
120565329	chr12:120565329:C:T	1.34785e-11	-2.56711e-10	-1.21421	7.54804e-08	-2.56711e-10	-1.13939	7.75504e-05	-2.56711e-10	-1.2001
120566052	chr12:120566052:A:G	1.38251e-11	-2.56711e-10	-1.18882	7.73115e-08	-2.56711e-10	-1.11542	7.95993e-05	-2.56711e-10	-1.17402
120566092	chr12:120566092:A:G	2.24661e-11	-2.56711e-10	-0.703296	1.10691e-07	-2.56711e-10	-0.756513	0.000125694	-2.56711e-10	-0.717178
120566269	chr12:120566269:A:G	1.22606e-11	-2.56711e-10	-1.30891	6.4369e-08	-2.56711e-10	-1.29863	7.00384e-05	-2.56711e-10	-1.30198
120566433	chr12:120566433:A:C	3.05415e-11	-0.396218	-3.18773e-10	5.02271e-07	0.755881	-3.18773e-10	0.000353672	0.317342	-3.18773e-10
120566451	chr12:120566451:C:T	1.42923e-11	-2.56711e-10	-1.15558	7.56814e-08	-2.56711e-10	-1.13673	8.445e-05	-2.56711e-10	-1.11487
120566573	chr12:120566573:A:G	3.31e-12	-1.55168	-1.06667	1.3906e-08	-1.70185	-1.12909	1.56518e-05	-1.69673	-1.10372
120566657	chr12:120566657:G:A	2.01471e-11	-0.812245	-3.18773e-10	8.80123e-08	-0.985782	-3.18773e-10	0.000127518	-0.702772	-3.18773e-10
120566787	chr12:120566787:C:A	1.98518e-12	-1.82308	-1.30652	1.17276e-08	-1.74301	-1.2583	1.33199e-05	-1.66875	-1.29302
120566800	chr12:120566800:TA:T	2.28973e-11	-2.56711e-10	-0.684287	1.14564e-07	-2.56711e-10	-0.722126	0.000133182	-2.56711e-10	-0.659312
120567658	chr12:120567658:G:A	1.71112e-11	-2.56711e-10	-0.975568	8.11737e-08	-2.56711e-10	-1.06667	9.39556e-05	-2.56711e-10	-1.0082
120567861	chr12:120567861:GT:G	1.85684e-12	-1.88869	-1.30774	9.80036e-09	-1.91976	-1.26108	1.03558e-05	-1.91149	-1.30199
120567967	chr12:120567967:AGAATT:A	6.55191e-12	-0.68447	-1.25108	1.50572e-08	-1.44965	-1.30176	2.75655e-05	-0.96027	-1.27419
120568155	chr12:120568155:A:G	2.02924e-12	-1.91617	-1.19147	8.89878e-09	-1.96768	-1.30967	1.04928e-05	-1.92084	-1.27951
120568498	chr12:120568498:T:C	2.20103e-12	-1.71875	-1.30763	1.28421e-08	-1.61662	-1.2939	1.50882e-05	-1.52823	-1.30889
120568824	chr12:120568824:T:G	8.19675e-12	-0.449691	-1.26188	2.02902e-08	-1.29222	-1.16091	3.51272e-05	-0.761133	-1.23092
120569027	chr12:120569027:A:G	1.82841e-11	-2.56711e-10	-0.909272	7.79307e-08	-2.56711e-10	-1.10744	9.8267e-05	-2.56711e-10	-0.96334
120569340	chr12:120569340:TGTG:T	1.23064e-11	-2.56711e-10	-1.30518	6.49864e-08	-2.56711e-10	-1.28908	7.06181e-05	-2.56711e-10	-1.29374
120569693	chr12:120569693:A:G	1.22923e-11	-2.56711e-10	-1.30633	6.3685e-08	-2.56711e-10	-1.30931	6.96128e-05	-2.56711e-10	-1.30808
120569713	chr12:120569713:T:C	1.67295e-11	-2.56711e-10	-0.998131	7.96295e-08	-2.56711e-10	-1.08587	9.19704e-05	-2.56711e-10	-1.02956
120569856	chr12:120569856:T:G	1.77834e-11	-2.56711e-10	-0.937036	1.01254e-07	-2.56711e-10	-0.845631	0.000103942	-2.56711e-10	-0.907199
120569985	chr12:120569985:C:T	1.22817e-11	-2.56711e-10	-1.3072	6.44068e-08	-2.56711e-10	-1.29804	6.97288e-05	-2.56711e-10	-1.30641
120570165	chr12:120570165:G:A	3.06138e-11	-0.393854	-3.18773e-10	5.07129e-07	0.765506	-3.18773e-10	0.000356303	0.324754	-3.18773e-10
120570169	chr12:120570169:G:A	1.57534e-11	-2.56711e-10	-1.05825	7.57262e-08	-2.56711e-10	-1.13613	8.69478e-05	-2.56711e-10	-1.08572
120570668	chr12:120570668:A:G	3.46746e-11	-0.269298	-3.18773e-10	7.51897e-07	1.15934	-3.18773e-10	0.000378515	0.385229	-3.18773e-10
120570991	chr12:120570991:A:G	2.22056e-11	-2.56711e-10	-0.714962	1.07986e-07	-2.56711e-10	-0.781254	0.000123029	-2.56711e-10	-0.738604
120571059	chr12:120571059:A:G	2.16505e-11	-2.56711e-10	-0.740278	1.06841e-07	-2.56711e-10	-0.791914	0.000121181	-2.56711e-10	-0.753745
120571155	chr12:120571155:G:A	6.30692e-12	-0.707986	-1.26567	1.80949e-08	-1.43733	-1.1303	2.69319e-05	-1.04622	-1.2115
120571395	chr12:120571395:C:T	2.16155e-12	-1.73605	-1.30843	1.28751e-08	-1.64558	-1.26238	1.48841e-05	-1.55333	-1.2974
120571525	chr12:120571525:A:C	1.51405e-11	-2.56711e-10	-1.09793	8.04547e-08	-2.56711e-10	-1.07556	9.00702e-05	-2.56711e-10	-1.05044
120571793	chr12:120571793:A:G	2.48338e-11	-2.56711e-10	-0.6031	1.33725e-07	-2.56711e-10	-0.56747	0.000146285	-2.56711e-10	-0.565472
120572140	chr12:120572140:T:C	8.4372e-12	-1.50037	-0.182288	3.60565e-08	-1.6671	-0.211069	3.90672e-05	-1.67101	-0.214733
120572289	chr12:120572289:A:G	4.59463e-11	0.0121683	-3.18773e-10	1.07464e-06	1.51648	-3.18773e-10	0.000520639	0.70403	-3.18773e-10
120573060	chr12:120573060:T:C	1.69257e-11	-2.56711e-10	-0.98647	8.02704e-08	-2.56711e-10	-1.07786	9.28784e-05	-2.56711e-10	-1.01974
120573082	chr12:120573082:G:A	3.03222e-11	-0.403425	-3.18773e-10	4.96953e-07	0.745236	-3.18773e-10	0.000350769	0.309099	-3.18773e-10
120573113	chr12:120573113:C:T	1.5391e-11	-2.56711e-10	-1.08152	8.18677e-08	-2.56711e-10	-1.05815	9.17311e-05	-2.56711e-10	-1.03217
120573203	chr12:120573203:G:A	1.25606e-11	-2.56711e-10	-1.28474	6.78288e-08	-2.56711e-10	-1.24627	7.20962e-05	-2.56711e-10	-1.27303
120573250	chr12:120573250:G:A	1.4461e-11	-2.56711e-10	-1.14385	7.65302e-08	-2.56711e-10	-1.12557	8.55478e-05	-2.56711e-10	-1.10195
120574004	chr12:120574004:A:G	1.2265e-11	-2.56711e-10	-1.30856	6.51017e-08	-2.56711e-10	-1.28731	6.95439e-05	-2.56711e-10	-1.30907
120574045	chr12:120574045:T:C	2.44328e-12	-1.64233	-1.27963	1.60351e-08	-1.62188	-1.0666	1.71911e-05	-1.50267	-1.20397
120574355	chr12:120574355:A:G	2.21075e-11	-2.56711e-10	-0.719389	1.0754e-07	-2.56711e-10	-0.785394	0.000122497	-2.56711e-10	-0.742938
120574653	chr12:120574653:C:T	5.82976e-12	-1.00314	-1.04919	1.98651e-08	-1.63084	-0.843448	2.78778e-05	-1.27366	-0.949535
120574782	chr12:120574782:C:T	1.43358e-11	-2.56711e-10	-1.15254	7.59268e-08	-2.56711e-10	-1.13349	8.47575e-05	-2.56711e-10	-1.11123
120574914	chr12:120574914:C:T	6.35575e-12	-1.96594	-3.18773e-10	3.29813e-08	-1.96732	-3.18773e-10	3.72847e-05	-1.93244	-3.18773e-10
120575345	chr12:120575345:G:T	1.74432e-12	-1.95654	-1.30241	1.00096e-08	-1.96935	-1.19036	1.02025e-05	-1.96618	-1.26221
120575982	chr12:120575982:T:C	1.17114e-11	-1.35474	-3.18773e-10	1.30635e-07	-0.590854	-3.18773e-10	0.000107479	-0.87373	-3.18773e-10
120576224	chr12:120576224:G:A	4.34062e-12	-1.13644	-1.21085	1.14502e-08	-1.742	-1.28325	2.07922e-05	-1.28474	-1.23171
120576264	chr12:120576264:G:A	4.38046e-12	-1.03381	-1.30434	6.76587e-08	0.0472516	-1.29604	3.86438e-05	-0.591531	-1.30511
120576357	chr12:120576357:G:A	6.69459e-12	-0.641766	-1.27224	1.53754e-08	-1.42246	-1.30803	2.81667e-05	-0.922796	-1.29009
120577001	chr12:120577001:C:T	2.97099e-11	-2.56711e-10	-0.423825	1.6992e-07	-2.56711e-10	-0.327929	0.000177605	-2.56711e-10	-0.371465
120577038	chr12:120577038:G:C	1.77238e-12	-1.95801	-1.28497	1.05763e-08	-1.96999	-1.13466	1.05751e-05	-1.96703	-1.2255
120577365	chr12:120577365:A:G	1.47816e-11	-2.56711e-10	-1.12192	7.84819e-08	-2.56711e-10	-1.10039	8.77162e-05	-2.56711e-10	-1.07692
120577851	chr12:120577851:T:C	1.463e-10	-2.56711e-10	1.17035	5.26007e-07	-2.56711e-10	0.802056	0.000760525	-2.56711e-10	1.08298
120577873	chr12:120577873:AT:A	2.15424e-12	-1.74336	-1.30451	1.2995e-08	-1.64857	-1.25013	1.49116e-05	-1.56034	-1.28855
120578104	chr12:120578104:G:A	1.35881e-11	-2.56711e-10	-1.20611	6.53965e-08	-2.56711e-10	-1.28279	7.53176e-05	-2.56711e-10	-1.22931
120578411	chr12:120578411:C:T	1.73213e-12	-1.96341	-1.30254	9.98296e-09	-1.97192	-1.19046	1.0158e-05	-1.97022	-1.26255
120578868	chr12:120578868:G:A	1.65959e-11	-2.56711e-10	-1.00615	7.91063e-08	-2.56711e-10	-1.09247	9.12808e-05	-2.56711e-10	-1.03709
120579021	chr12:120579021:T:C	3.14915e-11	-2.56711e-10	-0.365585	1.75972e-07	-2.56711e-10	-0.292932	0.000188692	-2.56711e-10	-0.310913
120579368	chr12:120579368:A:G	3.34594e-12	-1.54632	-1.06124	1.40158e-08	-1.69832	-1.12475	1.57912e-05	-1.69266	-1.09892
120579461	chr12:120579461:C:T	1.76566e-12	-1.95158	-1.2952	1.02941e-08	-1.96693	-1.16475	1.04053e-05	-1.96298	-1.24573
120579636	chr12:120579636:A:G	3.16921e-12	-1.55616	-1.10566	1.3329e-08	-1.70699	-1.16632	1.50333e-05	-1.70033	-1.14044
120579641	chr12:120579641:G:A	4.87566e-11	-2.56711e-10	0.0715363	2.88273e-07	-2.56711e-10	0.200648	0.000292877	-2.56711e-10	0.128724
120579671	chr12:120579671:GT:G	2.1564e-12	-1.74222	-1.30464	1.30037e-08	-1.64731	-1.25071	1.49293e-05	-1.55889	-1.28881
120580137	chr12:120580137:G:C	6.50532e-12	-0.6742	-1.26848	1.50787e-08	-1.44269	-1.30728	2.74568e-05	-0.95105	-1.28736
120580258	chr12:120580258:G:A	1.74655e-12	-1.95907	-1.29859	1.01428e-08	-1.97044	-1.17606	1.02801e-05	-1.9677	-1.25311
120580783	chr12:120580783:G:A	6.90209e-12	-0.610694	-1.27279	1.56844e-08	-1.40245	-1.30814	2.89508e-05	-0.89492	-1.29051
120580956	chr12:120580956:T:C	1.74326e-11	-2.56711e-10	-0.956964	7.5382e-08	-2.56711e-10	-1.14069	9.40289e-05	-2.56711e-10	-1.00743
120581007	chr12:120581007:C:G	6.74722e-12	-1.90617	-3.18773e-10	3.67258e-08	-1.85978	-3.18773e-10	3.80475e-05	-1.91219	-3.18773e-10
120581816	chr12:120581816:T:C	1.62319e-11	-2.56711e-10	-1.02833	9.1971e-08	-2.56711e-10	-0.941786	9.38419e-05	-2.56711e-10	-1.00942
120581836	chr12:120581836:G:A	1.15151e-11	-1.37165	-3.18773e-10	1.27343e-07	-0.616371	-3.18773e-10	0.000104969	-0.897364	-3.18773e-10
120582868	chr12:120582868:T:G	1.35013e-11	-1.21252	-3.18773e-10	1.89696e-07	-0.217837	-3.18773e-10	0.000120997	-0.755261	-3.18773e-10
120582889	chr12:120582889:G:A	2.1916e-12	-1.72099	-1.30968	1.29501e-08	-1.62177	-1.28039	1.51201e-05	-1.53083	-1.30417
120583033	chr12:120583033:T:A	1.84049e-11	-2.56711e-10	-0.902689	1.0543e-07	-2.56711e-10	-0.805214	0.000106394	-2.56711e-10	-0.883877
120583034	chr12:120583034:G:A	1.1574e-11	-1.36654	-3.18773e-10	1.27912e-07	-0.611914	-3.18773e-10	0.000105555	-0.891795	-3.18773e-10
120583049	chr12:120583049:G:A	1.88712e-11	-2.56711e-10	-0.877669	9.35539e-08	-2.56711e-10	-0.924721	0.000104826	-2.56711e-10	-0.898727
120583327	chr12:120583327:G:T	2.76396e-11	-2.56711e-10	-0.496054	1.57213e-07	-2.56711e-10	-0.405656	0.000164843	-2.56711e-10	-0.446035
120583390	chr12:120583390:A:G	5.99797e-12	-0.739893	-1.28399	1.70601e-08	-1.45671	-1.16981	2.55269e-05	-1.07129	-1.24001
120583403	chr12:120583403:C:T	2.16043e-12	-1.73531	-1.30969	1.2719e-08	-1.63939	-1.28076	1.48263e-05	-1.55027	-1.30435
120583707	chr12:120583707:T:C	5.53392e-11	-2.56711e-10	0.198177	3.03802e-07	-2.56711e-10	0.253118	0.000330627	-2.56711e-10	0.249962
120583811	chr12:120583811:G:A	1.74014e-12	-1.96516	-1.29617	1.02013e-08	-1.97233	-1.16842	1.03021e-05	-1.97104	-1.24764
120584078	chr12:120584078:TTTTG:T	6.08881e-12	-0.829415	-1.17944	1.38638e-08	-1.56786	-1.26612	2.79758e-05	-1.01498	-1.20471
120584267	chr12:120584267:G:C	1.10294e-11	-1.41474	-3.18773e-10	1.17188e-07	-0.699477	-3.18773e-10	9.78655e-05	-0.967434	-3.18773e-10
120584296	chr12:120584296:T:C	2.23391e-12	-1.70238	-1.30917	1.33364e-08	-1.60054	-1.27223	1.55512e-05	-1.50643	-1.30046
120584678	chr12:120584678:G:A	2.05062e-11	-0.321538	-0.473038	1.23648e-07	-0.592032	-0.0537917	0.000142803	-0.296933	-0.29263
120584837	chr12:120584837:C:G	2.4422e-12	-1.62888	-1.29352	1.40421e-08	-1.51369	-1.3075	1.69499e-05	-1.41417	-1.3066
120585229	chr12:120585229:G:A	6.87822e-12	-1.88694	-3.18773e-10	4.41363e-08	-1.67598	-3.18773e-10	3.68112e-05	-1.94522	-3.18773e-10
120585605	chr12:120585605:T:C	9.65479e-12	-1.39567	-0.152184	4.0454e-08	-1.58034	-0.182756	4.39811e-05	-1.58254	-0.184728
120586229	chr12:120586229:T:C	1.91128e-12	-1.86783	-1.2997	1.18002e-08	-1.76593	-1.22922	1.26716e-05	-1.73232	-1.27934
120586263	chr12:120586263:A:G	3.50765e-12	-1.47896	-1.0814	1.46057e-08	-1.64059	-1.14126	1.64605e-05	-1.63288	-1.11718
120586316	chr12:120586316:C:T	1.54397e-11	-1.07836	-3.18773e-10	3.54901e-08	-1.89401	-3.18773e-10	6.44408e-05	-1.38528	-3.18773e-10
120586373	chr12:120586373:C:T	1.27009e-11	-2.56711e-10	-1.27363	6.92083e-08	-2.56711e-10	-1.22614	7.30897e-05	-2.56711e-10	-1.25934
120586583	chr12:120586583:G:A	6.82378e-12	-1.89489	-3.18773e-10	4.27674e-08	-1.70748	-3.18773e-10	3.66891e-05	-1.94855	-3.18773e-10
120586794	chr12:120586794:TG:T	1.03978e-10	-2.56711e-10	0.828879	5.56006e-07	-2.56711e-10	0.857521	0.000634572	-2.56711e-10	0.901923
120587633	chr12:120587633:G:A	1.34733e-11	-2.56711e-10	-1.21459	7.47508e-08	-2.56711e-10	-1.1491	8.00336e-05	-2.56711e-10	-1.16858
120587915	chr12:120587915:T:C	2.04853e-12	-1.97257	-1.12561	1.49947e-08	-1.96878	-0.78678	1.34768e-05	-1.97015	-0.979905
120587988	chr12:120587988:A:G	6.36241e-12	-1.9649	-3.18773e-10	3.93955e-08	-1.78961	-3.18773e-10	3.8231e-05	-1.90738	-3.18773e-10
120588091	chr12:120588091:G:A	1.9083e-12	-1.87969	-1.2894	1.19028e-08	-1.78377	-1.20272	1.26505e-05	-1.75087	-1.26246
120588334	chr12:120588334:A:G	6.32319e-12	-1.97108	-3.18773e-10	3.28315e-08	-1.97187	-3.18773e-10	3.67044e-05	-1.94813	-3.18773e-10
120588727	chr12:120588727:A:G	1.25194e-11	-2.56711e-10	-1.28803	6.39447e-08	-2.56711e-10	-1.30524	7.06392e-05	-2.56711e-10	-1.29344
120588774	chr12:120588774:G:A	1.88814e-11	-2.56711e-10	-0.877128	7.96626e-08	-2.56711e-10	-1.08546	0.000101219	-2.56711e-10	-0.933738
120589329	chr12:120589329:A:G	3.84086e-12	-1.17236	-1.29725	1.29708e-08	-1.67053	-1.23002	1.80043e-05	-1.37892	-1.2815
120590114	chr12:120590114:C:T	4.18958e-11	-2.56711e-10	-0.0801195	2.7487e-07	-2.56711e-10	0.153039	0.000235436	-2.56711e-10	-0.0895902
120590245	chr12:120590245:C:A	1.9492e-11	-2.56711e-10	-0.845301	9.65238e-08	-2.56711e-10	-0.893469	0.00010911	-2.56711e-10	-0.85867
120590342	chr12:120590342:G:A	1.437e-11	-2.56711e-10	-1.15016	7.71617e-08	-2.56711e-10	-1.11736	8.49555e-05	-2.56711e-10	-1.1089
120590959	chr12:120590959:TGGA:T	2.54481e-11	-2.56711e-10	-0.578664	1.26789e-07	-2.56711e-10	-0.620733	0.000148268	-2.56711e-10	-0.552008
120591104	chr12:120591104:C:T	3.9713e-11	-0.133627	-3.18773e-10	3.84477e-07	0.488624	-3.18773e-10	0.00016011	-0.475168	-3.18773e-10
120591299	chr12:120591299:G:A	1.43385e-11	-2.56711e-10	-1.15236	8.02015e-08	-2.56711e-10	-1.07872	8.00324e-05	-2.56711e-10	-1.1686
120591433	chr12:120591433:G:A	4.64617e-12	-1.8052	-0.47406	2.65056e-08	-1.90753	-0.278371	2.57167e-05	-1.90019	-0.403701
120591472	chr12:120591472:C:T	1.17593e-11	-1.35066	-3.18773e-10	1.32899e-07	-0.573672	-3.18773e-10	0.000109036	-0.859353	-3.18773e-10
120591815	chr12:120591815:C:T	9.92632e-12	-1.52011	-3.18773e-10	1.17884e-07	-0.693558	-3.18773e-10	8.20458e-05	-1.14375	-3.18773e-10
120592529	chr12:120592529:T:A	2.10731e-12	-1.94671	-1.12318	1.23783e-08	-1.8923	-1.05502	1.34356e-05	-1.84246	-1.11066
120593190	chr12:120593190:C:T	2.17337e-11	-2.56711e-10	-0.736442	1.25029e-07	-2.56711e-10	-0.634716	0.000129546	-2.56711e-10	-0.686992
120593237	chr12:120593237:G:A	1.24931e-11	-2.56711e-10	-1.29013	6.71487e-08	-2.56711e-10	-1.25635	7.16248e-05	-2.56711e-10	-1.27959
120593504	chr12:120593504:G:A	2.27191e-11	-2.56711e-10	-0.6921	1.29966e-07	-2.56711e-10	-0.595985	0.000133158	-2.56711e-10	-0.65949
120593754	chr12:120593754:A:G	1.71953e-11	-1.45932	0.488647	5.20136e-08	-1.61096	0.0992086	7.35687e-05	-1.59819	0.345385
120593998	chr12:120593998:A:AT	6.79576e-11	-0.985274	1.38885	2.10791e-07	-1.07939	0.966999	0.000388534	-0.784334	1.19569
120594123	chr12:120594123:T:C	1.2785e-11	-2.56711e-10	-1.26703	6.8166e-08	-2.56711e-10	-1.24131	7.43542e-05	-2.56711e-10	-1.24219
120594139	chr12:120594139:G:A	6.997e-11	-2.56711e-10	0.432762	3.62908e-07	-2.56711e-10	0.430891	0.000419628	-2.56711e-10	0.488341
120594183	chr12:120594183:A:ATATTT	1.10985e-11	-1.40849	-3.18773e-10	1.34284e-07	-0.563305	-3.18773e-10	7.8361e-05	-1.1897	-3.18773e-10
120594184	chr12:120594184:C:G	1.10849e-11	-1.40972	-3.18773e-10	1.34029e-07	-0.565201	-3.18773e-10	7.82525e-05	-1.19109	-3.18773e-10
120594199	chr12:120594199:A:G	1.22e-10	-2.56711e-10	0.988714	4.38677e-07	-2.56711e-10	0.620504	0.000633906	-2.56711e-10	0.900873
120594557	chr12:120594557:A:C	6.72316e-11	-2.56711e-10	0.392839	3.38063e-07	-2.56711e-10	0.359973	0.000361398	-2.56711e-10	0.338952
120595740	chr12:120595740:C:T	1.35733e-11	-1.2072	-3.18773e-10	1.64422e-07	-0.360823	-3.18773e-10	0.000132161	-0.667004	-3.18773e-10
120596100	chr12:120596100:T:C	1.74376e-11	-2.56711e-10	-0.956678	9.36219e-08	-2.56711e-10	-0.923995	0.000105827	-2.56711e-10	-0.889222
120596272	chr12:120596272:G:T	1.25934e-10	-2.56711e-10	1.02046	6.41091e-07	-2.56711e-10	0.999913	0.000760527	-2.56711e-10	1.08298
120597094	chr12:120597094:C:T	1.47166e-11	-2.56711e-10	-1.12633	8.4379e-08	-2.56711e-10	-1.02794	8.68543e-05	-2.56711e-10	-1.0868
120597452	chr12:120597452:C:T	1.49944e-11	-2.56711e-10	-1.10763	8.63714e-08	-2.56711e-10	-1.0046	8.86591e-05	-2.56711e-10	-1.06623
120597518	chr12:120597518:A:G	2.19576e-11	-2.56711e-10	-0.726189	1.18847e-07	-2.56711e-10	-0.685422	0.000135777	-2.56711e-10	-0.640015
120597671	chr12:120597671:G:A	1.93459e-12	-1.88813	-1.26728	1.27642e-08	-1.85573	-1.06088	1.27567e-05	-1.81023	-1.19474
120597751	chr12:120597751:C:T	6.51128e-12	-1.94177	-3.18773e-10	3.38043e-08	-1.94267	-3.18773e-10	3.91414e-05	-1.88385	-3.18773e-10
120597856	chr12:120597856:T:C	3.21034e-11	-2.56711e-10	-0.346341	1.27412e-07	-2.56711e-10	-0.61583	0.000168805	-2.56711e-10	-0.422282
120597969	chr12:120597969:G:A	2.87591e-11	-2.56711e-10	-0.456349	1.16613e-07	-2.56711e-10	-0.704397	0.00015212	-2.56711e-10	-0.526358
120598137	chr12:120598137:A:C	1.74368e-11	-2.56711e-10	-0.956722	1.0322e-07	-2.56711e-10	-0.8264	0.000101883	-2.56711e-10	-0.9272
120598625	chr12:120598625:A:G	6.55076e-12	-1.93572	-3.18773e-10	3.30889e-08	-1.96406	-3.18773e-10	3.58455e-05	-1.97181	-3.18773e-10
120598726	chr12:120598726:G:T	1.99214e-11	-2.56711e-10	-0.82351	9.6494e-08	-2.56711e-10	-0.893778	0.000110436	-2.56711e-10	-0.84659
120598727	chr12:120598727:A:T	1.99375e-11	-2.56711e-10	-0.822704	9.65674e-08	-2.56711e-10	-0.893018	0.000110524	-2.56711e-10	-0.845799
120598945	chr12:120598945:T:C	2.74198e-12	-1.57341	-1.23322	1.98989e-08	-1.24147	-1.23112	1.84953e-05	-1.38804	-1.24547
120599091	chr12:120599091:G:T	1.64666e-11	-2.56711e-10	-1.01397	7.44666e-08	-2.56711e-10	-1.15291	8.96292e-05	-2.56711e-10	-1.05535
120599092	chr12:120599092:A:T	1.64666e-11	-2.56711e-10	-1.01397	7.44666e-08	-2.56711e-10	-1.15291	8.96292e-05	-2.56711e-10	-1.05535
120599273	chr12:120599273:G:A	3.58336e-11	-1.11727	0.88085	3.61491e-07	-0.226213	0.653191	0.000287869	-0.547247	0.658726
120599353	chr12:120599353:C:T	2.62266e-11	-2.56711e-10	-0.548532	1.53569e-07	-2.56711e-10	-0.429109	0.000154885	-2.56711e-10	-0.508346
120599638	chr12:120599638:G:A	2.00074e-12	-1.82302	-1.29877	1.08848e-08	-1.86774	-1.20815	1.12794e-05	-1.85955	-1.26851
120599658	chr12:120599658:T:C	7.07779e-12	-1.85834	-3.18773e-10	3.69347e-08	-1.85411	-3.18773e-10	4.42923e-05	-1.76022	-3.18773e-10
120600352	chr12:120600352:C:T	8.42031e-11	-2.56711e-10	0.617927	5.24865e-07	-2.56711e-10	0.799883	0.000517612	-2.56711e-10	0.698199
120600385	chr12:120600385:C:T	4.66663e-11	-2.56711e-10	0.0277189	2.33313e-07	-2.56711e-10	-0.0108795	0.00027808	-2.56711e-10	0.0768809
120600477	chr12:120600477:A:C	1.92753e-12	-1.93476	-1.2243	9.90735e-09	-1.87058	-1.29941	1.14894e-05	-1.8451	-1.2645
120600694	chr12:120600694:T:C	3.63428e-11	-2.56711e-10	-0.222307	1.60688e-07	-2.56711e-10	-0.383792	0.000194245	-2.56711e-10	-0.281905
120600934	chr12:120600934:C:T	1.25132e-11	-2.56711e-10	-1.28852	6.37137e-08	-2.56711e-10	-1.30886	7.04721e-05	-2.56711e-10	-1.29581
120600939	chr12:120600939:C:T	1.11396e-11	-1.4048	-3.18773e-10	3.81119e-08	-1.82273	-3.18773e-10	5.89381e-05	-1.47454	-3.18773e-10
120601209	chr12:120601209:T:G	6.12781e-11	-2.56711e-10	0.300118	3.03238e-07	-2.56711e-10	0.25126	0.000367233	-2.56711e-10	0.354969
120601262	chr12:120601262:T:G	1.10265e-11	-1.87997	0.464967	6.18688e-08	-1.72705	0.388809	5.79001e-05	-1.8877	0.395387
120601629	chr12:120601629:C:T	8.13288e-12	-1.79654	0.0771479	4.62083e-08	-1.59701	-0.0330938	4.2092e-05	-1.80316	-0.0080072
120601659	chr12:120601659:G:A	5.41062e-11	-2.56711e-10	0.175645	2.68231e-07	-2.56711e-10	0.12859	0.000323568	-2.56711e-10	0.228382
120601719	chr12:120601719:G:A	1.96099e-11	-2.56711e-10	-0.839268	1.05912e-07	-2.56711e-10	-0.800648	0.00011468	-2.56711e-10	-0.808884
120602178	chr12:120602178:G:A	6.31545e-12	-1.97231	-3.18773e-10	3.74712e-08	-1.83968	-3.18773e-10	3.58878e-05	-1.97063	-3.18773e-10
120602213	chr12:120602213:A:G	2.18442e-11	-2.56711e-10	-0.731368	1.31224e-07	-2.56711e-10	-0.586353	0.000132278	-2.56711e-10	-0.666123
120602756	chr12:120602756:C:G	2.70996e-11	-2.56711e-10	-0.515787	1.27127e-07	-2.56711e-10	-0.618072	0.000149025	-2.56711e-10	-0.546911
120602766	chr12:120602766:T:C	1.33202e-11	-2.56711e-10	-1.22603	7.06649e-08	-2.56711e-10	-1.20531	7.41796e-05	-2.56711e-10	-1.24454
120602900	chr12:120602900:T:A	3.18013e-12	-1.80046	-0.857922	2.54892e-08	-1.34906	-0.875945	2.39462e-05	-1.58389	-0.791325
120603241	chr12:120603241:G:T	4.57796e-12	-1.96619	-0.327863	2.62841e-08	-1.83385	-0.360442	2.76841e-05	-1.97125	-0.258924
120603343	chr12:120603343:C:T	1.22722e-11	-2.56711e-10	-1.30797	6.36789e-08	-2.56711e-10	-1.30941	6.95065e-05	-2.56711e-10	-1.30961
120603354	chr12:120603354:T:C	6.32822e-12	-1.97029	-3.18773e-10	3.67806e-08	-1.85829	-3.18773e-10	3.59257e-05	-1.96957	-3.18773e-10
120603369	chr12:120603369:C:T	2.02293e-11	-2.56711e-10	-0.808173	1.34361e-07	-2.56711e-10	-0.56273	0.000122065	-2.56711e-10	-0.746473
120603541	chr12:120603541:A:G	1.72245e-11	-2.56711e-10	-0.968972	8.39007e-08	-2.56711e-10	-1.03362	9.3817e-05	-2.56711e-10	-1.00968
120603736	chr12:120603736:G:A	6.24572e-12	-0.697267	-1.28614	8.89127e-08	0.326946	-1.30255	4.5242e-05	-0.458797	-1.28021
120603925	chr12:120603925:T:C	4.86766e-12	-1.3368	-0.89589	2.36002e-08	-1.41301	-0.888992	2.58842e-05	-1.39158	-0.905815
120603945	chr12:120603945:A:C	3.74077e-11	-0.193429	-3.18773e-10	1.82171e-07	-0.258315	-3.18773e-10	0.000244095	-0.0534694	-3.18773e-10
120603977	chr12:120603977:AT:A	1.34404e-11	-2.56711e-10	-1.21704	7.9501e-08	-2.56711e-10	-1.08749	7.85058e-05	-2.56711e-10	-1.18786
120604306	chr12:120604306:G:GGT	6.05483e-12	-1.19845	-0.816002	1.23149e-07	0.309136	-0.959002	5.08402e-05	-0.676438	-0.945902
120604597	chr12:120604597:A:C	7.00346e-12	-1.29875	-0.570145	1.30585e-07	0.151396	-0.742634	5.56277e-05	-0.799608	-0.732738
120604608	chr12:120604608:C:T	4.77958e-12	-1.31705	-0.933898	9.08228e-08	0.102183	-1.05653	3.93428e-05	-0.83276	-1.04595
120604914	chr12:120604914:G:A	7.31926e-11	-2.56711e-10	0.47779	4.19951e-07	-2.56711e-10	0.57688	0.000441151	-2.56711e-10	0.53836
120605310	chr12:120605310:T:C	1.25374e-11	-2.56711e-10	-1.28659	6.43711e-08	-2.56711e-10	-1.29859	7.06463e-05	-2.56711e-10	-1.29334
120605557	chr12:120605557:G:A	1.15328e-11	-0.614866	-0.755243	3.31349e-07	1.24642	-0.906507	0.000114085	0.0790008	-0.893086
120605631	chr12:120605631:T:C	5.28111e-12	-1.88987	-0.261298	4.50886e-08	-1.22737	-0.427257	3.67576e-05	-1.74139	-0.205297
120605793	chr12:120605793:C:T	6.13579e-11	-2.56711e-10	0.30142	3.5403e-07	-2.56711e-10	0.406122	0.000369614	-2.56711e-10	0.36143
120605794	chr12:120605794:G:A	4.426e-12	-1.89736	-0.430446	3.62711e-08	-1.65193	-0.220302	2.62815e-05	-1.94032	-0.341846
120605840	chr12:120605840:A:G	5.34193e-12	-1.33057	-0.809143	1.00186e-07	0.0978057	-0.95404	4.34806e-05	-0.835885	-0.942829
120605866	chr12:120605866:C:T	1.71278e-11	-2.56711e-10	-0.9746	9.681e-08	-2.56711e-10	-0.890509	0.000101591	-2.56711e-10	-0.930077
120605950	chr12:120605950:C:T	2.99354e-11	-2.56711e-10	-0.416262	1.894e-07	-2.56711e-10	-0.219396	0.000185532	-2.56711e-10	-0.327802
120606578	chr12:120606578:T:C	2.66582e-12	-1.69046	-1.14433	2.20664e-08	-1.34667	-1.02253	2.00976e-05	-1.46066	-1.08977
120606955	chr12:120606955:A:G	1.8515e-12	-1.92351	-1.2758	1.88108e-08	-1.29989	-1.22893	1.26825e-05	-1.76718	-1.24362
120607216	chr12:120607216:G:A	1.09117e-11	-1.42547	-3.18773e-10	4.14409e-08	-1.73899	-3.18773e-10	5.85519e-05	-1.48111	-3.18773e-10
120607251	chr12:120607251:C:T	2.77686e-12	-1.65184	-1.14214	5.39851e-08	-0.401293	-1.07326	2.23649e-05	-1.35767	-1.08586
120607263	chr12:120607263:G:A	1.43315e-11	-2.56711e-10	-1.15284	8.25123e-08	-2.56711e-10	-1.05031	8.02463e-05	-2.56711e-10	-1.16593
120607331	chr12:120607331:T:C	2.77171e-12	-1.65841	-1.13743	5.23849e-08	-0.436413	-1.06823	2.21713e-05	-1.37161	-1.08062
120607413	chr12:120607413:G:A	3.7272e-12	-1.91132	-0.588326	3.10985e-08	-1.5942	-0.431897	2.1904e-05	-1.93829	-0.526066
120607798	chr12:120607798:C:T	9.34553e-11	0.722179	-3.18773e-10	1.26035e-06	1.67588	-3.18773e-10	0.000383588	0.398542	-3.18773e-10
120607902	chr12:120607902:G:A	1.22684e-11	-2.56711e-10	-1.30828	6.5643e-08	-2.56711e-10	-1.27903	6.98846e-05	-2.56711e-10	-1.30418
120607920	chr12:120607920:G:A	2.72581e-11	-0.509952	-3.18773e-10	2.23771e-07	-0.0526362	-3.18773e-10	0.000159824	-0.476954	-3.18773e-10
120608081	chr12:120608081:C:G	1.26306e-11	-2.56711e-10	-1.27918	6.84798e-08	-2.56711e-10	-1.23672	7.18945e-05	-2.56711e-10	-1.27583
120608123	chr12:120608123:T:C	2.71076e-12	-1.5628	-1.25528	5.35965e-08	-0.220229	-1.26155	2.15151e-05	-1.24326	-1.23901
120608172	chr12:120608172:T:C	1.19855e-10	0.970975	-3.18773e-10	7.07172e-07	1.09802	-3.18773e-10	0.000487121	0.637485	-3.18773e-10
120608231	chr12:120608231:A:T	1.39658e-10	2.39355	-1.26966	9.23102e-07	2.56985	-1.20537	0.000473966	1.86572	-1.25561
120608460	chr12:120608460:G:A	2.69836e-12	-1.53822	-1.28443	5.44942e-08	-0.176468	-1.2887	2.14662e-05	-1.21175	-1.27279
120608542	chr12:120608542:C:T	6.42176e-12	-1.95561	-3.18773e-10	3.89909e-08	-1.79993	-3.18773e-10	3.65585e-05	-1.95211	-3.18773e-10
120608622	chr12:120608622:G:A	1.30426e-11	-2.56711e-10	-1.24708	7.27359e-08	-2.56711e-10	-1.17642	7.50556e-05	-2.56711e-10	-1.2328
120608651	chr12:120608651:A:G	3.34641e-12	-1.36143	-1.24599	7.68903e-08	0.154911	-1.27579	2.70916e-05	-1.00932	-1.24249
120608803	chr12:120608803:A:G	1.02253e-11	-1.49044	-3.18773e-10	3.96863e-08	-1.78225	-3.18773e-10	5.50074e-05	-1.54356	-3.18773e-10
120608952	chr12:120608952:G:A	1.2987e-11	-2.56711e-10	-1.25136	7.21936e-08	-2.56711e-10	-1.18391	7.47096e-05	-2.56711e-10	-1.23742
120609069	chr12:120609069:T:C	1.84281e-11	-2.56711e-10	-0.90143	7.84047e-08	-2.56711e-10	-1.10137	9.70148e-05	-2.56711e-10	-0.976165
120609896	chr12:120609896:CAG:C	1.24415e-11	-2.56711e-10	-1.29427	6.99105e-08	-2.56711e-10	-1.21604	7.15706e-05	-2.56711e-10	-1.28034
120610074	chr12:120610074:C:T	1.32752e-11	-2.56711e-10	-1.22941	6.6127e-08	-2.56711e-10	-1.27168	7.43067e-05	-2.56711e-10	-1.24283
120610637	chr12:120610637:G:A	1.18681e-10	0.961134	-3.18773e-10	6.96484e-07	1.08279	-3.18773e-10	0.000482923	0.628829	-3.18773e-10
120611132	chr12:120611132:G:A	7.09712e-12	-0.746596	-1.10902	3.11689e-08	-1.06931	-0.954523	4.04312e-05	-0.830756	-1.02067
120611345	chr12:120611345:G:A	2.53965e-12	-1.90908	-0.974203	1.98512e-08	-1.5974	-0.877591	1.46501e-05	-1.93475	-0.931829
120612255	chr12:120612255:T:G	1.53137e-11	-2.56711e-10	-1.08656	6.91424e-08	-2.56711e-10	-1.22709	8.23456e-05	-2.56711e-10	-1.1401
120612447	chr12:120612447:C:A	2.74426e-12	-1.90564	-0.900151	2.2466e-08	-1.6061	-0.745151	1.60356e-05	-1.93044	-0.845777
120613482	chr12:120613482:A:G	1.46178e-11	-2.56711e-10	-1.13307	6.75323e-08	-2.56711e-10	-1.25065	7.90674e-05	-2.56711e-10	-1.18073
120614076	chr12:120614076:C:T	7.93337e-11	0.558359	-3.18773e-10	1.02885e-06	1.47294	-3.18773e-10	0.000336997	0.269047	-3.18773e-10
120614210	chr12:120614210:C:T	2.70353e-11	-2.56711e-10	-0.518161	1.2495e-07	-2.56711e-10	-0.635344	0.000150596	-2.56711e-10	-0.53643
120614272	chr12:120614272:G:A	7.54114e-12	-1.79493	-3.18773e-10	4.92966e-08	-1.5654	-3.18773e-10	4.3839e-05	-1.7705	-3.18773e-10
120614329	chr12:120614329:C:T	3.05882e-12	-1.38794	-1.30934	1.22104e-08	-1.71506	-1.24592	1.37503e-05	-1.62058	-1.30939
120614377	chr12:120614377:T:C	2.35616e-12	-1.84141	-1.11687	1.50049e-08	-1.72219	-1.0327	1.34534e-05	-1.87582	-1.07597
120615241	chr12:120615241:T:C	1.42492e-11	-0.0792728	-1.07933	5.18404e-08	-0.645636	-0.869452	7.65514e-05	-0.23842	-0.974645
120615388	chr12:120615388:C:G	9.19398e-12	-1.59676	-3.18773e-10	3.72539e-08	-1.8455	-3.18773e-10	4.99303e-05	-1.6404	-3.18773e-10
120615448	chr12:120615448:A:G	2.73593e-12	-1.69177	-1.11706	5.05093e-08	-0.498117	-1.04298	2.1977e-05	-1.40453	-1.0565
120615798	chr12:120615798:T:C	3.19683e-12	-1.35972	-1.29342	1.14837e-08	-1.73548	-1.28685	1.41396e-05	-1.60053	-1.30152
120616095	chr12:120616095:G:A	4.15956e-11	-2.56711e-10	-0.0873088	2.3923e-07	-2.56711e-10	0.0141684	0.000247191	-2.56711e-10	-0.040868
120616160	chr12:120616160:T:G	4.45254e-12	-1.05796	-1.26386	1.47709e-08	-1.4685	-1.3021	2.60918e-05	-1.02153	-1.26787
120616310	chr12:120616310:A:AT	1.48453e-11	-2.56711e-10	-1.11762	6.78891e-08	-2.56711e-10	-1.24538	8.01447e-05	-2.56711e-10	-1.16719
120616335	chr12:120616335:C:T	3.10381e-12	-1.80909	-0.873581	1.77556e-08	-1.82386	-0.762694	1.78944e-05	-1.84227	-0.824268
120616354	chr12:120616354:C:A	2.39787e-12	-1.832	-1.10872	1.3941e-08	-1.80492	-1.02351	1.38137e-05	-1.8583	-1.06707
120616634	chr12:120616634:T:G	1.41284e-11	-2.56711e-10	-1.16712	6.60747e-08	-2.56711e-10	-1.27247	7.68208e-05	-2.56711e-10	-1.20955
120616950	chr12:120616950:T:C	1.22548e-11	-2.56711e-10	-1.30938	6.51219e-08	-2.56711e-10	-1.287	6.96729e-05	-2.56711e-10	-1.30722
120617001	chr12:120617001:G:A	1.23089e-11	-2.56711e-10	-1.30498	6.64344e-08	-2.56711e-10	-1.26704	7.02852e-05	-2.56711e-10	-1.29847
120617002	chr12:120617002:G:T	1.22675e-11	-2.56711e-10	-1.30835	6.39279e-08	-2.56711e-10	-1.3055	6.95252e-05	-2.56711e-10	-1.30934
120617268	chr12:120617268:A:G	1.28346e-11	-2.56711e-10	-1.26316	6.4376e-08	-2.56711e-10	-1.29852	7.34335e-05	-2.56711e-10	-1.25465
120617356	chr12:120617356:T:C	1.77209e-12	-1.95216	-1.29099	4.1445e-08	-0.472224	-1.26667	1.12018e-05	-1.84686	-1.2881
120617714	chr12:120617714:T:C	1.31489e-11	-2.56711e-10	-1.23896	6.42013e-08	-2.56711e-10	-1.30123	7.25425e-05	-2.56711e-10	-1.26686
120618114	chr12:120618114:G:T	1.38305e-11	-2.56711e-10	-1.18843	6.56624e-08	-2.56711e-10	-1.27873	7.55308e-05	-2.56711e-10	-1.22649
120618120	chr12:120618120:A:G	4.72577e-12	-0.959359	-1.30292	1.11176e-08	-1.8651	-1.18964	2.69981e-05	-0.962007	-1.29326
120618269	chr12:120618269:T:C	3.46405e-12	-1.47266	-1.10021	1.14836e-08	-1.87305	-1.14929	1.39167e-05	-1.77918	-1.13876
120618539	chr12:120618539:T:C	1.23423e-11	-2.56711e-10	-1.30227	6.65206e-08	-2.56711e-10	-1.26575	7.04223e-05	-2.56711e-10	-1.29652
120618833	chr12:120618833:C:T	3.05101e-12	-1.61112	-1.08871	2.0681e-08	-1.71557	-0.718472	1.58677e-05	-1.7321	-1.05464
120618951	chr12:120618951:T:A	5.10762e-12	-0.927425	-1.25714	1.33779e-08	-1.81095	-1.0587	3.06808e-05	-0.898128	-1.22926
120619111	chr12:120619111:A:G	1.23837e-11	-2.56711e-10	-1.29893	6.66586e-08	-2.56711e-10	-1.26368	7.09768e-05	-2.56711e-10	-1.28868
120619135	chr12:120619135:T:C	8.20374e-12	-1.71071	-3.18773e-10	4.6321e-08	-1.62766	-3.18773e-10	5.04278e-05	-1.63048	-3.18773e-10
120619702	chr12:120619702:C:T	6.31824e-12	-1.97186	-3.18773e-10	3.33959e-08	-1.95482	-3.18773e-10	3.58888e-05	-1.9706	-3.18773e-10
120619873	chr12:120619873:C:T	5.48173e-11	0.188703	-3.18773e-10	1.91719e-07	-0.20723	-3.18773e-10	0.00040923	0.46325	-3.18773e-10
120620479	chr12:120620479:G:A	2.49486e-11	-2.56711e-10	-0.598487	9.83198e-08	-2.56711e-10	-0.875033	0.000132299	-2.56711e-10	-0.665962
120620843	chr12:120620843:A:AT	1.23183e-11	-2.56711e-10	-1.30422	6.38065e-08	-2.56711e-10	-1.3074	6.96556e-05	-2.56711e-10	-1.30746
120621062	chr12:120621062:G:A	3.4325e-12	-1.48722	-1.09479	1.38285e-07	0.618744	-1.15268	2.44952e-05	-1.18302	-1.16953
120621250	chr12:120621250:C:T	1.24227e-11	-2.56711e-10	-1.29578	6.7334e-08	-2.56711e-10	-1.25359	7.02461e-05	-2.56711e-10	-1.29902
120621708	chr12:120621708:C:T	7.57117e-12	-1.79096	-3.18773e-10	6.27013e-08	-1.32488	-3.18773e-10	3.99044e-05	-1.86454	-3.18773e-10
120621736	chr12:120621736:G:A	2.86414e-11	-2.56711e-10	-0.460452	1.62072e-07	-2.56711e-10	-0.375221	0.000168077	-2.56711e-10	-0.426607
120621960	chr12:120621960:G:A	1.15173e-11	-0.781269	-0.590189	3.1473e-08	-1.64135	-0.372773	6.97846e-05	-0.724194	-0.581421
120622132	chr12:120622132:C:A	6.24003e-12	-1.64173	-0.342586	8.54955e-08	-1.41032	0.395524	3.4251e-05	-1.74612	-0.271195
120622361	chr12:120622361:CAAGGAG:C	1.22624e-11	-2.56711e-10	-1.30876	6.40295e-08	-2.56711e-10	-1.30392	6.95317e-05	-2.56711e-10	-1.30925
120622887	chr12:120622887:C:CTGGTCT	1.2577e-11	-2.56711e-10	-1.28343	7.05837e-08	-2.56711e-10	-1.20646	7.22281e-05	-2.56711e-10	-1.2712
120622891	chr12:120622891:C:A	1.25912e-11	-2.56711e-10	-1.28231	7.07387e-08	-2.56711e-10	-1.20427	7.23261e-05	-2.56711e-10	-1.26984
120622977	chr12:120622977:G:A	1.13351e-11	-0.794558	-0.592839	3.13374e-08	-1.6433	-0.375149	6.87986e-05	-0.735542	-0.584302
120623008	chr12:120623008:C:T	1.89687e-11	-0.872515	-3.18773e-10	1.93071e-07	-0.200199	-3.18773e-10	0.000102978	-0.916512	-3.18773e-10
120623400	chr12:120623400:A:G	2.49751e-11	0.304073	-0.9015	2.90199e-06	3.3428	-0.832904	0.00041204	1.34465	-0.874552
120623455	chr12:120623455:C:T	8.54358e-12	-1.11502	-0.5551	1.34686e-07	-0.00493923	-0.555375	8.33117e-05	-0.588898	-0.539541
120623943	chr12:120623943:G:A	1.40468e-11	-2.56711e-10	-1.17291	7.33463e-08	-2.56711e-10	-1.16807	8.0642e-05	-2.56711e-10	-1.16101
120624325	chr12:120624325:A:G	1.52872e-11	-2.56711e-10	-1.08829	9.08242e-08	-2.56711e-10	-0.954334	9.03844e-05	-2.56711e-10	-1.04696
120624668	chr12:120624668:G:A	6.44775e-12	-1.95157	-3.18773e-10	4.1688e-08	-1.73305	-3.18773e-10	3.59338e-05	-1.96935	-3.18773e-10
120624796	chr12:120624796:CCA:C	9.31693e-12	-1.02637	-0.5571	2.83873e-08	-1.79118	-0.326141	5.42564e-05	-1.00619	-0.551114
120624843	chr12:120624843:C:T	1.52327e-11	-2.56711e-10	-1.09186	9.04051e-08	-2.56711e-10	-0.958959	9.00431e-05	-2.56711e-10	-1.05074
120625635	chr12:120625635:C:T	2.31677e-12	-1.69131	-1.28382	1.97574e-08	-1.17733	-1.3024	1.4134e-05	-1.61075	-1.2917
120625889	chr12:120625889:G:C	1.82137e-12	-1.90608	-1.30964	1.13945e-08	-1.72458	-1.30554	9.82627e-06	-1.95635	-1.30961
120625906	chr12:120625906:T:C	8.9432e-12	-1.25468	-0.369729	4.50183e-08	-1.88881	0.232616	4.44691e-05	-1.44244	-0.313791
120626221	chr12:120626221:G:T	2.29719e-12	-1.78347	-1.20015	5.14558e-08	-0.412328	-1.11021	1.49968e-05	-1.65373	-1.18946
120626228	chr12:120626228:T:C	1.60055e-11	-1.04237	-3.18773e-10	1.57693e-07	-0.402609	-3.18773e-10	8.80162e-05	-1.07351	-3.18773e-10
120626533	chr12:120626533:C:T	1.30857e-11	-2.56711e-10	-1.24378	6.50126e-08	-2.56711e-10	-1.28868	7.5092e-05	-2.56711e-10	-1.23231
120626561	chr12:120626561:C:T	1.83552e-12	-1.89834	-1.30963	1.1229e-08	-1.73931	-1.30545	9.86405e-06	-1.95251	-1.30962
120626727	chr12:120626727:C:T	6.86088e-12	-1.88947	-3.18773e-10	3.32871e-08	-1.95809	-3.18773e-10	3.79435e-05	-1.91493	-3.18773e-10
120626785	chr12:120626785:G:A	1.25682e-11	-2.56711e-10	-1.28413	6.37472e-08	-2.56711e-10	-1.30833	7.07343e-05	-2.56711e-10	-1.2921
120626971	chr12:120626971:T:G	1.27695e-11	-2.56711e-10	-1.26825	6.40657e-08	-2.56711e-10	-1.30335	7.16927e-05	-2.56711e-10	-1.27864
120627474	chr12:120627474:G:A	2.16741e-12	-1.8553	-1.18647	5.72029e-08	-0.335958	-1.0807	1.44019e-05	-1.71643	-1.16723
120628023	chr12:120628023:A:G	3.99428e-11	-0.127856	-3.18773e-10	4.95211e-07	0.741725	-3.18773e-10	0.000183282	-0.34	-3.18773e-10
120628235	chr12:120628235:G:T	2.38322e-12	-1.8069	-1.13995	7.14772e-08	-0.168121	-1.02576	1.62262e-05	-1.6462	-1.1182
120628574	chr12:120628574:G:A	6.25596e-12	-1.75049	-0.231278	8.93849e-08	-1.40248	0.432174	3.38989e-05	-1.8521	-0.175548
120628983	chr12:120628983:C:T	4.09849e-11	-2.56711e-10	-0.102101	3.06478e-07	-2.56711e-10	0.261886	0.000232088	-2.56711e-10	-0.103913
120629082	chr12:120629082:C:T	1.67247e-11	-2.56711e-10	-0.998415	1.03878e-07	-2.56711e-10	-0.820046	9.55208e-05	-2.56711e-10	-0.991683
120629093	chr12:120629093:T:A	1.46602e-11	-2.56711e-10	-1.13017	7.9406e-08	-2.56711e-10	-1.08868	8.21433e-05	-2.56711e-10	-1.14256
120629469	chr12:120629469:T:A	1.17075e-11	-0.0573872	-1.29769	9.16833e-09	-1.96871	-1.27879	5.17912e-05	-0.300275	-1.30353
120629570	chr12:120629570:G:A	1.2372e-11	-2.56711e-10	-1.29987	6.91527e-08	-2.56711e-10	-1.22694	7.09877e-05	-2.56711e-10	-1.28852
120629874	chr12:120629874:C:G	1.02405e-11	-0.181738	-1.30722	3.53568e-08	-0.589476	-1.30829	7.71759e-05	0.103807	-1.30875
120629883	chr12:120629883:C:T	1.77012e-11	0.15175	-1.09342	1.43491e-08	-1.87595	-0.923621	7.82662e-05	-0.133437	-1.05747
120630120	chr12:120630120:A:G	1.30179e-11	-2.56711e-10	-1.24898	6.95786e-08	-2.56711e-10	-1.2208	7.4497e-05	-2.56711e-10	-1.24027
120630550	chr12:120630550:T:G	2.26568e-12	-1.68914	-1.30829	1.42664e-08	-1.50285	-1.3025	1.08881e-05	-1.86887	-1.29448
120630896	chr12:120630896:T:C	2.57415e-12	-1.75642	-1.11336	1.47695e-08	-1.86207	-0.908625	1.7005e-05	-1.71263	-1.00489
120630897	chr12:120630897:G:A	2.79196e-12	-1.54511	-1.24345	1.03851e-08	-1.96433	-1.15856	1.51733e-05	-1.61072	-1.22077
120631312	chr12:120631312:G:A	2.23896e-12	-1.76633	-1.24296	1.21882e-08	-1.86126	-1.10154	1.42076e-05	-1.72196	-1.17529
120631323	chr12:120631323:G:A	5.52965e-12	-0.804872	-1.30031	9.27165e-09	-1.92662	-1.30968	2.40964e-05	-1.05928	-1.30968
120631474	chr12:120631474:G:A	1.59222e-11	-0.359809	-0.68778	2.59354e-08	-1.9723	-0.235348	8.18199e-05	-0.542259	-0.604247
120631477	chr12:120631477:G:A	2.82212e-12	-1.51546	-1.26236	1.01144e-08	-1.96036	-1.18894	1.52196e-05	-1.58506	-1.24338
120631519	chr12:120631519:ATCT:A	2.30606e-12	-1.74845	-1.23131	1.26158e-08	-1.84666	-1.08164	1.47491e-05	-1.70093	-1.15891
120631844	chr12:120631844:C:T	2.41591e-12	-1.73947	-1.19376	1.45048e-08	-1.83995	-0.94883	1.59809e-05	-1.68504	-1.09459
120632083	chr12:120632083:C:T	2.47624e-11	-2.56711e-10	-0.605977	1.46455e-07	-2.56711e-10	-0.47654	0.000143041	-2.56711e-10	-0.587897
120632208	chr12:120632208:C:T	2.88858e-12	-1.49703	-1.25751	1.0219e-08	-1.95633	-1.18268	1.5601e-05	-1.56598	-1.23771
120632306	chr12:120632306:G:A	2.9004e-11	-0.447869	-3.18773e-10	1.06606e-07	-0.794121	-3.18773e-10	0.000211238	-0.19804	-3.18773e-10
120632448	chr12:120632448:G:A	1.75241e-12	-1.94466	-1.30965	1.24688e-08	-1.6305	-1.30953	9.6947e-06	-1.97256	-1.30688
120632481	chr12:120632481:C:CT	1.77782e-12	-1.93311	-1.30681	1.2083e-08	-1.66179	-1.30966	9.78394e-06	-1.9711	-1.29918
120632605	chr12:120632605:A:G	1.23338e-11	-2.56711e-10	-1.30296	6.68222e-08	-2.56711e-10	-1.26122	7.03372e-05	-2.56711e-10	-1.29773
120632730	chr12:120632730:G:A	1.74981e-12	-1.94628	-1.30952	1.25368e-08	-1.62492	-1.30967	9.71424e-06	-1.97257	-1.30487
120632963	chr12:120632963:C:T	1.27843e-11	-2.56711e-10	-1.26709	7.12966e-08	-2.56711e-10	-1.19641	7.21716e-05	-2.56711e-10	-1.27198
120633170	chr12:120633170:C:T	2.41111e-12	-1.65033	-1.28489	1.1733e-08	-1.76557	-1.23528	1.4884e-05	-1.60121	-1.24953
120633940	chr12:120633940:A:G	6.17931e-12	-0.696511	-1.29759	9.53802e-09	-1.89847	-1.3095	2.6544e-05	-0.962751	-1.30947
120634258	chr12:120634258:T:C	1.22821e-11	-2.56711e-10	-1.30716	6.48985e-08	-2.56711e-10	-1.29043	6.9935e-05	-2.56711e-10	-1.30346
120634265	chr12:120634265:G:C	1.24952e-11	-2.56711e-10	-1.28996	6.36725e-08	-2.56711e-10	-1.30951	7.03357e-05	-2.56711e-10	-1.29775
120634542	chr12:120634542:A:G	1.23004e-11	-2.56711e-10	-1.30568	6.65387e-08	-2.56711e-10	-1.26548	7.01185e-05	-2.56711e-10	-1.30084
120634738	chr12:120634738:A:G	1.25221e-11	-2.56711e-10	-1.28781	6.38738e-08	-2.56711e-10	-1.30635	7.06471e-05	-2.56711e-10	-1.29333
120634856	chr12:120634856:G:A	1.85255e-12	-1.91506	-1.28368	1.43282e-08	-1.58028	-1.22075	1.02254e-05	-1.94778	-1.27837
120634996	chr12:120634996:C:T	2.58386e-12	-1.60626	-1.25976	1.02088e-08	-1.84443	-1.29559	1.24828e-05	-1.73134	-1.29534
120635369	chr12:120635369:C:T	2.64335e-12	-1.58168	-1.26158	1.00474e-08	-1.96884	-1.18711	1.43667e-05	-1.6441	-1.24202
120635425	chr12:120635425:C:T	1.50683e-11	-0.384498	-0.718211	2.49977e-08	-1.97251	-0.271962	7.74415e-05	-0.565247	-0.636257
120635566	chr12:120635566:C:T	1.22399e-11	-0.6663	-0.644301	4.00131e-08	-1.95824	0.184186	7.10835e-05	-0.793714	-0.493458
120635972	chr12:120635972:A:G	1.22845e-11	-2.56711e-10	-1.30697	6.4227e-08	-2.56711e-10	-1.30084	6.95978e-05	-2.56711e-10	-1.30829
120635983	chr12:120635983:T:G	1.81689e-12	-1.91466	-1.30352	3.67298e-08	-0.586376	-1.27329	1.1542e-05	-1.80617	-1.29887
120636076	chr12:120636076:T:C	2.49196e-12	-1.67364	-1.2286	1.26616e-08	-1.78498	-1.13971	1.5761e-05	-1.62617	-1.16732
120636153	chr12:120636153:G:A	2.32073e-12	-1.72615	-1.24727	1.18134e-08	-1.82632	-1.1677	1.45274e-05	-1.68243	-1.19256
120636158	chr12:120636158:A:T	1.2494e-11	-2.56711e-10	-1.29005	6.36719e-08	-2.56711e-10	-1.30952	7.03306e-05	-2.56711e-10	-1.29782
120636241	chr12:120636241:G:A	1.55041e-11	-2.56711e-10	-1.0742	7.52354e-08	-2.56711e-10	-1.14264	8.72054e-05	-2.56711e-10	-1.08276
120636954	chr12:120636954:G:A	2.41145e-12	-1.65809	-1.27698	1.18345e-08	-1.77213	-1.2201	1.49412e-05	-1.61033	-1.23658
120637207	chr12:120637207:A:G	1.22618e-11	-2.56711e-10	-1.30882	6.59653e-08	-2.56711e-10	-1.27413	6.97795e-05	-2.56711e-10	-1.30569
120637326	chr12:120637326:G:T	1.79273e-12	-1.92198	-1.30958	1.1663e-08	-1.70141	-1.30543	9.72813e-06	-1.96781	-1.30819
120637341	chr12:120637341:T:C	1.23027e-11	-2.56711e-10	-1.30549	6.38711e-08	-2.56711e-10	-1.30639	6.95333e-05	-2.56711e-10	-1.30922
120637510	chr12:120637510:C:T	1.24748e-11	-2.56711e-10	-1.29159	6.38493e-08	-2.56711e-10	-1.30673	7.03876e-05	-2.56711e-10	-1.29701
120637623	chr12:120637623:C:T	3.91357e-12	-1.15073	-1.30013	8.86201e-09	-1.9718	-1.30969	1.73701e-05	-1.38659	-1.30968
120637803	chr12:120637803:A:C	4.32456e-12	-1.0945	-1.25649	1.45927e-08	-1.71447	-1.06827	2.25986e-05	-1.199	-1.23414
120637893	chr12:120637893:C:A	7.3838e-12	-0.542106	-1.27391	7.80291e-08	0.155333	-1.26151	5.63355e-05	-0.255839	-1.26386
120638092	chr12:120638092:A:G	1.78993e-12	-1.92823	-1.30489	1.24899e-08	-1.63666	-1.30168	9.95061e-06	-1.95016	-1.30323
120638240	chr12:120638240:C:T	7.318e-12	-0.626992	-1.19797	1.61191e-08	-1.93409	-0.749171	3.65496e-05	-0.816236	-1.13612
120638997	chr12:120638997:G:A	7.25858e-12	-1.83312	-3.18773e-10	4.42096e-08	-1.67432	-3.18773e-10	3.58762e-05	-1.97095	-3.18773e-10
120639003	chr12:120639003:A:G	7.08596e-12	-1.85719	-3.18773e-10	4.58481e-08	-1.63792	-3.18773e-10	3.58198e-05	-1.97253	-3.18773e-10
120639055	chr12:120639055:A:G	4.54381e-12	-0.991878	-1.30966	8.97462e-09	-1.96961	-1.29924	2.01275e-05	-1.25011	-1.29883
120639163	chr12:120639163:C:G	5.86406e-12	-0.736778	-1.30968	1.15147e-08	-1.71084	-1.30879	3.93952e-05	-0.5677	-1.30968
120639374	chr12:120639374:C:T	1.71301e-12	-1.96935	-1.30771	2.69509e-08	-0.910827	-1.25841	1.0248e-05	-1.92066	-1.30328
120639477	chr12:120639477:T:C	1.23174e-11	-2.56711e-10	-1.30429	6.38524e-08	-2.56711e-10	-1.30668	6.9653e-05	-2.56711e-10	-1.3075
120639586	chr12:120639586:A:C	5.30927e-12	-0.94297	-1.20288	1.5045e-08	-1.78288	-0.96933	2.78859e-05	-1.05174	-1.17116
120639705	chr12:120639705:C:T	5.65462e-12	-0.936164	-1.14667	1.65239e-08	-1.78528	-0.873165	2.9886e-05	-1.04562	-1.10802
120639717	chr12:120639717:G:C	1.23247e-11	-2.56711e-10	-1.3037	6.68571e-08	-2.56711e-10	-1.2607	7.02903e-05	-2.56711e-10	-1.29839
120639925	chr12:120639925:A:C	5.35512e-12	-0.958921	-1.17833	1.58024e-08	-1.77617	-0.926929	2.825e-05	-1.06656	-1.14337
120641350	chr12:120641350:C:T	1.96668e-11	-0.83637	-3.18773e-10	1.95448e-07	-0.187966	-3.18773e-10	0.000105175	-0.895403	-3.18773e-10
120641656	chr12:120641656:G:C	1.24132e-11	-2.56711e-10	-1.29655	6.3669e-08	-2.56711e-10	-1.30956	7.00596e-05	-2.56711e-10	-1.30168
120641935	chr12:120641935:T:TG	2.15995e-12	-1.73605	-1.30917	6.64901e-08	0.0212941	-1.2875	1.48837e-05	-1.5433	-1.30746
120641995	chr12:120641995:A:G	1.86977e-12	-1.9203	-1.26919	9.76941e-09	-1.87432	-1.30968	1.00655e-05	-1.94642	-1.29549
120642003	chr12:120642003:C:T	1.87348e-12	-1.88144	-1.30606	4.14458e-08	-0.432002	-1.30687	1.20884e-05	-1.75032	-1.30846
120642450	chr12:120642450:C:G	2.10949e-11	-0.979687	0.213415	2.01931e-07	-0.368143	0.212809	0.000104993	-1.04301	0.145881
120643287	chr12:120643287:A:G	1.27466e-11	-2.56711e-10	-1.27004	6.39871e-08	-2.56711e-10	-1.30458	7.1598e-05	-2.56711e-10	-1.27996
120643492	chr12:120643492:A:G	8.73193e-12	-0.458175	-1.19014	1.61596e-08	-1.95565	-0.725089	4.33284e-05	-0.655958	-1.12626
120644421	chr12:120644421:C:T	1.71481e-11	-0.97342	-3.18773e-10	1.64458e-07	-0.360605	-3.18773e-10	9.16e-05	-1.0336	-3.18773e-10
120644425	chr12:120644425:C:T	2.44008e-12	-1.61381	-1.30946	8.85857e-09	-1.97245	-1.30943	1.09769e-05	-1.84648	-1.30876
120645476	chr12:120645476:G:A	1.85868e-12	-1.9638	-1.23164	1.42258e-07	0.728085	-1.2337	1.1985e-05	-1.79644	-1.27093
120646466	chr12:120646466:A:G	1.41937e-11	0.0954358	-1.25794	9.31889e-09	-1.96724	-1.26397	4.50179e-05	-0.475094	-1.26887
120646647	chr12:120646647:A:G	1.22518e-11	-2.56711e-10	-1.30963	6.5237e-08	-2.56711e-10	-1.28523	6.96007e-05	-2.56711e-10	-1.30825
120646751	chr12:120646751:G:C	1.25251e-11	-2.56711e-10	-1.28757	6.61351e-08	-2.56711e-10	-1.27156	7.23603e-05	-2.56711e-10	-1.26937
120646784	chr12:120646784:A:G	4.82905e-12	-1.29372	-0.946936	1.11702e-08	-1.9547	-1.09531	1.96991e-05	-1.4955	-1.07495
120646799	chr12:120646799:C:T	1.98416e-12	-1.83822	-1.29189	2.43514e-08	-0.969	-1.30167	1.15738e-05	-1.79872	-1.30356
120646851	chr12:120646851:C:A	2.02713e-12	-1.8922	-1.21648	1.90144e-08	-1.37054	-1.14752	1.06559e-05	-1.93944	-1.24548
120646875	chr12:120646875:C:T	2.2264e-12	-1.70956	-1.30536	1.13622e-08	-1.72431	-1.30866	1.34935e-05	-1.6413	-1.30752
120646933	chr12:120646933:A:G	1.24449e-11	-2.56711e-10	-1.29399	6.58371e-08	-2.56711e-10	-1.27608	7.09179e-05	-2.56711e-10	-1.2895
120647162	chr12:120647162:G:A	1.27321e-11	-2.56711e-10	-1.27118	6.36622e-08	-2.56711e-10	-1.30967	7.10979e-05	-2.56711e-10	-1.28697
120647438	chr12:120647438:G:T	1.31434e-11	-2.56711e-10	-1.23939	6.9327e-08	-2.56711e-10	-1.22443	7.65542e-05	-2.56711e-10	-1.21303
120647725	chr12:120647725:G:A	4.37661e-12	-1.14429	-1.19474	4.07559e-08	-0.585119	-1.17054	2.31233e-05	-1.2134	-1.19679
120647857	chr12:120647857:C:T	1.22603e-11	-2.56711e-10	-1.30894	6.47816e-08	-2.56711e-10	-1.29224	6.96432e-05	-2.56711e-10	-1.30764
120648081	chr12:120648081:A:G	3.6704e-12	-1.39232	-1.12269	1.02581e-08	-1.93402	-1.20117	1.59846e-05	-1.57512	-1.20429
120648146	chr12:120648146:A:G	8.98976e-12	-0.334762	-1.28446	7.19131e-08	0.0860805	-1.27388	5.90138e-05	-0.197949	-1.27531
120648195	chr12:120648195:A:C	6.21303e-12	-0.724103	-1.26455	6.95923e-08	-0.0224563	-1.19815	3.23704e-05	-0.814681	-1.2591
120648241	chr12:120648241:A:G	1.22607e-11	-2.56711e-10	-1.30891	6.40084e-08	-2.56711e-10	-1.30425	6.95065e-05	-2.56711e-10	-1.30961
120648407	chr12:120648407:G:T	1.08219e-11	-1.43373	-3.18773e-10	3.33843e-08	-1.95517	-3.18773e-10	4.6065e-05	-1.72097	-3.18773e-10
120648639	chr12:120648639:G:A	2.84252e-12	-1.46904	-1.30157	9.09115e-09	-1.95939	-1.29657	1.22715e-05	-1.74598	-1.29777
120648899	chr12:120648899:G:A	1.56794e-11	-2.56711e-10	-1.06296	8.39436e-08	-2.56711e-10	-1.03311	9.23837e-05	-2.56711e-10	-1.02508
120649167	chr12:120649167:G:A	1.22513e-11	-2.56711e-10	-1.30968	6.41844e-08	-2.56711e-10	-1.3015	6.95135e-05	-2.56711e-10	-1.30951
120649269	chr12:120649269:C:T	1.16722e-11	-1.35809	-3.18773e-10	3.39802e-08	-1.93748	-3.18773e-10	4.88427e-05	-1.66242	-3.18773e-10
120649512	chr12:120649512:C:T	1.5058e-11	-2.56711e-10	-1.10339	8.52936e-08	-2.56711e-10	-1.01716	8.89823e-05	-2.56711e-10	-1.06259
120649544	chr12:120649544:T:C	6.90212e-12	-1.88348	-3.18773e-10	3.28222e-08	-1.97215	-3.18773e-10	4.63248e-05	-1.71535	-3.18773e-10
120649646	chr12:120649646:T:G	1.56082e-11	-2.56711e-10	-1.06751	9.41805e-08	-2.56711e-10	-0.918046	8.73052e-05	-2.56711e-10	-1.08162
120650566	chr12:120650566:G:A	1.57765e-11	-1.05678	-3.18773e-10	1.4875e-07	-0.460989	-3.18773e-10	8.46263e-05	-1.11278	-3.18773e-10
120651180	chr12:120651180:AAAC:A	5.896e-12	-1.01968	-1.02135	2.72666e-08	-1.69971	-0.457884	3.87866e-05	-0.969009	-0.923944
120651441	chr12:120651441:C:T	1.70616e-12	-1.97198	-1.30908	3.25653e-08	-0.670379	-1.30963	9.97402e-06	-1.94458	-1.30647
120651472	chr12:120651472:G:A	6.35223e-12	-1.9665	-3.18773e-10	3.44205e-08	-1.92461	-3.18773e-10	3.59318e-05	-1.9694	-3.18773e-10
120651487	chr12:120651487:T:C	1.28002e-11	-2.56711e-10	-1.26584	6.38775e-08	-2.56711e-10	-1.30629	7.17895e-05	-2.56711e-10	-1.27729
120651510	chr12:120651510:A:G	7.36121e-12	-1.81908	-3.18773e-10	6.33517e-08	-1.31456	-3.18773e-10	4.62613e-05	-1.71672	-3.18773e-10
120651648	chr12:120651648:G:A	2.46322e-12	-1.67314	-1.2407	1.39902e-08	-1.87146	-0.953443	1.57768e-05	-1.61029	-1.1822
120651880	chr12:120651880:C:T	6.40456e-12	-1.95829	-3.18773e-10	4.41166e-08	-1.67642	-3.18773e-10	3.69361e-05	-1.94184	-3.18773e-10
120652132	chr12:120652132:C:A	1.52445e-11	-1.09109	-3.18773e-10	1.42444e-07	-0.504307	-3.18773e-10	8.19269e-05	-1.1452	-3.18773e-10
120652540	chr12:120652540:G:T	1.24349e-11	-2.56711e-10	-1.2948	6.729e-08	-2.56711e-10	-1.25425	7.13534e-05	-2.56711e-10	-1.28338
120652640	chr12:120652640:C:A	1.39684e-11	-2.56711e-10	-1.1785	7.23763e-08	-2.56711e-10	-1.18138	8.04343e-05	-2.56711e-10	-1.16359
120652967	chr12:120652967:C:T	1.53789e-11	-1.08231	-3.18773e-10	1.44217e-07	-0.491937	-3.18773e-10	8.2646e-05	-1.13646	-3.18773e-10
120653143	chr12:120653143:T:C	1.70007e-11	-0.982049	-3.18773e-10	3.81008e-08	-1.82302	-3.18773e-10	6.43286e-05	-1.38702	-3.18773e-10
120653597	chr12:120653597:G:A	3.26734e-12	-1.83119	-0.800141	2.7767e-08	-1.54184	-0.597567	2.06008e-05	-1.97237	-0.553331
120653932	chr12:120653932:G:A	1.24015e-11	-0.671581	-0.625903	2.73061e-08	-1.6647	-0.491453	4.45491e-05	-1.17262	-0.581813
120655006	chr12:120655006:G:A	2.54182e-12	-1.73906	-1.14337	1.23099e-08	-1.90481	-1.04805	1.46447e-05	-1.73274	-1.1342
120655155	chr12:120655155:C:T	7.48281e-12	-0.728936	-1.07376	2.48678e-08	-1.14622	-1.10346	4.94552e-05	-0.560852	-1.08911
120655435	chr12:120655435:G:A	2.21441e-12	-1.93446	-1.08585	5.63791e-08	-0.348079	-1.08308	1.17781e-05	-1.96282	-1.12197
120655616	chr12:120655616:A:G	2.27289e-12	-1.88399	-1.11026	4.29496e-08	-0.597321	-1.10591	1.18192e-05	-1.93627	-1.14503
120655684	chr12:120655684:T:C	6.19672e-12	-0.843266	-1.14802	8.5212e-08	0.260088	-1.2782	7.18324e-05	-0.0819317	-1.19476
120656284	chr12:120656284:G:T	1.35737e-11	-0.610142	-0.597026	2.92644e-08	-1.63111	-0.455779	4.82115e-05	-1.1247	-0.550729
120656307	chr12:120656307:T:C	3.76639e-12	-1.18285	-1.30633	1.28541e-08	-1.6023	-1.30729	1.60094e-05	-1.46841	-1.30944
120656626	chr12:120656626:C:T	1.51075e-11	-2.56711e-10	-1.10011	7.36854e-08	-2.56711e-10	-1.16345	8.49263e-05	-2.56711e-10	-1.10924
120656634	chr12:120656634:G:A	2.10045e-11	-0.770566	-3.18773e-10	7.19265e-08	-1.18761	-3.18773e-10	0.000138526	-0.619966	-3.18773e-10
120656752	chr12:120656752:A:G	3.40511e-12	-1.28218	-1.30785	1.39249e-08	-1.53338	-1.29621	1.4851e-05	-1.55635	-1.29661
120657276	chr12:120657276:C:T	2.06288e-11	0.350338	-1.13895	1.59984e-07	0.867675	-1.25586	0.000169469	0.761489	-1.17985
120657389	chr12:120657389:G:A	1.95139e-12	-1.96656	-1.1802	3.02101e-08	-0.907933	-1.14715	1.09608e-05	-1.9697	-1.187
120657509	chr12:120657509:G:A	6.34099e-12	-1.96827	-3.18773e-10	4.73416e-08	-1.60587	-3.18773e-10	3.58623e-05	-1.97134	-3.18773e-10
120657528	chr12:120657528:C:T	2.97448e-12	-1.76699	-0.958244	5.64628e-08	-0.570549	-0.859127	1.51863e-05	-1.84057	-0.990061
120657763	chr12:120657763:T:C	3.96036e-12	-1.1399	-1.29907	1.28661e-08	-1.62607	-1.2826	1.6896e-05	-1.4478	-1.27615
120658158	chr12:120658158:A:G	1.37997e-11	-2.56711e-10	-1.19065	8.00495e-08	-2.56711e-10	-1.08061	7.76092e-05	-2.56711e-10	-1.19934
120658403	chr12:120658403:C:T	2.08799e-11	-2.56711e-10	-0.776516	1.21517e-07	-2.56711e-10	-0.663206	0.000120633	-2.56711e-10	-0.758277
120658778	chr12:120658778:T:A	7.94439e-12	-1.30103	-0.441804	2.61857e-08	-1.912	-0.286042	3.3664e-05	-1.64256	-0.392041
120658951	chr12:120658951:A:G	1.22603e-11	-2.56711e-10	-1.30894	6.4221e-08	-2.56711e-10	-1.30093	6.96186e-05	-2.56711e-10	-1.308
120659184	chr12:120659184:A:G	2.29419e-12	-1.67903	-1.3059	1.02957e-08	-1.92429	-1.20725	1.12502e-05	-1.84959	-1.28106
120659197	chr12:120659197:G:A	6.31925e-12	-1.9717	-3.18773e-10	5.10831e-08	-1.5298	-3.18773e-10	3.58187e-05	-1.97256	-3.18773e-10
120659370	chr12:120659370:C:T	1.0782e-11	-1.43742	-3.18773e-10	1.55485e-07	-0.41671	-3.18773e-10	9.33461e-05	-1.01471	-3.18773e-10
120659371	chr12:120659371:G:A	1.58364e-11	-2.56711e-10	-1.053	8.70657e-08	-2.56711e-10	-0.996596	8.822e-05	-2.56711e-10	-1.07119
120659432	chr12:120659432:T:A	1.22749e-11	-2.56711e-10	-1.30775	6.4453e-08	-2.56711e-10	-1.29732	6.97427e-05	-2.56711e-10	-1.30622
120659644	chr12:120659644:C:A	1.27506e-11	-2.56711e-10	-1.26973	6.40988e-08	-2.56711e-10	-1.30283	7.13961e-05	-2.56711e-10	-1.28278
120659647	chr12:120659647:G:A	1.03041e-11	-1.48276	-3.18773e-10	1.03283e-07	-0.825788	-3.18773e-10	5.88817e-05	-1.4755	-3.18773e-10
120659799	chr12:120659799:G:A	1.3623e-11	-2.56711e-10	-1.20355	6.7771e-08	-2.56711e-10	-1.24712	7.68341e-05	-2.56711e-10	-1.20938
120659819	chr12:120659819:G:A	1.9834e-12	-1.82265	-1.30784	9.24228e-08	0.256632	-1.19352	1.2132e-05	-1.75934	-1.29584
120659837	chr12:120659837:G:T	1.3623e-11	-2.56711e-10	-1.20355	6.7771e-08	-2.56711e-10	-1.24712	7.68341e-05	-2.56711e-10	-1.20938
120660388	chr12:120660388:C:T	5.81362e-11	-1.90677	2.15426	4.99647e-07	-1.41343	2.16408	0.000406414	-1.78421	2.24055
120660606	chr12:120660606:T:C	8.55742e-12	-1.91183	0.243324	8.12346e-08	-1.4456	0.37968	5.83523e-05	-1.79032	0.305795
120660675	chr12:120660675:T:C	1.08789e-11	-1.42848	-3.18773e-10	1.11638e-07	-0.747994	-3.18773e-10	6.2234e-05	-1.42013	-3.18773e-10
120661346	chr12:120661346:T:C	3.7236e-12	-1.84093	-0.65968	2.36819e-08	-1.7295	-0.56905	2.10755e-05	-1.87544	-0.627477
120661996	chr12:120661996:C:G	2.41919e-12	-1.75556	-1.17632	2.05429e-08	-1.16372	-1.27702	1.94384e-05	-1.36877	-1.21501
120662001	chr12:120662001:C:T	1.56358e-11	-2.56711e-10	-1.06574	7.60472e-08	-2.56711e-10	-1.1319	9.06411e-05	-2.56711e-10	-1.04412
120662079	chr12:120662079:T:C	4.5756e-12	-1.81369	-0.480874	2.74474e-08	-1.77384	-0.377148	2.60408e-05	-1.84865	-0.442716
120662096	chr12:120662096:A:C	7.15865e-12	-1.84698	-3.18773e-10	3.33786e-08	-1.95534	-3.18773e-10	3.79201e-05	-1.91555	-3.18773e-10
120662747	chr12:120662747:C:T	1.4333e-10	-1.94524	3.09509	1.14663e-06	-1.53141	3.11274	0.000991042	-1.85292	3.20065
120662775	chr12:120662775:C:T	1.64352e-11	-2.56711e-10	-1.01588	7.79755e-08	-2.56711e-10	-1.10686	9.2581e-05	-2.56711e-10	-1.02294
120662812	chr12:120662812:A:G	1.67845e-11	-2.56711e-10	-0.994847	9.82053e-08	-2.56711e-10	-0.876199	9.26287e-05	-2.56711e-10	-1.02243
120662994	chr12:120662994:T:C	1.22609e-11	-2.56711e-10	-1.30889	6.41244e-08	-2.56711e-10	-1.30243	6.95125e-05	-2.56711e-10	-1.30952
120663221	chr12:120663221:A:G	1.47103e-10	-1.95162	3.12745	1.13835e-06	-1.56695	3.14102	0.00100757	-1.86787	3.23213
120663349	chr12:120663349:A:G	1.79721e-12	-1.91993	-1.30914	1.11029e-08	-1.88566	-1.1704	9.9643e-06	-1.97084	-1.28118
120663856	chr12:120663856:G:A	1.3237e-11	-2.56711e-10	-1.23229	6.95626e-08	-2.56711e-10	-1.22103	7.61741e-05	-2.56711e-10	-1.21801
120663930	chr12:120663930:C:T	1.74614e-11	-2.56711e-10	-0.955309	1.02799e-07	-2.56711e-10	-0.830485	9.62416e-05	-2.56711e-10	-0.984166
120663996	chr12:120663996:C:G	2.61708e-12	-1.66053	-1.19271	2.44263e-08	-0.982708	-1.28489	2.23513e-05	-1.21543	-1.22872
120664017	chr12:120664017:C:A	6.35336e-12	-1.96632	-3.18773e-10	4.30108e-08	-1.70181	-3.18773e-10	3.60425e-05	-1.96633	-3.18773e-10
120664114	chr12:120664114:T:C	1.34586e-11	-2.56711e-10	-1.21569	7.2279e-08	-2.56711e-10	-1.18273	7.77657e-05	-2.56711e-10	-1.19733
120664213	chr12:120664213:C:T	7.13592e-12	-1.85016	-3.18773e-10	3.3026e-08	-1.96596	-3.18773e-10	4.81314e-05	-1.67709	-3.18773e-10
120664546	chr12:120664546:C:T	1.55721e-11	-2.56711e-10	-1.06982	8.96368e-08	-2.56711e-10	-0.967493	9.07957e-05	-2.56711e-10	-1.04242
120664558	chr12:120664558:G:A	1.33147e-11	-2.56711e-10	-1.22644	7.3794e-08	-2.56711e-10	-1.16198	7.67683e-05	-2.56711e-10	-1.21024
120664640	chr12:120664640:G:A	1.54963e-10	-1.93722	3.1651	1.25925e-06	-1.50453	3.17955	0.00107878	-1.83729	3.26985
120664746	chr12:120664746:G:A	2.6056e-12	-1.91676	-0.940878	1.33394e-08	-1.96669	-0.905852	1.70469e-05	-1.80692	-0.908147
120665220	chr12:120665220:C:T	4.68558e-12	-1.76236	-0.508451	2.9327e-08	-1.84365	-0.241105	2.94502e-05	-1.73492	-0.433403
120665374	chr12:120665374:C:T	2.63079e-12	-1.8621	-0.985919	1.97511e-08	-1.4692	-1.01085	1.37944e-05	-1.93303	-0.993731
120665612	chr12:120665612:CTG:C	1.424e-10	-1.93523	3.07857	1.15365e-06	-1.50634	3.09376	0.000991093	-1.83523	3.18301
120665705	chr12:120665705:A:T	2.77097e-12	-1.48814	-1.30797	1.03737e-08	-1.81927	-1.30471	1.34224e-05	-1.64728	-1.30682
120665707	chr12:120665707:ACCT:A	3.16783e-12	-1.35337	-1.30889	1.1308e-08	-1.73503	-1.30272	1.50922e-05	-1.53155	-1.3053
120665814	chr12:120665814:G:A	1.23823e-11	-2.56711e-10	-1.29904	6.37116e-08	-2.56711e-10	-1.30889	7.01225e-05	-2.56711e-10	-1.30078
120665889	chr12:120665889:G:A	2.87447e-12	-1.84241	-0.917025	2.31479e-08	-1.46442	-0.856938	1.54254e-05	-1.91309	-0.901925
120665934	chr12:120665934:C:T	1.22558e-11	-2.56711e-10	-1.30931	6.4787e-08	-2.56711e-10	-1.29215	6.9543e-05	-2.56711e-10	-1.30908
120666364	chr12:120666364:C:T	2.38872e-12	-1.86313	-1.08142	1.91159e-08	-1.41637	-1.09637	1.26044e-05	-1.93018	-1.0868
120667461	chr12:120667461:A:G	1.47169e-11	-1.12631	-3.18773e-10	9.40703e-07	1.38337	-3.18773e-10	0.000119455	-0.768088	-3.18773e-10
120667725	chr12:120667725:G:T	2.92969e-12	-1.47215	-1.26825	8.93966e-09	-1.96598	-1.30678	1.99118e-05	-1.26552	-1.29419
120668180	chr12:120668180:T:C	1.86665e-12	-1.9281	-1.26306	9.44208e-09	-1.96662	-1.25146	1.19187e-05	-1.82415	-1.24877
120668184	chr12:120668184:C:T	2.98678e-12	-1.41217	-1.30893	9.12771e-09	-1.94395	-1.30799	1.72599e-05	-1.39356	-1.30908
120668678	chr12:120668678:T:C	2.48781e-11	-2.56711e-10	-0.601316	9.74628e-08	-2.56711e-10	-0.883788	0.000132136	-2.56711e-10	-0.667195
120668681	chr12:120668681:T:C	1.238e-11	-2.56711e-10	-1.29922	6.36656e-08	-2.56711e-10	-1.30962	7.00094e-05	-2.56711e-10	-1.3024
120669478	chr12:120669478:C:T	1.55501e-10	-1.97135	3.2027	1.07062e-06	-1.70611	3.21884	0.00101668	-1.92886	3.30213
120669590	chr12:120669590:C:T	1.79198e-10	-1.95063	3.32382	1.41017e-06	-1.55589	3.3441	0.00123209	-1.86486	3.4303
120669740	chr12:120669740:T:G	4.91815e-12	-0.965111	-1.25726	9.20713e-09	-1.95916	-1.28412	2.73968e-05	-0.970545	-1.27006
120670342	chr12:120670342:G:T	2.08353e-12	-1.85236	-1.22888	1.00975e-08	-1.93805	-1.21291	1.39578e-05	-1.70472	-1.21027
120670456	chr12:120670456:CTT:C	1.19997e-11	-1.33042	-3.18773e-10	1.29441e-07	-0.600033	-3.18773e-10	6.83605e-05	-1.32623	-3.18773e-10
120670745	chr12:120670745:C:T	1.88737e-11	-2.56711e-10	-0.877537	1.06921e-07	-2.56711e-10	-0.791165	0.000109897	-2.56711e-10	-0.851483
120671044	chr12:120671044:G:A	2.02055e-11	-2.56711e-10	-0.809351	1.15148e-07	-2.56711e-10	-0.71704	0.000117885	-2.56711e-10	-0.781317
120671347	chr12:120671347:G:A	1.96921e-11	-0.835089	-3.18773e-10	4.35246e-08	-1.68993	-3.18773e-10	7.2203e-05	-1.27155	-3.18773e-10
120671409	chr12:120671409:G:A	8.27018e-12	-1.70265	-3.18773e-10	3.3588e-08	-1.94909	-3.18773e-10	4.45989e-05	-1.75332	-3.18773e-10
120671754	chr12:120671754:G:C	1.20564e-11	-1.32571	-3.18773e-10	1.30438e-07	-0.592358	-3.18773e-10	6.86283e-05	-1.32232	-3.18773e-10
120672029	chr12:120672029:T:C	2.7578e-12	-1.92716	-0.873711	2.58155e-08	-1.96858	-0.243707	1.82845e-05	-1.96954	-0.675429
120672432	chr12:120672432:G:A	1.82222e-12	-1.91922	-1.29603	9.87986e-09	-1.96728	-1.20548	1.01424e-05	-1.96541	-1.2689
120672726	chr12:120672726:AAC:A	6.42957e-11	0.348188	-3.18773e-10	9.25539e-07	1.36712	-3.18773e-10	0.000268376	0.0413596	-3.18773e-10
120672858	chr12:120672858:C:T	1.45099e-11	-2.56711e-10	-1.14047	7.03057e-08	-2.56711e-10	-1.21041	8.07386e-05	-2.56711e-10	-1.15981
120672896	chr12:120672896:G:T	1.11826e-11	-1.40094	-3.18773e-10	4.30348e-08	-1.70125	-3.18773e-10	6.29853e-05	-1.40813	-3.18773e-10
120673293	chr12:120673293:T:A	1.59201e-11	-2.56711e-10	-1.04772	9.01342e-08	-2.56711e-10	-0.961959	9.13279e-05	-2.56711e-10	-1.03657
120673411	chr12:120673411:C:T	2.63947e-12	-1.92367	-0.921055	2.67955e-08	-1.23457	-0.940458	1.42771e-05	-1.96345	-0.928924
120673647	chr12:120673647:G:T	2.03017e-12	-1.86785	-1.23933	9.91182e-09	-1.94622	-1.22331	1.34824e-05	-1.72774	-1.2219
120674225	chr12:120674225:C:T	2.29257e-11	-2.56711e-10	-0.683044	1.56925e-07	-2.56711e-10	-0.407493	0.000124743	-2.56711e-10	-0.724771
120674382	chr12:120674382:A:G	2.06598e-12	-1.86373	-1.22597	1.00799e-08	-1.94411	-1.2086	1.3771e-05	-1.72114	-1.20732
120674929	chr12:120674929:A:G	1.45792e-11	-2.56711e-10	-1.13571	9.1172e-08	-2.56711e-10	-0.95051	8.65622e-05	-2.56711e-10	-1.09016
120675166	chr12:120675166:C:T	4.94362e-12	-1.06045	-1.15676	1.03158e-08	-1.96948	-1.1601	2.77796e-05	-1.06106	-1.16567
120675293	chr12:120675293:T:C	1.4598e-11	-2.56711e-10	-1.13442	7.08323e-08	-2.56711e-10	-1.20294	8.06504e-05	-2.56711e-10	-1.1609
120675393	chr12:120675393:G:A	1.57634e-10	-1.94654	3.19152	1.25632e-06	-1.54205	3.21473	0.00108847	-1.85501	3.29652
120675531	chr12:120675531:T:C	2.84117e-12	-1.5726	-1.19849	2.90741e-08	-1.0308	-1.06261	1.58449e-05	-1.58864	-1.19953
120675778	chr12:120675778:A:G	2.28748e-11	-2.56711e-10	-0.68527	1.56583e-07	-2.56711e-10	-0.409673	0.000124481	-2.56711e-10	-0.726878
120675785	chr12:120675785:T:G	2.10154e-12	-1.88214	-1.1905	1.03838e-08	-1.95327	-1.16974	1.39102e-05	-1.75007	-1.16834
120675937	chr12:120675937:G:A	2.60083e-12	-1.57157	-1.28791	2.25726e-08	-1.04057	-1.30595	1.43309e-05	-1.60501	-1.2836
120676669	chr12:120676669:C:T	2.08918e-12	-1.84808	-1.23045	1.01126e-08	-1.93579	-1.21369	1.40293e-05	-1.69768	-1.2122
120676902	chr12:120676902:G:A	2.02903e-12	-1.86903	-1.23871	9.91093e-09	-1.94698	-1.22264	1.34631e-05	-1.72966	-1.22142
120676976	chr12:120676976:G:A	1.82713e-11	-2.56711e-10	-0.90997	1.03422e-07	-2.56711e-10	-0.824438	0.000106364	-2.56711e-10	-0.884161
120677173	chr12:120677173:C:T	5.50495e-12	-0.810947	-1.29871	9.16624e-09	-1.93806	-1.30967	3.071e-05	-0.821055	-1.30538
120677465	chr12:120677465:TG:T	2.58443e-12	-1.91323	-0.952568	2.52336e-08	-1.26496	-0.970128	1.38771e-05	-1.95931	-0.961477
120677551	chr12:120677551:A:G	1.82083e-12	-1.92386	-1.29216	9.23025e-09	-1.96853	-1.27224	1.16357e-05	-1.81523	-1.28172
120678039	chr12:120678039:C:T	2.74753e-12	-1.64268	-1.16192	1.08263e-08	-1.96358	-1.11771	1.89711e-05	-1.47179	-1.13632
120678080	chr12:120678080:G:C	1.25677e-11	-2.56711e-10	-1.28418	6.71351e-08	-2.56711e-10	-1.25655	7.16503e-05	-2.56711e-10	-1.27923
120678459	chr12:120678459:T:C	1.25578e-11	-2.56711e-10	-1.28496	6.75557e-08	-2.56711e-10	-1.25031	7.0863e-05	-2.56711e-10	-1.29028
120678619	chr12:120678619:A:G	2.3499e-11	-2.56711e-10	-0.658345	1.70726e-07	-2.56711e-10	-0.3232	0.000145033	-2.56711e-10	-0.574069
120678966	chr12:120678966:G:T	1.53357e-11	-2.56711e-10	-1.08512	7.14648e-08	-2.56711e-10	-1.19405	8.4342e-05	-2.56711e-10	-1.11615
120679503	chr12:120679503:A:G	2.13244e-11	-0.755454	-3.18773e-10	7.19568e-08	-1.18719	-3.18773e-10	0.000142651	-0.590628	-3.18773e-10
120679724	chr12:120679724:C:T	2.52571e-12	-1.96748	-0.921301	2.49975e-08	-1.32632	-0.918168	1.40026e-05	-1.97231	-0.939471
120680186	chr12:120680186:T:C	1.35896e-11	-2.56711e-10	-1.206	7.63463e-08	-2.56711e-10	-1.12798	7.64848e-05	-2.56711e-10	-1.21394
120680301	chr12:120680301:G:A	3.24048e-12	-1.96837	-0.671212	3.32232e-08	-1.31886	-0.641148	1.80544e-05	-1.97211	-0.685525
120680369	chr12:120680369:G:A	9.24947e-12	-1.47285	-0.117892	3.29502e-08	-1.29089	-0.677368	7.17726e-05	-0.989445	-0.28808
120681267	chr12:120681267:T:G	1.22534e-11	-2.56711e-10	-1.3095	6.4293e-08	-2.56711e-10	-1.29981	6.9524e-05	-2.56711e-10	-1.30936
120681292	chr12:120681292:C:T	2.43057e-12	-1.96951	-0.95767	2.4801e-08	-1.29711	-0.955269	1.35231e-05	-1.97131	-0.975315
120682122	chr12:120682122:C:T	3.50039e-12	-1.2562	-1.30623	1.33101e-08	-1.58464	-1.2901	2.30673e-05	-1.10937	-1.30324
120682426	chr12:120682426:A:G	1.94281e-11	-0.848584	-3.18773e-10	6.66554e-08	-1.26372	-3.18773e-10	0.000129161	-0.68997	-3.18773e-10
120682524	chr12:120682524:G:A	6.68878e-12	-1.91487	-3.18773e-10	3.37406e-08	-1.94456	-3.18773e-10	4.57358e-05	-1.72815	-3.18773e-10
120682554	chr12:120682554:C:A	5.00737e-12	-0.932927	-1.27147	9.76937e-09	-1.96831	-1.2157	2.85642e-05	-0.923761	-1.27511
120682855	chr12:120682855:C:T	1.58604e-11	-2.56711e-10	-1.05148	9.11385e-08	-2.56711e-10	-0.950879	9.25105e-05	-2.56711e-10	-1.02371
120683473	chr12:120683473:C:A	1.38775e-11	-2.56711e-10	-1.18504	7.88935e-08	-2.56711e-10	-1.09516	7.80887e-05	-2.56711e-10	-1.19318
120683761	chr12:120683761:G:C	1.10183e-11	-1.41575	-3.18773e-10	1.15441e-07	-0.714498	-3.18773e-10	6.28547e-05	-1.4102	-3.18773e-10
120683765	chr12:120683765:G:A	1.36381e-11	-2.56711e-10	-1.20243	7.70506e-08	-2.56711e-10	-1.1188	7.67926e-05	-2.56711e-10	-1.20992
120684133	chr12:120684133:A:C	8.77594e-12	-1.64329	-3.18773e-10	3.30755e-08	-1.96447	-3.18773e-10	5.86731e-05	-1.47905	-3.18773e-10
120684137	chr12:120684137:C:T	1.39752e-11	-2.56711e-10	-1.17802	6.84433e-08	-2.56711e-10	-1.23725	7.79581e-05	-2.56711e-10	-1.19486
120684489	chr12:120684489:A:C	1.95759e-12	-1.97009	-1.1735	1.20352e-08	-1.82397	-1.15145	1.14279e-05	-1.96543	-1.14954
120684671	chr12:120684671:A:G	3.00006e-12	-1.40946	-1.30722	1.05087e-08	-1.91269	-1.19836	1.76369e-05	-1.37171	-1.30932
120684747	chr12:120684747:G:A	1.10957e-11	-1.40874	-3.18773e-10	1.16777e-07	-0.702996	-3.18773e-10	6.33232e-05	-1.40278	-3.18773e-10
120684787	chr12:120684787:C:T	1.69245e-11	-2.56711e-10	-0.98654	9.31279e-08	-2.56711e-10	-0.929286	0.000100801	-2.56711e-10	-0.93788
120684858	chr12:120684858:C:A	1.71716e-12	-1.97136	-1.30327	2.30514e-08	-1.10197	-1.22356	1.10931e-05	-1.85658	-1.28812
120684873	chr12:120684873:C:T	3.3231e-12	-1.3048	-1.30961	9.29752e-09	-1.9433	-1.29021	1.87991e-05	-1.30754	-1.30968
120684963	chr12:120684963:A:G	1.71947e-12	-1.96964	-1.30365	2.39266e-08	-1.06614	-1.22213	1.12503e-05	-1.84323	-1.2874
120685235	chr12:120685235:T:C	6.33809e-12	-1.96873	-3.18773e-10	4.47327e-08	-1.66255	-3.18773e-10	3.80726e-05	-1.91153	-3.18773e-10
120685298	chr12:120685298:G:C	1.2268e-11	-2.56711e-10	-1.30831	6.48258e-08	-2.56711e-10	-1.29156	6.97389e-05	-2.56711e-10	-1.30627
120685325	chr12:120685325:G:A	1.27261e-11	-2.56711e-10	-1.27165	6.84626e-08	-2.56711e-10	-1.23697	7.22114e-05	-2.56711e-10	-1.27143
120685403	chr12:120685403:G:A	3.34779e-12	-1.4227	-1.18431	2.84319e-08	-0.812166	-1.30358	3.15048e-05	-0.862558	-1.23833
120685617	chr12:120685617:T:C	6.85227e-11	0.411861	-3.18773e-10	1.79792e-06	2.03113	-3.18773e-10	0.000503484	0.670524	-3.18773e-10
120686260	chr12:120686260:C:A	7.2795e-12	-1.96112	0.130875	2.34999e-08	-1.89022	-0.416045	3.59434e-05	-1.93132	-0.0377679
120686339	chr12:120686339:A:C	2.09434e-12	-1.84495	-1.23112	9.26962e-09	-1.93496	-1.30156	9.97339e-06	-1.94789	-1.30321
120686475	chr12:120686475:C:T	6.31418e-12	-1.97251	-3.18773e-10	4.15481e-08	-1.73641	-3.18773e-10	3.69525e-05	-1.94139	-3.18773e-10
120686504	chr12:120686504:C:T	6.71967e-12	-1.96815	0.057884	2.27429e-08	-1.86475	-0.474258	3.41952e-05	-1.91289	-0.106052
120686856	chr12:120686856:T:A	2.67796e-11	-2.56711e-10	-0.527665	1.13658e-07	-2.56711e-10	-0.730061	0.000148764	-2.56711e-10	-0.548667
120687098	chr12:120687098:C:T	6.42026e-12	-1.95584	-3.18773e-10	3.62313e-08	-1.87333	-3.18773e-10	3.61986e-05	-1.96201	-3.18773e-10
120687188	chr12:120687188:G:A	9.10508e-12	-1.5112	-0.0952711	3.19373e-08	-1.33893	-0.660552	6.92047e-05	-1.04779	-0.26617
120687338	chr12:120687338:C:T	1.28695e-11	-2.56711e-10	-1.26045	6.4583e-08	-2.56711e-10	-1.29531	7.23109e-05	-2.56711e-10	-1.27005
120687664	chr12:120687664:C:T	2.04835e-11	-2.56711e-10	-0.795682	1.1939e-07	-2.56711e-10	-0.680862	0.000113987	-2.56711e-10	-0.81494
120688577	chr12:120688577:T:C	3.75701e-12	-1.18386	-1.30782	1.37759e-08	-1.53198	-1.30835	2.4799e-05	-1.03102	-1.3092
120688725	chr12:120688725:TA:T	6.63285e-12	-1.96516	0.0418933	2.46373e-08	-1.74783	-0.511169	3.70945e-05	-1.81461	-0.122948
120688853	chr12:120688853:G:A	1.30365e-11	-2.56711e-10	-1.24755	6.47777e-08	-2.56711e-10	-1.2923	7.35507e-05	-2.56711e-10	-1.25305
120688913	chr12:120688913:AGGTCAT:A	2.31752e-11	-0.67222	-3.18773e-10	9.93234e-08	-0.864877	-3.18773e-10	0.000123849	-0.731966	-3.18773e-10
120689166	chr12:120689166:T:C	6.31528e-12	-1.97233	-3.18773e-10	4.1642e-08	-1.73415	-3.18773e-10	3.69221e-05	-1.94222	-3.18773e-10
120689544	chr12:120689544:A:G	4.56633e-12	-1.33575	-0.960844	2.25277e-08	-1.32499	-1.02352	2.55789e-05	-1.38258	-0.926677
120689966	chr12:120689966:G:C	1.23047e-11	-2.56711e-10	-1.30533	6.57526e-08	-2.56711e-10	-1.27736	7.01619e-05	-2.56711e-10	-1.30022
120690111	chr12:120690111:C:T	9.63163e-12	-1.96352	0.413268	4.33961e-08	-1.901	0.208109	4.68126e-05	-1.9669	0.262023
120690253	chr12:120690253:T:A	1.32348e-11	-2.56711e-10	-1.23245	7.22811e-08	-2.56711e-10	-1.1827	7.57044e-05	-2.56711e-10	-1.22419
120690334	chr12:120690334:C:T	2.37787e-11	-0.646512	-3.18773e-10	1.01789e-07	-0.840356	-3.18773e-10	0.000127021	-0.706671	-3.18773e-10
120690389	chr12:120690389:G:A	6.37247e-12	-1.96332	-3.18773e-10	6.04429e-08	-1.36156	-3.18773e-10	3.65483e-05	-1.95239	-3.18773e-10
120690514	chr12:120690514:C:G	2.01222e-12	-1.97238	-1.14368	1.27529e-08	-1.79303	-1.12446	1.18944e-05	-1.95798	-1.11698
120690711	chr12:120690711:A:G	6.31779e-12	-1.97193	-3.18773e-10	4.12298e-08	-1.7441	-3.18773e-10	3.67945e-05	-1.94568	-3.18773e-10
120690830	chr12:120690830:C:G	2.22321e-12	-1.87767	-1.13868	1.87957e-08	-1.86071	-0.668921	1.42533e-05	-1.95899	-0.935052
120690896	chr12:120690896:A:G	7.28933e-12	-1.56382	-0.265074	4.49946e-08	-1.26164	-0.395074	4.1704e-05	-1.58795	-0.232475
120691074	chr12:120691074:G:A	1.23454e-11	-2.56711e-10	-1.30202	6.64962e-08	-2.56711e-10	-1.26611	7.08114e-05	-2.56711e-10	-1.29101
120691079	chr12:120691079:T:C	6.05654e-12	-1.55857	-0.455593	3.60981e-08	-1.25649	-0.620527	3.46693e-05	-1.58468	-0.420495
120691096	chr12:120691096:T:C	3.83384e-12	-1.16182	-1.30961	1.40438e-08	-1.51644	-1.30464	2.53894e-05	-1.00718	-1.30952
120691123	chr12:120691123:C:T	4.16926e-12	-1.39176	-0.995805	2.06022e-08	-1.38269	-1.05517	2.33444e-05	-1.43717	-0.963502
120691264	chr12:120691264:AC:A	1.22769e-11	-2.56711e-10	-1.30758	6.43604e-08	-2.56711e-10	-1.29876	6.96633e-05	-2.56711e-10	-1.30735
120691516	chr12:120691516:C:T	2.19698e-11	-2.56711e-10	-0.725637	9.67009e-08	-2.56711e-10	-0.891636	0.000122709	-2.56711e-10	-0.741215
120691693	chr12:120691693:G:A	1.55903e-11	-2.56711e-10	-1.06866	8.92245e-08	-2.56711e-10	-0.972103	9.08552e-05	-2.56711e-10	-1.04176
120692243	chr12:120692243:A:G	6.5488e-12	-0.627235	-1.30879	2.92764e-08	-0.801348	-1.28513	4.7433e-05	-0.383996	-1.30771
120692543	chr12:120692543:A:C	6.31667e-12	-1.97211	-3.18773e-10	4.14097e-08	-1.73974	-3.18773e-10	3.68476e-05	-1.94424	-3.18773e-10
120693248	chr12:120693248:C:G	9.78867e-12	-1.53408	-3.18773e-10	5.02376e-07	0.756089	-3.18773e-10	7.32727e-05	-1.25684	-3.18773e-10
120693475	chr12:120693475:C:T	7.87007e-12	-1.95708	0.204839	2.93634e-08	-1.70915	-0.374356	4.45077e-05	-1.7825	0.0271364
120693504	chr12:120693504:T:A	4.45406e-11	-2.56711e-10	-0.0189035	2.42823e-07	-2.56711e-10	0.0290744	0.00027083	-2.56711e-10	0.0504647
120693576	chr12:120693576:G:A	1.22847e-11	-2.56711e-10	-1.30695	6.55915e-08	-2.56711e-10	-1.27981	7.02198e-05	-2.56711e-10	-1.2994
120693845	chr12:120693845:C:T	1.35976e-11	-2.56711e-10	-1.20541	7.67432e-08	-2.56711e-10	-1.12279	7.65728e-05	-2.56711e-10	-1.21279
120694656	chr12:120694656:G:A	9.64555e-12	-1.54881	-3.18773e-10	3.46366e-08	-1.91835	-3.18773e-10	4.93867e-05	-1.65135	-3.18773e-10
120695234	chr12:120695234:G:C	2.04554e-12	-1.90796	-1.19169	1.46688e-08	-1.96996	-0.807572	1.40898e-05	-1.85457	-1.05101
120695366	chr12:120695366:A:T	1.24775e-11	-2.56711e-10	-1.29138	6.3871e-08	-2.56711e-10	-1.30639	7.05733e-05	-2.56711e-10	-1.29438
120695938	chr12:120695938:C:T	1.58117e-11	-2.56711e-10	-1.05456	8.96415e-08	-2.56711e-10	-0.967441	9.12091e-05	-2.56711e-10	-1.03787
120696072	chr12:120696072:G:A	3.8496e-12	-1.15913	-1.3082	1.40557e-08	-1.51222	-1.30801	2.54865e-05	-1.0035	-1.30939
120696077	chr12:120696077:G:A	4.89919e-11	0.0763505	-3.18773e-10	6.71903e-07	1.04685	-3.18773e-10	0.00021147	-0.196944	-3.18773e-10
120696109	chr12:120696109:C:T	3.7682e-12	-1.95794	-0.530768	1.88597e-08	-1.97254	-0.55369	2.17746e-05	-1.94549	-0.524791
120696110	chr12:120696110:G:A	6.3139e-12	-1.97255	-3.18773e-10	3.44016e-08	-1.92515	-3.18773e-10	3.60081e-05	-1.96728	-3.18773e-10
120696599	chr12:120696599:T:C	8.8142e-12	-1.63894	-3.18773e-10	3.30717e-08	-1.96458	-3.18773e-10	5.86883e-05	-1.47879	-3.18773e-10
120696769	chr12:120696769:T:C	4.21723e-12	-1.95074	-0.425384	2.15078e-08	-1.97209	-0.422748	2.46595e-05	-1.93539	-0.410478
120697419	chr12:120697419:C:T	8.40109e-12	-1.97255	0.285609	2.90275e-08	-1.81134	-0.283677	4.39732e-05	-1.87292	0.105476
120697664	chr12:120697664:T:C	2.17777e-12	-1.87554	-1.16147	1.80037e-08	-1.85813	-0.714547	1.37908e-05	-1.95794	-0.969088
120697705	chr12:120697705:G:A	2.71046e-12	-1.66961	-1.14857	1.16977e-08	-1.70294	-1.30092	1.93214e-05	-1.37626	-1.21355
120697746	chr12:120697746:A:G	2.21665e-12	-1.97252	-1.04678	1.64146e-08	-1.76636	-0.898722	1.35318e-05	-1.93125	-1.01474
120698237	chr12:120698237:G:A	4.21394e-12	-1.96405	-0.412855	2.12338e-08	-1.97136	-0.436305	2.43391e-05	-1.95409	-0.404851
120698442	chr12:120698442:A:G	6.98211e-12	-1.95174	0.07979	2.70995e-08	-1.68953	-0.47421	4.03026e-05	-1.7645	-0.0901102
120698491	chr12:120698491:C:T	3.44912e-11	-2.56711e-10	-0.274598	2.57037e-07	-2.56711e-10	0.0859624	0.000214109	-2.56711e-10	-0.184543
120698506	chr12:120698506:T:C	3.98884e-12	-1.12338	-1.30843	1.44282e-08	-1.48651	-1.30756	2.64953e-05	-0.964582	-1.30948
120698798	chr12:120698798:G:A	1.81629e-11	-2.56711e-10	-0.915922	9.4593e-08	-2.56711e-10	-0.913675	0.000107179	-2.56711e-10	-0.876529
120698929	chr12:120698929:G:A	2.63202e-12	-1.59206	-1.25549	1.03345e-08	-1.95256	-1.1752	1.78266e-05	-1.41592	-1.25442
120699009	chr12:120699009:T:C	2.6047e-11	-0.555403	-3.18773e-10	1.10566e-07	-0.757649	-3.18773e-10	0.000138501	-0.620151	-3.18773e-10
120699526	chr12:120699526:T:C	5.44376e-12	-1.9476	-0.173235	2.78024e-08	-1.97152	-0.166622	3.19776e-05	-1.9311	-0.154889
120699771	chr12:120699771:G:A	3.78839e-12	-1.96032	-0.523047	1.89934e-08	-1.97231	-0.546861	2.18891e-05	-1.9487	-0.51634
120700547	chr12:120700547:G:T	1.84706e-11	-0.899125	-3.18773e-10	4.15171e-07	0.565433	-3.18773e-10	0.000120744	-0.757354	-3.18773e-10
120700558	chr12:120700558:C:T	4.98103e-11	0.0929181	-3.18773e-10	6.82574e-07	1.06261	-3.18773e-10	0.000214677	-0.181895	-3.18773e-10
120701182	chr12:120701182:T:C	1.92848e-12	-1.9719	-1.18667	1.20603e-08	-1.8031	-1.17024	1.13234e-05	-1.96059	-1.16357
120701585	chr12:120701585:C:T	4.78759e-12	-1.95796	-0.291317	2.46524e-08	-1.97254	-0.285847	2.79781e-05	-1.94513	-0.274475
120701700	chr12:120701700:G:A	2.56962e-11	-0.56896	-3.18773e-10	1.09226e-07	-0.769835	-3.18773e-10	0.000136703	-0.633219	-3.18773e-10
120701729	chr12:120701729:C:G	7.37026e-12	-1.81785	-3.18773e-10	8.42091e-08	-1.02996	-3.18773e-10	5.49596e-05	-1.54443	-3.18773e-10
120701898	chr12:120701898:G:A	2.10118e-11	-2.56711e-10	-0.770222	9.65353e-08	-2.56711e-10	-0.89335	0.000117888	-2.56711e-10	-0.781289
120702261	chr12:120702261:T:C	6.48906e-12	-0.649776	-1.29541	2.95803e-08	-0.824209	-1.25194	4.69637e-05	-0.409642	-1.29201
120702437	chr12:120702437:C:T	1.48807e-11	-2.56711e-10	-1.11524	8.25876e-08	-2.56711e-10	-1.0494	8.6304e-05	-2.56711e-10	-1.09315
120702514	chr12:120702514:T:G	1.61527e-11	-2.56711e-10	-1.03322	8.69338e-08	-2.56711e-10	-0.998112	9.40996e-05	-2.56711e-10	-1.00667
120702650	chr12:120702650:C:T	1.71014e-11	-2.56711e-10	-0.976143	8.6686e-08	-2.56711e-10	-1.00097	9.623e-05	-2.56711e-10	-0.984286
120702983	chr12:120702983:A:G	1.01554e-11	-1.38638	-0.110926	3.64636e-08	-1.19366	-0.673289	8.10594e-05	-0.87474	-0.281106
120703311	chr12:120703311:C:T	2.10734e-11	-2.56711e-10	-0.767294	1.23088e-07	-2.56711e-10	-0.650356	0.000117195	-2.56711e-10	-0.787188
120703760	chr12:120703760:C:T	5.32128e-12	-1.46967	-0.673925	2.05344e-08	-1.91261	-0.528545	4.19368e-05	-1.22826	-0.586603
120704239	chr12:120704239:T:C	1.70542e-12	-1.97214	-1.30936	3.18729e-08	-0.797952	-1.20355	9.76217e-06	-1.9719	-1.30062
120704277	chr12:120704277:A:AAT	2.05914e-11	-2.56711e-10	-0.79043	1.20084e-07	-2.56711e-10	-0.675071	0.000114576	-2.56711e-10	-0.80979
120705434	chr12:120705434:C:T	2.55869e-11	-0.573223	-3.18773e-10	1.08712e-07	-0.774557	-3.18773e-10	0.000135868	-0.639342	-3.18773e-10
120705732	chr12:120705732:T:C	2.59468e-12	-1.58394	-1.2779	9.97769e-09	-1.95078	-1.21212	1.76036e-05	-1.4058	-1.27713
120705903	chr12:120705903:G:C	2.48004e-11	-0.604443	-3.18773e-10	1.05689e-07	-0.802754	-3.18773e-10	0.000131796	-0.669776	-3.18773e-10
120706656	chr12:120706656:G:A	2.61666e-11	-0.550822	-3.18773e-10	1.11033e-07	-0.75343	-3.18773e-10	0.000138873	-0.617469	-3.18773e-10
120706742	chr12:120706742:A:G	1.35652e-11	-2.56711e-10	-1.2078	7.65312e-08	-2.56711e-10	-1.12556	7.63953e-05	-2.56711e-10	-1.21511
120706801	chr12:120706801:T:C	9.15179e-12	-1.60135	-3.18773e-10	2.35682e-07	-0.000776639	-3.18773e-10	5.86283e-05	-1.47981	-3.18773e-10
120707087	chr12:120707087:T:C	8.26346e-12	-1.70346	-3.18773e-10	6.98004e-08	-1.21762	-3.18773e-10	4.70618e-05	-1.69957	-3.18773e-10
120707232	chr12:120707232:C:T	1.33278e-11	-2.56711e-10	-1.22545	7.02115e-08	-2.56711e-10	-1.21175	7.45684e-05	-2.56711e-10	-1.23931
120707311	chr12:120707311:A:C	1.83709e-11	-2.56711e-10	-0.904539	1.07075e-07	-2.56711e-10	-0.789728	0.000107649	-2.56711e-10	-0.87215
120707375	chr12:120707375:T:C	2.07095e-12	-1.96897	-1.11833	1.26054e-08	-1.83058	-1.09855	1.2111e-05	-1.9668	-1.09012
120707394	chr12:120707394:A:G	3.05533e-12	-1.86549	-0.832927	2.13969e-08	-1.37296	-1.02706	2.12364e-05	-1.58881	-0.906503
120707450	chr12:120707450:G:A	2.27484e-12	-1.97251	-1.02089	1.47127e-08	-1.77634	-0.998205	1.3625e-05	-1.95225	-0.986874
120707607	chr12:120707607:A:G	2.29795e-12	-1.67771	-1.30558	8.93932e-09	-1.96945	-1.30335	1.51281e-05	-1.52625	-1.30822
120707702	chr12:120707702:T:A	1.23711e-11	-0.947975	-0.351963	5.0321e-08	-0.69598	-0.848856	0.000116715	-0.262385	-0.528911
120707764	chr12:120707764:C:T	1.55221e-11	-2.56711e-10	-1.07304	8.2892e-08	-2.56711e-10	-1.04572	9.07813e-05	-2.56711e-10	-1.04257
120708416	chr12:120708416:C:T	4.26571e-12	-1.0633	-1.3014	5.03112e-07	1.9437	-1.18615	3.17711e-05	-0.805837	-1.28663
120709191	chr12:120709191:A:G	8.31627e-11	-2.56711e-10	0.605495	2.64261e-07	-2.56711e-10	0.113679	0.000424497	-2.56711e-10	0.499878
120709415	chr12:120709415:C:T	1.3599e-11	-2.56711e-10	-1.20531	7.67538e-08	-2.56711e-10	-1.12266	7.65809e-05	-2.56711e-10	-1.21268
120709419	chr12:120709419:C:T	1.19995e-11	-1.33044	-3.18773e-10	1.35955e-07	-0.550932	-3.18773e-10	6.88858e-05	-1.31858	-3.18773e-10
120709809	chr12:120709809:T:C	6.00736e-12	-1.97089	-0.051426	2.12135e-08	-1.84799	-0.560632	3.12529e-05	-1.89963	-0.209281
120711261	chr12:120711261:T:G	2.87693e-12	-1.77784	-0.980746	1.53086e-08	-1.56683	-1.16801	1.62466e-05	-1.7725	-0.990641
120711672	chr12:120711672:A:G	2.3367e-12	-1.86609	-1.10047	2.1651e-08	-1.83396	-0.554243	1.53288e-05	-1.9525	-0.868787
120711733	chr12:120711733:C:T	3.22392e-11	-0.34212	-3.18773e-10	1.36897e-07	-0.544031	-3.18773e-10	0.000174178	-0.390948	-3.18773e-10
120711793	chr12:120711793:A:G	7.20206e-12	-1.84018	-0.000755049	4.53369e-08	-1.53471	-0.114427	4.30008e-05	-1.85701	0.0672022
120711933	chr12:120711933:A:G	6.43898e-12	-1.82997	-0.122965	3.22687e-08	-1.68458	-0.304583	3.73925e-05	-1.88262	-0.046936
120712486	chr12:120712486:C:T	6.44741e-12	-1.95163	-3.18773e-10	3.31578e-08	-1.96198	-3.18773e-10	3.59632e-05	-1.96853	-3.18773e-10
120712952	chr12:120712952:G:A	6.5407e-12	-1.93726	-3.18773e-10	3.42971e-08	-1.9282	-3.18773e-10	3.69556e-05	-1.94131	-3.18773e-10
120713290	chr12:120713290:C:T	5.29142e-12	-1.96766	-0.18156	2.03624e-08	-1.76507	-0.684504	2.96737e-05	-1.82706	-0.333705
120713746	chr12:120713746:G:A	1.54393e-11	-2.56711e-10	-1.07839	8.41303e-08	-2.56711e-10	-1.03089	8.9427e-05	-2.56711e-10	-1.05761
120714096	chr12:120714096:C:A	5.37632e-12	-1.97257	-0.160732	2.00444e-08	-1.81901	-0.646302	2.88232e-05	-1.87751	-0.31234
120714210	chr12:120714210:G:A	4.37855e-11	-2.56711e-10	-0.036002	2.24505e-07	-2.56711e-10	-0.0493611	0.00026118	-2.56711e-10	0.0141827
120714214	chr12:120714214:T:G	5.94113e-12	-0.746493	-1.28691	2.7801e-08	-0.905906	-1.23228	4.29316e-05	-0.509151	-1.28227
120714315	chr12:120714315:T:G	7.6897e-12	-1.77542	-3.18773e-10	3.45492e-08	-1.92088	-3.18773e-10	5.4234e-05	-1.55772	-3.18773e-10
120714372	chr12:120714372:G:A	1.19245e-11	-1.33671	-3.18773e-10	1.31971e-07	-0.580674	-3.18773e-10	6.78506e-05	-1.33372	-3.18773e-10
120714491	chr12:120714491:C:T	5.66851e-12	-1.88982	-0.190562	3.49174e-08	-1.63515	-0.275127	3.37237e-05	-1.9042	-0.128623
120714864	chr12:120714864:C:T	5.10822e-12	-0.954607	-1.22985	2.50153e-08	-1.09736	-1.14641	3.63213e-05	-0.737275	-1.22135
120714896	chr12:120714896:C:G	5.67231e-11	-2.56711e-10	0.222878	2.90139e-07	-2.56711e-10	0.207101	0.000339938	-2.56711e-10	0.277735
120714926	chr12:120714926:A:G	5.09473e-11	-2.56711e-10	0.115487	3.62816e-07	-2.56711e-10	0.430637	0.000330618	-2.56711e-10	0.249936
120715164	chr12:120715164:A:G	6.09015e-12	-1.88104	-0.127591	3.78198e-08	-1.61716	-0.213265	3.62602e-05	-1.89618	-0.0641297
120715429	chr12:120715429:A:G	4.68864e-12	-0.994176	-1.27599	1.70401e-08	-1.38757	-1.24012	3.16363e-05	-0.828811	-1.26791
120715729	chr12:120715729:C:T	1.02697e-11	-1.94492	0.458808	4.4006e-08	-1.93511	0.256181	4.9479e-05	-1.95057	0.301094
120716197	chr12:120716197:A:G	5.74703e-12	-0.776769	-1.28985	2.67886e-08	-0.933893	-1.24139	4.13831e-05	-0.542409	-1.28574
120716821	chr12:120716821:T:G	2.4233e-12	-1.9434	-0.986771	1.37618e-08	-1.90854	-0.93282	1.3915e-05	-1.97132	-0.946738
120717557	chr12:120717557:C:G	1.64697e-11	-2.56711e-10	-1.01378	8.95665e-08	-2.56711e-10	-0.968278	9.18658e-05	-2.56711e-10	-1.0307
120717655	chr12:120717655:T:C	1.40464e-11	-2.56711e-10	-1.17294	7.48995e-08	-2.56711e-10	-1.14711	7.99119e-05	-2.56711e-10	-1.1701
120717708	chr12:120717708:A:G	2.46228e-12	-1.9096	-1.00461	2.4313e-08	-1.89217	-0.380073	1.72551e-05	-1.96879	-0.734135
120717819	chr12:120717819:C:T	5.06861e-12	-0.924586	-1.26765	2.97242e-08	-1.06223	-1.00906	3.98277e-05	-0.649913	-1.21655
120718104	chr12:120718104:G:A	2.59874e-11	-2.56711e-10	-0.557693	1.61115e-07	-2.56711e-10	-0.381141	0.00015334	-2.56711e-10	-0.51837
120718110	chr12:120718110:C:T	6.32375e-12	-1.97099	-3.18773e-10	4.08223e-08	-1.75403	-3.18773e-10	3.66316e-05	-1.95012	-3.18773e-10
120718163	chr12:120718163:C:T	5.3987e-12	-1.74492	-0.384225	2.69021e-08	-1.96184	-0.209217	3.86872e-05	-1.62927	-0.266248
120718238	chr12:120718238:A:T	4.62551e-12	-1.62602	-0.657696	3.45644e-08	-1.10442	-0.81602	2.75485e-05	-1.57951	-0.655567
120718265	chr12:120718265:G:A	1.26838e-11	-2.56711e-10	-1.27498	6.98576e-08	-2.56711e-10	-1.2168	7.2854e-05	-2.56711e-10	-1.26257
120718512	chr12:120718512:G:A	8.78151e-12	-1.64266	-3.18773e-10	3.30352e-08	-1.96568	-3.18773e-10	5.84058e-05	-1.48361	-3.18773e-10
120718693	chr12:120718693:G:A	5.72518e-12	-0.788759	-1.28167	2.70152e-08	-0.944213	-1.22264	4.13347e-05	-0.552804	-1.27652
120718978	chr12:120718978:G:A	2.26387e-12	-1.9097	-1.08853	1.17539e-08	-1.94249	-1.05659	1.26053e-05	-1.95881	-1.0581
120719242	chr12:120719242:A:G	6.47253e-12	-1.94774	-3.18773e-10	3.72851e-08	-1.84467	-3.18773e-10	3.58621e-05	-1.97135	-3.18773e-10
120719369	chr12:120719369:A:G	1.26275e-11	-2.56711e-10	-1.27943	7.00186e-08	-2.56711e-10	-1.2145	7.25899e-05	-2.56711e-10	-1.2662
120719547	chr12:120719547:A:G	1.34866e-11	-2.56711e-10	-1.21361	7.5791e-08	-2.56711e-10	-1.13528	7.58774e-05	-2.56711e-10	-1.22191
120719732	chr12:120719732:G:A	4.34729e-12	-1.59565	-0.750096	3.35218e-08	-1.05668	-0.894378	2.59224e-05	-1.54825	-0.747673
120719733	chr12:120719733:C:A	4.42187e-12	-1.5766	-0.752145	3.44694e-08	-1.02704	-0.896142	2.63977e-05	-1.52802	-0.749726
120719801	chr12:120719801:G:A	1.24771e-11	-2.56711e-10	-1.29141	6.83944e-08	-2.56711e-10	-1.23797	7.1537e-05	-2.56711e-10	-1.28081
120719808	chr12:120719808:C:G	5.94912e-12	-1.97004	-0.0620215	2.26156e-08	-1.77446	-0.57016	3.27386e-05	-1.84229	-0.220181
120720048	chr12:120720048:A:G	4.93537e-12	-1.56602	-0.652855	3.80956e-08	-1.01056	-0.812598	2.94952e-05	-1.51615	-0.65065
120720180	chr12:120720180:G:A	2.80498e-11	-0.481323	-3.18773e-10	1.1873e-07	-0.686404	-3.18773e-10	0.000149657	-0.542679	-3.18773e-10
120720201	chr12:120720201:G:A	2.50554e-12	-1.88009	-1.01671	1.24535e-08	-1.95861	-0.982641	1.38149e-05	-1.94297	-0.982314
120720262	chr12:120720262:A:G	2.70923e-11	-0.516055	-3.18773e-10	1.14621e-07	-0.721624	-3.18773e-10	0.000144067	-0.580748	-3.18773e-10
120720790	chr12:120720790:G:A	4.53363e-11	-2.56711e-10	-0.00119642	2.47042e-07	-2.56711e-10	0.046301	0.000275354	-2.56711e-10	0.0670296
120721577	chr12:120721577:T:C	2.23703e-12	-1.89982	-1.11033	2.01903e-08	-1.88086	-0.577192	1.48776e-05	-1.96637	-0.884802
120721691	chr12:120721691:T:C	1.32081e-11	-1.73752	0.503049	8.2215e-08	-1.09058	0.0366623	9.59538e-05	-1.38753	0.400369
120721709	chr12:120721709:C:T	7.66149e-12	-1.7791	-3.18773e-10	8.43754e-08	-1.02798	-3.18773e-10	5.79013e-05	-1.49229	-3.18773e-10
120721808	chr12:120721808:G:A	4.4422e-11	-0.0215685	-3.18773e-10	5.7219e-07	0.886212	-3.18773e-10	0.000200476	-0.250335	-3.18773e-10
120721936	chr12:120721936:A:G	3.796e-12	-1.19106	-1.2903	3.83808e-07	1.63449	-1.14761	2.78324e-05	-0.955217	-1.26961
120721972	chr12:120721972:A:G	1.26592e-11	-2.56711e-10	-1.27692	6.80168e-08	-2.56711e-10	-1.2435	7.20314e-05	-2.56711e-10	-1.27393
120722085	chr12:120722085:T:G	1.39178e-11	-2.56711e-10	-1.18213	7.69307e-08	-2.56711e-10	-1.12035	7.97232e-05	-2.56711e-10	-1.17247
120722110	chr12:120722110:CTG:C	6.31852e-12	-1.97182	-3.18773e-10	4.12876e-08	-1.7427	-3.18773e-10	3.67704e-05	-1.94633	-3.18773e-10
120722289	chr12:120722289:C:T	4.82233e-12	-0.933519	-1.30853	1.66875e-08	-1.34072	-1.30788	3.23873e-05	-0.763769	-1.30949
120722558	chr12:120722558:G:A	1.23673e-11	-2.56711e-10	-1.30025	6.56028e-08	-2.56711e-10	-1.27964	7.02729e-05	-2.56711e-10	-1.29864
120722762	chr12:120722762:G:A	1.32031e-11	-2.56711e-10	-1.23485	6.57583e-08	-2.56711e-10	-1.27727	7.40691e-05	-2.56711e-10	-1.24603
120723002	chr12:120723002:A:G	2.24054e-12	-1.95438	-1.0542	1.86865e-08	-1.61285	-0.922604	1.46673e-05	-1.84891	-1.0165
120723245	chr12:120723245:T:G	9.16709e-12	-1.59968	-3.18773e-10	3.32755e-08	-1.95844	-3.18773e-10	6.14951e-05	-1.43207	-3.18773e-10
120723650	chr12:120723650:C:T	2.94493e-11	-0.432635	-3.18773e-10	1.25027e-07	-0.634733	-3.18773e-10	0.000157245	-0.493225	-3.18773e-10
120723690	chr12:120723690:G:A	5.18386e-12	-0.860087	-1.30967	1.77069e-08	-1.28489	-1.30442	3.50153e-05	-0.685805	-1.30944
120723786	chr12:120723786:G:A	2.52293e-12	-1.59319	-1.2967	9.60794e-09	-1.95415	-1.24652	1.70727e-05	-1.41731	-1.29624
120723920	chr12:120723920:G:A	1.13211e-11	-1.38864	-3.18773e-10	1.21873e-07	-0.660282	-3.18773e-10	6.43099e-05	-1.38731	-3.18773e-10
120724050	chr12:120724050:C:T	5.07196e-12	-0.890238	-1.30134	1.7239e-08	-1.3067	-1.30939	3.40684e-05	-0.717979	-1.30468
120724611	chr12:120724611:G:T	2.21252e-12	-1.91985	-1.10132	2.00836e-08	-1.90342	-0.559934	1.50023e-05	-1.97109	-0.871734
120724834	chr12:120724834:A:G	7.25739e-12	-0.576155	-1.25713	3.40013e-08	-0.750505	-1.18636	5.31056e-05	-0.32841	-1.25033
120724885	chr12:120724885:G:A	1.22588e-11	-2.56711e-10	-1.30906	6.54479e-08	-2.56711e-10	-1.282	6.96435e-05	-2.56711e-10	-1.30764
120724965	chr12:120724965:A:C	5.19547e-12	-0.885423	-1.28209	1.83574e-08	-1.30385	-1.24937	3.53095e-05	-0.712248	-1.27463
120724968	chr12:120724968:C:A	5.10902e-12	-0.902562	-1.28173	1.81228e-08	-1.31725	-1.24884	3.46789e-05	-0.730673	-1.27422
120725070	chr12:120725070:G:A	1.24881e-11	-2.56711e-10	-1.29053	6.73161e-08	-2.56711e-10	-1.25386	7.10288e-05	-2.56711e-10	-1.28794
120725079	chr12:120725079:A:T	6.42934e-12	-1.95443	-3.18773e-10	3.79317e-08	-1.82747	-3.18773e-10	3.59456e-05	-1.96902	-3.18773e-10
120725186	chr12:120725186:A:G	4.71964e-12	-1.5312	-0.732367	3.78001e-08	-0.950437	-0.880509	2.82588e-05	-1.47949	-0.730127
120725193	chr12:120725193:C:T	6.47909e-12	-1.94672	-3.18773e-10	3.56119e-08	-1.89058	-3.18773e-10	3.64565e-05	-1.95491	-3.18773e-10
120725248	chr12:120725248:G:A	5.30127e-12	-0.83866	-1.3087	1.72721e-06	3.23782	-1.24681	4.44378e-05	-0.447859	-1.30908
120725458	chr12:120725458:C:T	3.7758e-12	-1.41262	-1.07407	2.32792e-08	-1.16498	-1.15072	2.26941e-05	-1.37182	-1.0571
120725537	chr12:120725537:G:T	2.30879e-12	-1.93209	-1.04649	1.2709e-08	-1.92268	-0.998267	1.31003e-05	-1.96827	-1.01012
120725570	chr12:120725570:T:C	4.41067e-12	-1.91519	-0.416086	2.36665e-08	-1.53116	-0.768041	2.84318e-05	-1.68255	-0.520967
120725683	chr12:120725683:G:A	1.22713e-11	-2.56711e-10	-1.30804	6.48698e-08	-2.56711e-10	-1.29088	6.97793e-05	-2.56711e-10	-1.30569
120725715	chr12:120725715:C:A	4.28536e-12	-1.5988	-0.761296	2.5274e-08	-1.27434	-0.95914	2.42991e-05	-1.60725	-0.753337
120725739	chr12:120725739:G:A	2.14978e-11	-2.56711e-10	-0.747355	9.43755e-08	-2.56711e-10	-0.915977	0.000119881	-2.56711e-10	-0.764532
120726172	chr12:120726172:G:A	1.35483e-11	-2.56711e-10	-1.20905	7.62409e-08	-2.56711e-10	-1.12936	7.62041e-05	-2.56711e-10	-1.21761
120726687	chr12:120726687:C:A	6.32176e-12	-1.97131	-3.18773e-10	4.09756e-08	-1.75028	-3.18773e-10	3.66898e-05	-1.94853	-3.18773e-10
120726849	chr12:120726849:C:T	5.06152e-12	-1.97146	-0.222177	1.86981e-08	-1.84202	-0.692815	2.6726e-05	-1.89568	-0.369711
120727515	chr12:120727515:G:A	3.09773e-11	-0.382049	-3.18773e-10	1.2988e-07	-0.596645	-3.18773e-10	0.000164456	-0.448382	-3.18773e-10
120728010	chr12:120728010:C:T	1.32334e-11	-2.56711e-10	-1.23256	7.02534e-08	-2.56711e-10	-1.21115	7.41768e-05	-2.56711e-10	-1.24458
120728360	chr12:120728360:C:T	1.34338e-11	-1.21753	-3.18773e-10	1.31999e-07	-0.580465	-3.18773e-10	0.000135824	-0.639667	-3.18773e-10
120728652	chr12:120728652:G:A	5.40869e-12	-0.907132	-1.22017	1.97038e-08	-1.31719	-1.16526	3.69173e-05	-0.735161	-1.20719
120729215	chr12:120729215:C:T	1.30331e-11	-2.56711e-10	-1.24781	7.42974e-08	-2.56711e-10	-1.15518	7.35091e-05	-2.56711e-10	-1.25362
120729236	chr12:120729236:A:G	3.14953e-12	-1.51109	-1.15696	1.74788e-08	-1.33871	-1.26356	1.38481e-05	-1.69666	-1.22622
120729323	chr12:120729323:T:C	1.28267e-11	-2.56711e-10	-1.26378	7.11614e-08	-2.56711e-10	-1.19831	7.38257e-05	-2.56711e-10	-1.24932
120729584	chr12:120729584:C:T	5.96016e-12	-0.755511	-1.2747	2.80413e-08	-0.918758	-1.21082	4.30265e-05	-0.520242	-1.26897
120729872	chr12:120729872:G:A	1.18566e-11	-1.34242	-3.18773e-10	1.70967e-07	-0.32179	-3.18773e-10	8.17785e-05	-1.14701	-3.18773e-10
120730123	chr12:120730123:C:T	1.35455e-11	-2.56711e-10	-1.20925	7.62202e-08	-2.56711e-10	-1.12963	7.61891e-05	-2.56711e-10	-1.21781
120730280	chr12:120730280:T:C	3.39235e-12	-1.42653	-1.16725	1.92029e-08	-1.23903	-1.26917	1.46839e-05	-1.63061	-1.23367
120730442	chr12:120730442:T:C	3.23499e-12	-1.4714	-1.16988	1.82087e-08	-1.29078	-1.27058	1.41499e-05	-1.66578	-1.23554
120730768	chr12:120730768:C:T	1.26866e-11	-2.56711e-10	-1.27476	6.50151e-08	-2.56711e-10	-1.28864	7.1538e-05	-2.56711e-10	-1.2808
120730814	chr12:120730814:T:C	1.25108e-11	-2.56711e-10	-1.28871	6.82807e-08	-2.56711e-10	-1.23963	7.16976e-05	-2.56711e-10	-1.27857
120731553	chr12:120731553:C:A	3.00967e-12	-1.55699	-1.15648	1.66756e-08	-1.38591	-1.26341	1.34097e-05	-1.72941	-1.22564
120731635	chr12:120731635:T:C	1.38574e-11	-2.56711e-10	-1.18648	7.85614e-08	-2.56711e-10	-1.09938	7.78739e-05	-2.56711e-10	-1.19594
120732454	chr12:120732454:T:C	1.92863e-12	-1.90462	-1.25388	9.98132e-09	-1.85304	-1.3095	1.00922e-05	-1.94814	-1.29112
120732536	chr12:120732536:C:T	2.36762e-12	-1.81314	-1.14028	1.16419e-08	-1.73377	-1.27488	1.16131e-05	-1.88432	-1.21457
120732641	chr12:120732641:C:T	1.23374e-11	-2.56711e-10	-1.30267	6.65387e-08	-2.56711e-10	-1.26547	7.07401e-05	-2.56711e-10	-1.29202
120733091	chr12:120733091:G:A	7.0107e-12	-1.86787	-3.18773e-10	6.97955e-08	-1.21769	-3.18773e-10	5.04217e-05	-1.63061	-3.18773e-10
120733257	chr12:120733257:G:A	6.39691e-12	-1.95949	-3.18773e-10	3.81767e-08	-1.82103	-3.18773e-10	3.60361e-05	-1.96651	-3.18773e-10
120733434	chr12:120733434:G:A	1.31043e-11	-2.56711e-10	-1.24236	7.11869e-08	-2.56711e-10	-1.19795	7.55608e-05	-2.56711e-10	-1.22609
120733940	chr12:120733940:G:C	1.22518e-11	-2.56711e-10	-1.30963	6.43861e-08	-2.56711e-10	-1.29836	6.9502e-05	-2.56711e-10	-1.30967
120734000	chr12:120734000:C:G	1.9799e-12	-1.93108	-1.20118	1.44488e-08	-1.97226	-0.820389	1.34733e-05	-1.88737	-1.06295
120734088	chr12:120734088:G:A	1.03623e-11	-0.652274	-0.824857	5.40246e-08	-1.05279	-0.421025	7.91157e-05	-0.492346	-0.687771
120734420	chr12:120734420:G:A	1.26966e-11	-2.56711e-10	-1.27397	6.88429e-08	-2.56711e-10	-1.23143	7.26372e-05	-2.56711e-10	-1.26555
120734463	chr12:120734463:C:T	6.31462e-12	-1.97244	-3.18773e-10	4.28485e-08	-1.70559	-3.18773e-10	3.71343e-05	-1.93649	-3.18773e-10
120735105	chr12:120735105:C:G	1.23837e-11	-2.56711e-10	-1.29892	6.37017e-08	-2.56711e-10	-1.30905	7.00981e-05	-2.56711e-10	-1.30113
120735119	chr12:120735119:A:T	1.27895e-11	-2.56711e-10	-1.26668	7.19831e-08	-2.56711e-10	-1.18683	7.36908e-05	-2.56711e-10	-1.25115
120735228	chr12:120735228:T:C	1.32602e-11	-0.996732	-0.233806	5.64785e-08	-0.907431	-0.521968	5.15187e-05	-1.28355	-0.325535
120735355	chr12:120735355:A:AC	8.51512e-12	-1.67346	-3.18773e-10	3.28313e-08	-1.97188	-3.18773e-10	4.04703e-05	-1.85046	-3.18773e-10
120735583	chr12:120735583:T:C	9.79013e-12	-1.53393	-3.18773e-10	3.38433e-08	-1.94152	-3.18773e-10	6.67902e-05	-1.34947	-3.18773e-10
120735949	chr12:120735949:A:G	1.22595e-11	-2.56711e-10	-1.309	6.47439e-08	-2.56711e-10	-1.29282	6.99732e-05	-2.56711e-10	-1.30291
120736129	chr12:120736129:A:G	1.92525e-12	-1.86016	-1.30009	1.34894e-08	-1.83033	-1.03102	1.07722e-05	-1.95203	-1.22203
120736510	chr12:120736510:A:G	1.27659e-11	-2.56711e-10	-1.26852	6.56226e-08	-2.56711e-10	-1.27934	7.13151e-05	-2.56711e-10	-1.28392
120737096	chr12:120737096:T:C	3.23106e-12	-1.72965	-0.91284	1.48176e-08	-1.68714	-1.0803	1.51856e-05	-1.86168	-0.968997
120737135	chr12:120737135:C:T	6.31449e-12	-1.97246	-3.18773e-10	4.27405e-08	-1.70811	-3.18773e-10	3.71154e-05	-1.937	-3.18773e-10
120737682	chr12:120737682:C:A	6.31982e-12	-1.97161	-3.18773e-10	4.1929e-08	-1.72728	-3.18773e-10	3.68504e-05	-1.94416	-3.18773e-10
120737688	chr12:120737688:T:G	6.31944e-12	-1.97167	-3.18773e-10	4.1974e-08	-1.72621	-3.18773e-10	3.68633e-05	-1.94381	-3.18773e-10
120737721	chr12:120737721:T:C	1.30704e-11	-0.467942	-0.77701	6.66198e-08	-0.909071	-0.355186	0.000100301	-0.308304	-0.634545
120737759	chr12:120737759:G:A	1.54835e-11	-1.07553	-3.18773e-10	5.67569e-08	-1.42448	-3.18773e-10	7.95958e-05	-1.17407	-3.18773e-10
120738181	chr12:120738181:T:C	2.73643e-12	-1.81875	-0.989902	1.26206e-08	-1.78012	-1.14781	1.3313e-05	-1.91946	-1.04282
120738197	chr12:120738197:G:A	2.25123e-11	-2.56711e-10	-0.701241	1.4721e-07	-2.56711e-10	-0.4714	0.000136344	-2.56711e-10	-0.63585
120738280	chr12:120738280:G:A	8.64449e-12	-0.613698	-1.04468	4.69498e-08	-1.03206	-0.582119	6.58016e-05	-0.451466	-0.912919
120738746	chr12:120738746:C:T	2.03663e-12	-1.95974	-1.14427	1.35209e-08	-1.59081	-1.26821	1.14945e-05	-1.9262	-1.18296
120738876	chr12:120738876:C:T	1.91106e-12	-1.88184	-1.2858	1.40241e-08	-1.854	-0.968481	1.10799e-05	-1.96093	-1.18496
120738951	chr12:120738951:G:A	1.31229e-11	-2.56711e-10	-1.24095	7.50513e-08	-2.56711e-10	-1.14509	7.39443e-05	-2.56711e-10	-1.24772
120738967	chr12:120738967:C:T	6.32053e-12	-1.9715	-3.18773e-10	4.18082e-08	-1.73017	-3.18773e-10	3.68411e-05	-1.94441	-3.18773e-10
120739000	chr12:120739000:G:GC	6.84074e-12	-1.96517	0.0727588	2.26901e-08	-1.87431	-0.467015	3.43097e-05	-1.92203	-0.093567
120739453	chr12:120739453:G:A	2.86816e-11	-2.56711e-10	-0.459049	1.55111e-07	-2.56711e-10	-0.419119	0.000179951	-2.56711e-10	-0.358341
120739563	chr12:120739563:G:A	6.32652e-12	-1.97055	-3.18773e-10	4.13729e-08	-1.74063	-3.18773e-10	3.66929e-05	-1.94844	-3.18773e-10
120739697	chr12:120739697:G:A	1.24749e-11	-2.56711e-10	-1.29158	6.74886e-08	-2.56711e-10	-1.2513	7.20963e-05	-2.56711e-10	-1.27303
120739835	chr12:120739835:A:G	2.23226e-11	-1.96517	1.25547	9.96834e-08	-1.77358	0.912319	0.000136516	-1.95887	1.32429
120739948	chr12:120739948:G:A	1.69146e-11	-2.56711e-10	-0.987129	1.04665e-07	-2.56711e-10	-0.812497	0.000100063	-2.56711e-10	-0.945226
120739975	chr12:120739975:A:G	2.24677e-12	-1.77441	-1.2314	1.37598e-08	-1.66684	-1.17467	1.33107e-05	-1.766	-1.19646
120740271	chr12:120740271:T:C	2.01456e-11	-2.56711e-10	-0.812319	7.99634e-08	-2.56711e-10	-1.08169	0.000108579	-2.56711e-10	-0.863554
120740732	chr12:120740732:G:GA	1.23836e-11	-1.29893	-3.18773e-10	1.35919e-07	-0.5512	-3.18773e-10	6.97443e-05	-1.30619	-3.18773e-10
120740841	chr12:120740841:G:A	1.88399e-12	-1.8725	-1.30941	1.16185e-08	-1.84495	-1.16571	1.00945e-05	-1.95704	-1.28199
120741073	chr12:120741073:C:T	1.42229e-11	-1.97062	0.810173	7.21614e-08	-1.69664	0.51229	8.94365e-05	-1.92293	0.865427
120741095	chr12:120741095:C:T	6.43259e-12	-1.95393	-3.18773e-10	3.77045e-08	-1.83348	-3.18773e-10	3.59319e-05	-1.9694	-3.18773e-10
120741188	chr12:120741188:G:A	6.38477e-12	-1.96139	-3.18773e-10	3.91121e-08	-1.79683	-3.18773e-10	3.61472e-05	-1.96343	-3.18773e-10
120741474	chr12:120741474:G:A	1.0445e-11	-1.1921	-0.277082	4.71689e-08	-0.892973	-0.716551	7.90935e-05	-0.724897	-0.4555
120741500	chr12:120741500:C:T	2.05039e-11	-0.79469	-3.18773e-10	7.27007e-08	-1.17691	-3.18773e-10	0.00010464	-0.900497	-3.18773e-10
120741913	chr12:120741913:C:T	1.25851e-11	-2.56711e-10	-1.28279	6.88068e-08	-2.56711e-10	-1.23196	7.11038e-05	-2.56711e-10	-1.28689
120742139	chr12:120742139:A:G	2.30088e-11	-1.96947	1.29004	1.05916e-07	-1.74611	0.945506	0.000142554	-1.95079	1.35948
120742216	chr12:120742216:T:C	1.74648e-11	-0.508775	-0.44634	1.23269e-07	-0.949799	0.300907	0.000145496	-0.341658	-0.229224
120742326	chr12:120742326:T:C	2.56827e-11	-1.9685	1.39901	1.16215e-07	-1.75372	1.0459	0.000158742	-1.95317	1.46943
120742458	chr12:120742458:T:C	1.24187e-11	-2.56711e-10	-1.2961	6.60805e-08	-2.56711e-10	-1.27239	7.05908e-05	-2.56711e-10	-1.29413
120742660	chr12:120742660:G:A	1.23514e-11	-2.56711e-10	-1.30154	6.66165e-08	-2.56711e-10	-1.26431	7.10618e-05	-2.56711e-10	-1.28748
120742898	chr12:120742898:G:A	2.30911e-12	-1.7661	-1.21235	1.42577e-08	-1.65925	-1.14671	1.3763e-05	-1.75591	-1.17313
120742941	chr12:120742941:C:T	1.42217e-11	-2.56711e-10	-1.16054	7.22222e-08	-2.56711e-10	-1.18351	7.98283e-05	-2.56711e-10	-1.17115
120743259	chr12:120743259:G:C	2.49044e-11	-1.95982	1.35956	1.07267e-07	-1.79689	1.00895	0.000150873	-1.96434	1.42975
120743297	chr12:120743297:T:C	4.63625e-11	-2.56711e-10	0.0211877	3.48616e-07	-2.56711e-10	0.390711	0.000298718	-2.56711e-10	0.148474
120743566	chr12:120743566:G:T	3.43249e-12	-1.86578	-0.716234	2.73691e-08	-1.29807	-0.855769	2.27634e-05	-1.76535	-0.660517
120743646	chr12:120743646:T:C	1.50445e-11	-1.10429	-3.18773e-10	5.5656e-08	-1.44407	-3.18773e-10	7.7563e-05	-1.19994	-3.18773e-10
120743653	chr12:120743653:A:G	1.00603e-11	-1.50671	-3.18773e-10	3.41009e-08	-1.93394	-3.18773e-10	6.89747e-05	-1.31729	-3.18773e-10
120743745	chr12:120743745:A:G	2.0234e-11	-2.56711e-10	-0.807942	1.21881e-07	-2.56711e-10	-0.66021	0.000118832	-2.56711e-10	-0.773314
120744250	chr12:120744250:C:T	2.8083e-11	-1.96489	1.48475	1.22996e-07	-1.77683	1.12572	0.000172129	-1.95938	1.5566
120744310	chr12:120744310:C:T	1.25806e-11	-2.56711e-10	-1.28315	6.74191e-08	-2.56711e-10	-1.25233	7.15676e-05	-2.56711e-10	-1.28039
120744675	chr12:120744675:G:C	2.01531e-11	-2.56711e-10	-0.811946	1.21321e-07	-2.56711e-10	-0.66482	0.000118347	-2.56711e-10	-0.777404
120744971	chr12:120744971:T:C	2.48753e-12	-1.7767	-1.12732	1.571e-08	-1.66795	-1.04101	1.50262e-05	-1.76616	-1.07508
120745037	chr12:120745037:G:C	2.7077e-11	-1.95158	1.43496	1.12352e-07	-1.82275	1.08113	0.000162047	-1.96913	1.50599
120745084	chr12:120745084:G:T	3.38352e-12	-1.36163	-1.23476	1.41284e-08	-1.70661	-1.10846	1.67544e-05	-1.5856	-1.14677
120745367	chr12:120745367:C:T	1.34049e-11	-1.21968	-3.18773e-10	1.52399e-07	-0.436754	-3.18773e-10	7.54092e-05	-1.2281	-3.18773e-10
120745433	chr12:120745433:A:T	1.2281e-11	-2.56711e-10	-1.30725	6.69001e-08	-2.56711e-10	-1.26006	6.95605e-05	-2.56711e-10	-1.30883
120745442	chr12:120745442:A:G	1.2827e-11	-2.56711e-10	-1.26375	6.79187e-08	-2.56711e-10	-1.24495	7.20903e-05	-2.56711e-10	-1.27311
120746341	chr12:120746341:A:G	1.28649e-11	-2.56711e-10	-1.2608	6.70918e-08	-2.56711e-10	-1.2572	7.38843e-05	-2.56711e-10	-1.24853
120746544	chr12:120746544:A:G	1.26175e-11	-2.56711e-10	-1.28022	6.57323e-08	-2.56711e-10	-1.27767	7.22866e-05	-2.56711e-10	-1.27039
120747087	chr12:120747087:T:G	2.84129e-11	-1.97117	1.50271	1.43668e-07	-1.6445	1.14875	0.000183139	-1.91372	1.57294
120747128	chr12:120747128:A:G	2.05316e-12	-1.82549	-1.27044	1.65936e-08	-1.79976	-0.85448	1.15836e-05	-1.9337	-1.16774
120747304	chr12:120747304:C:T	2.30308e-11	-2.56711e-10	-0.678474	1.66881e-07	-2.56711e-10	-0.34598	0.000141127	-2.56711e-10	-0.601371
120747468	chr12:120747468:C:G	1.63495e-11	-2.56711e-10	-1.02111	8.23709e-08	-2.56711e-10	-1.05203	9.54518e-05	-2.56711e-10	-0.992406
120747566	chr12:120747566:T:A	3.37926e-12	-1.96808	-0.629565	1.82445e-08	-1.71627	-0.843128	1.83735e-05	-1.96199	-0.678122
120747966	chr12:120747966:C:T	3.30005e-12	-1.97239	-0.648977	1.90635e-08	-1.82058	-0.694907	1.92386e-05	-1.97219	-0.621917
120747989	chr12:120747989:G:A	1.26003e-11	-2.56711e-10	-1.28158	6.57641e-08	-2.56711e-10	-1.27718	7.08033e-05	-2.56711e-10	-1.29112
120748003	chr12:120748003:A:G	1.00734e-11	-1.9263	0.420898	4.89753e-08	-1.94564	0.373692	6.23077e-05	-1.91922	0.500278
120748040	chr12:120748040:AC:A	1.57612e-11	-2.56711e-10	-1.05776	7.82424e-08	-2.56711e-10	-1.10345	8.80371e-05	-2.56711e-10	-1.07327
120748183	chr12:120748183:A:G	1.25186e-11	-2.56711e-10	-1.28809	6.39326e-08	-2.56711e-10	-1.30543	7.06239e-05	-2.56711e-10	-1.29366
120748428	chr12:120748428:G:A	1.98049e-11	-2.56711e-10	-0.829373	1.26891e-07	-2.56711e-10	-0.619933	0.000119103	-2.56711e-10	-0.77104
120748443	chr12:120748443:G:A	2.94247e-11	-1.5329	1.09943	1.6878e-07	-1.03815	0.703486	0.000160452	-1.54801	1.07498
120748511	chr12:120748511:G:A	6.48603e-12	-1.94565	-3.18773e-10	3.28231e-08	-1.97213	-3.18773e-10	3.61197e-05	-1.96419	-3.18773e-10
120748734	chr12:120748734:A:G	2.35489e-12	-1.65595	-1.30286	1.05444e-07	0.498357	-1.30344	1.69139e-05	-1.41355	-1.30934
120748746	chr12:120748746:C:G	2.39252e-12	-1.81656	-1.1264	9.09621e-09	-1.94613	-1.30927	1.3987e-05	-1.68573	-1.22717
120748934	chr12:120748934:A:G	2.06695e-12	-1.83888	-1.25035	9.38681e-09	-1.95799	-1.26596	1.25959e-05	-1.7183	-1.29936
120749062	chr12:120749062:C:T	6.67844e-12	-1.91642	-3.18773e-10	3.31335e-08	-1.96271	-3.18773e-10	3.62416e-05	-1.96082	-3.18773e-10
120749277	chr12:120749277:C:T	1.23989e-11	-2.56711e-10	-1.29769	6.36669e-08	-2.56711e-10	-1.30959	6.9925e-05	-2.56711e-10	-1.3036
120749278	chr12:120749278:G:A	1.2835e-11	-2.56711e-10	-1.26313	6.49556e-08	-2.56711e-10	-1.28956	7.24965e-05	-2.56711e-10	-1.26749
120749754	chr12:120749754:T:C	5.13377e-12	-1.0719	-1.10756	6.88236e-08	0.061215	-1.29293	4.18448e-05	-0.626117	-1.19094
120749792	chr12:120749792:C:A	1.02901e-11	-1.48412	-3.18773e-10	1.29908e-07	-0.596432	-3.18773e-10	6.24008e-05	-1.41745	-3.18773e-10
120750379	chr12:120750379:TTTTC:T	9.53912e-12	-1.5599	-3.18773e-10	3.78382e-08	-1.82994	-3.18773e-10	6.91473e-05	-1.31479	-3.18773e-10
120750552	chr12:120750552:A:AT	1.27211e-11	-2.56711e-10	-1.27204	6.36776e-08	-2.56711e-10	-1.30943	7.2587e-05	-2.56711e-10	-1.26624
120750578	chr12:120750578:A:G	4.94641e-12	-1.20604	-1.0106	5.75533e-08	-0.132811	-1.27774	3.79919e-05	-0.790433	-1.12322
120751022	chr12:120751022:C:T	9.63147e-12	-1.55027	-3.18773e-10	1.16442e-07	-0.705866	-3.18773e-10	5.82066e-05	-1.48703	-3.18773e-10
120751023	chr12:120751023:G:A	1.26792e-11	-2.56711e-10	-1.27534	6.44555e-08	-2.56711e-10	-1.29728	7.16729e-05	-2.56711e-10	-1.27892
120751106	chr12:120751106:GA:G	1.26864e-11	-2.56711e-10	-1.27478	6.44756e-08	-2.56711e-10	-1.29697	7.17107e-05	-2.56711e-10	-1.27839
120751263	chr12:120751263:G:A	1.22614e-11	-2.56711e-10	-1.30884	6.37806e-08	-2.56711e-10	-1.30781	6.98662e-05	-2.56711e-10	-1.30445
120751313	chr12:120751313:C:T	3.9114e-12	-1.83249	-0.618917	2.26489e-07	-0.424264	0.383703	2.77774e-05	-1.82064	-0.40617
120751691	chr12:120751691:G:A	1.31191e-11	-2.56711e-10	-1.24123	6.53247e-08	-2.56711e-10	-1.28389	7.3373e-05	-2.56711e-10	-1.25547
120751764	chr12:120751764:C:T	1.31159e-11	-2.56711e-10	-1.24148	7.20092e-08	-2.56711e-10	-1.18647	7.52831e-05	-2.56711e-10	-1.22977
120751800	chr12:120751800:G:A	2.36934e-11	-2.56711e-10	-0.650108	2.1044e-07	-2.56711e-10	-0.114059	0.00014966	-2.56711e-10	-0.542663
120751830	chr12:120751830:C:T	4.06601e-12	-1.33108	-1.08156	2.32703e-08	-1.62939	-0.686692	2.91666e-05	-1.18627	-0.991736
120752037	chr12:120752037:A:G	1.27737e-11	-2.56711e-10	-1.26791	6.47436e-08	-2.56711e-10	-1.29282	7.21793e-05	-2.56711e-10	-1.27187
120752303	chr12:120752303:G:C	5.1709e-11	0.130327	-3.18773e-10	7.84926e-07	1.20233	-3.18773e-10	0.000227774	-0.122673	-3.18773e-10
120752958	chr12:120752958:A:G	1.03744e-11	-1.47597	-3.18773e-10	1.31958e-07	-0.580772	-3.18773e-10	6.29878e-05	-1.40809	-3.18773e-10
120753007	chr12:120753007:A:G	1.23188e-11	-2.56711e-10	-1.30418	6.36735e-08	-2.56711e-10	-1.30949	7.00671e-05	-2.56711e-10	-1.30157
120753439	chr12:120753439:C:T	1.8856e-11	-0.878474	-3.18773e-10	6.80458e-08	-1.24308	-3.18773e-10	0.000109469	-0.855388	-3.18773e-10
120753845	chr12:120753845:T:A	2.02801e-11	-0.805664	-3.18773e-10	8.31957e-08	-1.04206	-3.18773e-10	0.00010851	-0.864186	-3.18773e-10
120754057	chr12:120754057:C:T	1.60036e-10	1.2601	-3.18773e-10	8.1488e-07	1.23978	-3.18773e-10	0.000645807	0.919473	-3.18773e-10
120754468	chr12:120754468:C:T	6.36085e-12	-1.96514	-3.18773e-10	3.49227e-08	-1.91012	-3.18773e-10	3.58683e-05	-1.97118	-3.18773e-10
120754515	chr12:120754515:T:C	2.58271e-12	-1.72348	-1.14298	7.34991e-08	0.131772	-1.29776	1.87009e-05	-1.40805	-1.2144
120754518	chr12:120754518:G:A	1.04924e-11	-1.46465	-3.18773e-10	1.34303e-07	-0.563164	-3.18773e-10	6.37216e-05	-1.3965	-3.18773e-10
120754884	chr12:120754884:G:A	4.96679e-12	-1.77632	-0.436206	3.41491e-07	-0.30894	0.679003	3.59087e-05	-1.77266	-0.197389
120754960	chr12:120754960:T:C	1.48703e-11	-2.56711e-10	-1.11594	8.14306e-08	-2.56711e-10	-1.06351	8.21213e-05	-2.56711e-10	-1.14283
120755099	chr12:120755099:C:T	9.36992e-12	-1.5778	-3.18773e-10	1.34392e-07	-0.562501	-3.18773e-10	7.7204e-05	-1.20458	-3.18773e-10
120756250	chr12:120756250:C:T	3.20306e-12	-1.40093	-1.25027	9.96455e-08	0.354189	-1.21583	1.93983e-05	-1.34039	-1.24545
120756762	chr12:120756762:A:G	6.09197e-12	-1.11088	-0.897455	6.96559e-07	2.24216	-1.15927	5.27606e-05	-0.567789	-1.01747
120756824	chr12:120756824:T:C	2.87571e-12	-1.44977	-1.30924	1.18344e-08	-1.70183	-1.29042	1.67777e-05	-1.42235	-1.30862
120757059	chr12:120757059:C:T	6.50962e-12	-1.00107	-0.940949	8.32886e-07	2.45852	-1.19689	5.86007e-05	-0.436234	-1.04405
120757204	chr12:120757204:G:A	3.86404e-12	-1.38162	-1.08198	9.29338e-09	-1.97058	-1.26338	1.76908e-05	-1.54492	-1.13306
120757309	chr12:120757309:C:T	2.3047e-12	-1.72193	-1.25843	1.11207e-08	-1.79045	-1.264	1.82476e-05	-1.4016	-1.2454
120757340	chr12:120757340:C:T	1.95754e-11	-2.56711e-10	-0.841029	1.20733e-07	-2.56711e-10	-0.669678	0.000115549	-2.56711e-10	-0.801335
120757787	chr12:120757787:A:G	1.01979e-11	-1.49313	-3.18773e-10	1.28292e-07	-0.60895	-3.18773e-10	6.18269e-05	-1.42669	-3.18773e-10
120757822	chr12:120757822:A:G	2.8591e-12	-1.8171	-0.947696	1.21123e-07	-0.475837	-0.190618	1.99473e-05	-1.81615	-0.741779
120757944	chr12:120757944:A:G	5.15424e-11	0.127101	-3.18773e-10	7.84771e-07	1.20213	-3.18773e-10	0.000227042	-0.125893	-3.18773e-10
120758328	chr12:120758328:C:T	1.65253e-11	-1.01041	-3.18773e-10	5.64169e-08	-1.43049	-3.18773e-10	9.58441e-05	-0.988304	-3.18773e-10
120758508	chr12:120758508:C:T	1.57406e-11	-2.56711e-10	-1.05906	9.08147e-08	-2.56711e-10	-0.954438	8.70255e-05	-2.56711e-10	-1.08483
120759088	chr12:120759088:A:G	1.1757e-11	-0.51947	-0.831387	3.47787e-07	1.56179	-1.17346	0.00010408	0.0728868	-0.978751
120759182	chr12:120759182:T:G	9.70613e-12	-1.54255	-3.18773e-10	1.17907e-07	-0.693367	-3.18773e-10	5.85885e-05	-1.48049	-3.18773e-10
120759655	chr12:120759655:C:G	2.26346e-11	-2.56711e-10	-0.695823	1.97722e-07	-2.56711e-10	-0.176397	0.000142428	-2.56711e-10	-0.592194
120759825	chr12:120759825:C:T	3.89453e-11	-0.153147	-3.18773e-10	5.35534e-07	0.820006	-3.18773e-10	0.00017244	-0.400975	-3.18773e-10
120759826	chr12:120759826:G:A	2.72327e-12	-1.52469	-1.28878	1.13151e-08	-1.74618	-1.29094	2.37403e-05	-1.0784	-1.30546
120760111	chr12:120760111:T:A	1.22718e-11	-2.56711e-10	-1.308	6.39791e-08	-2.56711e-10	-1.3047	6.95154e-05	-2.56711e-10	-1.30948
120760496	chr12:120760496:G:A	2.05493e-12	-1.80393	-1.29114	2.48274e-08	-0.98503	-1.26628	1.19556e-05	-1.78255	-1.28728
120760526	chr12:120760526:A:T	3.02715e-12	-1.66854	-1.03914	1.32024e-08	-1.61158	-1.27128	1.38273e-05	-1.8153	-1.10908
120760589	chr12:120760589:G:A	1.14904e-11	-1.37379	-3.18773e-10	4.32963e-08	-1.69519	-3.18773e-10	7.24128e-05	-1.26864	-3.18773e-10
120760939	chr12:120760939:C:T	1.29725e-11	-2.56711e-10	-1.25247	6.54166e-08	-2.56711e-10	-1.28248	7.32559e-05	-2.56711e-10	-1.25707
120760941	chr12:120760941:C:T	1.29714e-11	-2.56711e-10	-1.25256	6.54125e-08	-2.56711e-10	-1.28255	7.32498e-05	-2.56711e-10	-1.25715
120761075	chr12:120761075:A:G	1.37391e-11	-2.56711e-10	-1.19506	7.73364e-08	-2.56711e-10	-1.11509	7.92405e-05	-2.56711e-10	-1.17854
120761088	chr12:120761088:C:G	3.50198e-12	-1.33673	-1.22525	1.1956e-07	0.506285	-1.18572	2.13337e-05	-1.2709	-1.21984
120761168	chr12:120761168:CTGAT:C	1.25743e-11	-2.56711e-10	-1.28365	6.38516e-08	-2.56711e-10	-1.3067	7.11051e-05	-2.56711e-10	-1.28687
120762039	chr12:120762039:T:C	1.83361e-11	-2.56711e-10	-0.906433	1.4767e-07	-2.56711e-10	-0.468277	0.000113279	-2.56711e-10	-0.821178
120762330	chr12:120762330:A:C	1.30788e-11	-1.24431	-3.18773e-10	4.79806e-08	-1.59246	-3.18773e-10	7.54056e-05	-1.22815	-3.18773e-10
120762806	chr12:120762806:C:T	3.68161e-12	-1.29657	-1.21539	1.31161e-07	0.581863	-1.1687	2.25626e-05	-1.22777	-1.20696
120763251	chr12:120763251:A:T	1.05376e-11	-1.46035	-3.18773e-10	1.35464e-07	-0.554551	-3.18773e-10	6.4003e-05	-1.3921	-3.18773e-10
120763253	chr12:120763253:AAAC:A	1.07296e-11	-1.44229	-3.18773e-10	1.39593e-07	-0.524529	-3.18773e-10	6.52564e-05	-1.3727	-3.18773e-10
120763353	chr12:120763353:C:T	1.29725e-11	-2.56711e-10	-1.25247	6.54166e-08	-2.56711e-10	-1.28248	7.32559e-05	-2.56711e-10	-1.25707
120763364	chr12:120763364:C:T	3.48446e-12	-1.33943	-1.22757	1.18554e-07	0.501187	-1.18908	2.12563e-05	-1.2721	-1.22228
120763398	chr12:120763398:C:T	1.31523e-11	-2.56711e-10	-1.23871	6.57276e-08	-2.56711e-10	-1.27774	7.43585e-05	-2.56711e-10	-1.24213
120764193	chr12:120764193:C:T	1.23392e-11	-2.56711e-10	-1.30252	6.51934e-08	-2.56711e-10	-1.2859	6.9998e-05	-2.56711e-10	-1.30256
120765114	chr12:120765114:G:A	1.50741e-11	-1.10232	-3.18773e-10	5.26806e-08	-1.49901	-3.18773e-10	8.73156e-05	-1.0815	-3.18773e-10
120765162	chr12:120765162:G:A	1.29721e-11	-2.56711e-10	-1.2525	6.54152e-08	-2.56711e-10	-1.2825	7.32538e-05	-2.56711e-10	-1.2571
120765231	chr12:120765231:G:A	1.28377e-11	-2.56711e-10	-1.26292	6.494e-08	-2.56711e-10	-1.2898	7.25259e-05	-2.56711e-10	-1.26708
120765341	chr12:120765341:G:A	1.39782e-11	-2.56711e-10	-1.17781	8.11566e-08	-2.56711e-10	-1.06688	7.85982e-05	-2.56711e-10	-1.18668
120765539	chr12:120765539:A:C	1.37713e-11	-2.56711e-10	-1.19272	6.92089e-08	-2.56711e-10	-1.22613	7.74214e-05	-2.56711e-10	-1.20176
120765570	chr12:120765570:G:GC	1.23245e-11	-2.56711e-10	-1.30371	6.38334e-08	-2.56711e-10	-1.30698	6.97988e-05	-2.56711e-10	-1.30541
120765624	chr12:120765624:C:T	1.50333e-11	-0.402445	-0.702592	5.34199e-07	1.95348	-1.13597	0.000143298	0.300352	-0.886455
120765689	chr12:120765689:G:A	1.79259e-11	-2.56711e-10	-0.929059	1.04814e-07	-2.56711e-10	-0.811071	9.87254e-05	-2.56711e-10	-0.958685
120765810	chr12:120765810:G:A	1.90957e-11	-2.56711e-10	-0.865843	1.56337e-07	-2.56711e-10	-0.411242	0.000118429	-2.56711e-10	-0.776717
120766070	chr12:120766070:C:T	1.29195e-11	-2.56711e-10	-1.25657	6.51853e-08	-2.56711e-10	-1.28602	7.29488e-05	-2.56711e-10	-1.26127
120766200	chr12:120766200:G:A	3.3785e-12	-1.29305	-1.30483	1.34005e-08	-1.58968	-1.27828	1.98209e-05	-1.26133	-1.30296
120766635	chr12:120766635:GTGTGCCTCTGTCTCC:G	5.09638e-11	0.115812	-3.18773e-10	7.39947e-07	1.14332	-3.18773e-10	0.000221981	-0.148437	-3.18773e-10
120766852	chr12:120766852:C:T	6.57627e-12	-1.93184	-3.18773e-10	3.35123e-08	-1.95135	-3.18773e-10	3.60214e-05	-1.96692	-3.18773e-10
120767275	chr12:120767275:G:A	4.58716e-12	-1.71973	-0.572317	3.53766e-07	-0.000542696	0.405921	3.30573e-05	-1.68561	-0.367179
120767801	chr12:120767801:T:C	1.74962e-12	-1.95044	-1.30547	1.16731e-08	-1.72386	-1.28211	1.14391e-05	-1.80431	-1.30968
120767955	chr12:120767955:G:A	2.13612e-11	-2.56711e-10	-0.753727	1.30637e-07	-2.56711e-10	-0.590836	0.000126918	-2.56711e-10	-0.707486
120768101	chr12:120768101:G:C	1.37348e-11	-2.56711e-10	-1.19537	7.12495e-08	-2.56711e-10	-1.19707	7.90589e-05	-2.56711e-10	-1.18083
120768252	chr12:120768252:T:A	3.03238e-12	-1.51687	-1.18909	1.51775e-07	0.866525	-1.30738	2.56697e-05	-1.05542	-1.2503
120768546	chr12:120768546:A:G	1.06237e-11	-1.45222	-3.18773e-10	1.37639e-07	-0.538623	-3.18773e-10	6.46205e-05	-1.3825	-3.18773e-10
120769276	chr12:120769276:T:C	1.27523e-11	-2.56711e-10	-1.2696	6.88601e-08	-2.56711e-10	-1.23118	7.27822e-05	-2.56711e-10	-1.26356
120769344	chr12:120769344:C:T	3.99115e-12	-1.73835	-0.692872	2.63876e-07	-0.127345	0.239565	3.00543e-05	-1.70625	-0.441774
120769582	chr12:120769582:G:A	2.99563e-12	-1.4448	-1.27335	9.04195e-09	-1.95387	-1.30751	1.57506e-05	-1.50182	-1.29233
120770435	chr12:120770435:T:C	3.52575e-12	-1.30381	-1.2514	1.31543e-08	-1.59479	-1.29172	2.05911e-05	-1.26942	-1.25675
120770507	chr12:120770507:C:T	1.22744e-11	-2.56711e-10	-1.30779	6.38509e-08	-2.56711e-10	-1.30671	6.95031e-05	-2.56711e-10	-1.30966
120770681	chr12:120770681:G:A	3.63842e-12	-1.3092	-1.21456	1.83297e-08	-1.61755	-0.937187	2.52542e-05	-1.16614	-1.15589
120771329	chr12:120771329:C:T	1.29725e-11	-2.56711e-10	-1.25247	6.54166e-08	-2.56711e-10	-1.28248	7.32559e-05	-2.56711e-10	-1.25707
120771390	chr12:120771390:G:A	2.92677e-12	-1.62333	-1.11808	1.17525e-07	0.592742	-1.28935	2.31854e-05	-1.21005	-1.19746
120771496	chr12:120771496:A:G	1.3741e-11	-2.56711e-10	-1.19492	7.12819e-08	-2.56711e-10	-1.19662	7.90964e-05	-2.56711e-10	-1.18036
120771499	chr12:120771499:A:G	1.74078e-12	-1.95306	-1.30792	1.16298e-08	-1.73541	-1.27429	1.13628e-05	-1.81161	-1.30907
120771632	chr12:120771632:T:C	6.65888e-12	-1.91935	-3.18773e-10	3.31739e-08	-1.9615	-3.18773e-10	3.62106e-05	-1.96167	-3.18773e-10
120771705	chr12:120771705:C:T	1.06711e-11	-1.44777	-3.18773e-10	1.38401e-07	-0.5331	-3.18773e-10	6.48725e-05	-1.3786	-3.18773e-10
120771737	chr12:120771737:A:G	2.74591e-12	-1.56438	-1.24081	1.15257e-07	0.59347	-1.30956	2.19889e-05	-1.18031	-1.28018
120772147	chr12:120772147:G:A	1.076e-11	-1.43947	-3.18773e-10	1.40098e-07	-0.520913	-3.18773e-10	6.54288e-05	-1.37007	-3.18773e-10
120772154	chr12:120772154:C:T	1.30076e-11	-0.532153	-0.71762	3.63015e-07	1.57488	-1.14369	0.000112224	0.065256	-0.895784
120772336	chr12:120772336:A:G	2.76211e-12	-1.49736	-1.30195	1.17772e-08	-1.72418	-1.27291	2.46044e-05	-1.0385	-1.30961
120772417	chr12:120772417:G:C	2.86315e-12	-1.7392	-1.02418	1.34702e-07	-0.230827	-0.329368	1.96134e-05	-1.73487	-0.839945
120772486	chr12:120772486:TC:T	4.59244e-12	-1.10126	-1.18963	6.69221e-08	0.049145	-1.30888	3.8224e-05	-0.655847	-1.25172
120773362	chr12:120773362:A:G	1.46297e-11	-2.56711e-10	-1.13225	7.19585e-08	-2.56711e-10	-1.18717	8.22307e-05	-2.56711e-10	-1.1415
120773445	chr12:120773445:G:A	1.23281e-11	-2.56711e-10	-1.30342	6.37225e-08	-2.56711e-10	-1.30872	6.96953e-05	-2.56711e-10	-1.30689
120773890	chr12:120773890:C:T	2.03106e-12	-1.86329	-1.24346	1.09715e-08	-1.9074	-1.16057	1.42839e-05	-1.64621	-1.24569
120774038	chr12:120774038:G:A	2.66664e-12	-1.54162	-1.29287	1.12448e-08	-1.75611	-1.28725	2.31609e-05	-1.10144	-1.30712
120774111	chr12:120774111:A:T	2.63302e-12	-1.54908	-1.2981	1.12592e-08	-1.76208	-1.28	2.28778e-05	-1.11197	-1.30889
120774320	chr12:120774320:T:C	1.38664e-11	-2.56711e-10	-1.18583	7.18939e-08	-2.56711e-10	-1.18807	7.98625e-05	-2.56711e-10	-1.17072
120775016	chr12:120775016:A:G	1.28431e-11	-2.56711e-10	-1.2625	6.57868e-08	-2.56711e-10	-1.27684	7.27523e-05	-2.56711e-10	-1.26397
120775052	chr12:120775052:A:G	3.34096e-12	-1.3005	-1.30854	1.3196e-08	-1.59368	-1.28967	1.95789e-05	-1.26903	-1.30755
120775097	chr12:120775097:CT:C	1.37525e-11	-2.56711e-10	-1.19408	7.13422e-08	-2.56711e-10	-1.19577	7.91669e-05	-2.56711e-10	-1.17947
120775117	chr12:120775117:TATGTGGA:T	1.29758e-11	-2.56711e-10	-1.25222	6.5428e-08	-2.56711e-10	-1.28231	7.32738e-05	-2.56711e-10	-1.25682
120775632	chr12:120775632:C:A	1.33526e-11	-2.56711e-10	-1.22359	6.98471e-08	-2.56711e-10	-1.21695	7.61706e-05	-2.56711e-10	-1.21805
120775649	chr12:120775649:C:T	1.39141e-11	-2.56711e-10	-1.1824	7.21319e-08	-2.56711e-10	-1.18476	8.01528e-05	-2.56711e-10	-1.16709
120775788	chr12:120775788:C:T	4.92692e-12	-1.06602	-1.15457	8.10131e-08	0.2402	-1.30885	4.36525e-05	-0.541277	-1.23349
120776853	chr12:120776853:G:T	1.29765e-11	-1.25217	-3.18773e-10	5.30232e-07	0.810056	-3.18773e-10	8.73935e-05	-1.08061	-3.18773e-10
120777135	chr12:120777135:G:A	1.91357e-11	-2.56711e-10	-0.863748	1.56973e-07	-2.56711e-10	-0.407183	0.000118705	-2.56711e-10	-0.774382
120777818	chr12:120777818:A:T	1.37331e-11	-2.56711e-10	-1.1955	7.82998e-08	-2.56711e-10	-1.10271	7.67302e-05	-2.56711e-10	-1.21073
120778072	chr12:120778072:A:G	2.62347e-11	-2.56711e-10	-0.54822	1.4398e-07	-2.56711e-10	-0.493583	0.000153335	-2.56711e-10	-0.518404
120778535	chr12:120778535:CCT:C	1.3008e-11	-2.56711e-10	-1.24974	6.75276e-08	-2.56711e-10	-1.25072	7.46116e-05	-2.56711e-10	-1.23873
120778540	chr12:120778540:T:G	1.30294e-11	-2.56711e-10	-1.2481	6.76207e-08	-2.56711e-10	-1.24934	7.47179e-05	-2.56711e-10	-1.23731
120779108	chr12:120779108:C:A	6.80297e-12	-1.89794	-3.18773e-10	3.63325e-08	-1.87055	-3.18773e-10	3.59212e-05	-1.9697	-3.18773e-10
120779929	chr12:120779929:C:T	1.76456e-11	-2.56711e-10	-0.944819	9.95938e-08	-2.56711e-10	-0.862159	0.000103695	-2.56711e-10	-0.909575
120779962	chr12:120779962:C:G	4.03894e-12	-1.77947	-0.63985	2.36444e-07	-0.295799	0.298251	2.81172e-05	-1.77393	-0.440714
120780255	chr12:120780255:T:C	3.2755e-12	-1.37127	-1.25757	1.24063e-08	-1.64949	-1.29557	1.91081e-05	-1.33818	-1.26273
120780347	chr12:120780347:T:C	2.64071e-12	-1.74462	-1.09964	1.18361e-08	-1.70053	-1.29158	1.24486e-05	-1.86829	-1.16113
120780810	chr12:120780810:G:A	1.2476e-11	-1.29149	-3.18773e-10	3.45812e-08	-1.91995	-3.18773e-10	4.48849e-05	-1.74693	-3.18773e-10
120781384	chr12:120781384:T:C	1.48247e-11	-1.11901	-3.18773e-10	5.20453e-08	-1.51114	-3.18773e-10	8.58655e-05	-1.09825	-3.18773e-10
120781741	chr12:120781741:A:G	2.3233e-11	-2.56711e-10	-0.669732	1.5399e-07	-2.56711e-10	-0.426368	0.000141321	-2.56711e-10	-0.599996
120782029	chr12:120782029:T:C	2.25238e-11	-2.56711e-10	-0.700729	9.77227e-08	-2.56711e-10	-0.881125	0.000125841	-2.56711e-10	-0.716006
120782264	chr12:120782264:G:A	1.23405e-11	-2.56711e-10	-1.30242	6.57783e-08	-2.56711e-10	-1.27697	7.00093e-05	-2.56711e-10	-1.3024
120782270	chr12:120782270:C:T	1.03464e-11	-1.47867	-3.18773e-10	1.25701e-07	-0.629352	-3.18773e-10	6.47371e-05	-1.38069	-3.18773e-10
120782519	chr12:120782519:T:G	1.22788e-11	-2.56711e-10	-1.30743	6.39219e-08	-2.56711e-10	-1.3056	6.95309e-05	-2.56711e-10	-1.30926
120782572	chr12:120782572:G:C	2.37209e-12	-1.94308	-1.00845	4.763e-08	-1.29026	-0.309542	1.55852e-05	-1.94698	-0.857724
120782618	chr12:120782618:A:C	2.2757e-11	-2.56711e-10	-0.690432	1.50227e-07	-2.56711e-10	-0.451114	0.000138276	-2.56711e-10	-0.621778
120783658	chr12:120783658:A:G	6.52238e-12	-1.94007	-3.18773e-10	3.37303e-08	-1.94486	-3.18773e-10	3.59226e-05	-1.96966	-3.18773e-10
120783715	chr12:120783715:C:T	2.39302e-12	-1.73432	-1.20843	1.17192e-08	-1.69236	-1.30967	1.15029e-05	-1.86024	-1.24818
120783825	chr12:120783825:C:T	3.63993e-12	-1.73606	-0.787284	2.06755e-07	-0.216165	0.08444	2.62452e-05	-1.73235	-0.551197
120783960	chr12:120783960:C:T	4.45176e-12	-1.14139	-1.18061	6.27488e-08	-0.0145164	-1.3096	3.65782e-05	-0.700877	-1.2507
120784012	chr12:120784012:AT:A	2.30476e-12	-1.76241	-1.21792	1.13874e-08	-1.7212	-1.30956	1.12078e-05	-1.87889	-1.25553
120784666	chr12:120784666:T:C	4.16076e-12	-1.16039	-1.22922	1.58241e-08	-1.46637	-1.23535	3.84192e-05	-0.686434	-1.21604
120784753	chr12:120784753:T:C	2.31444e-12	-1.94223	-1.03391	4.56649e-08	-1.28613	-0.355798	1.51171e-05	-1.94609	-0.889108
120784872	chr12:120784872:C:T	1.55187e-11	-2.56711e-10	-1.07326	8.80938e-08	-2.56711e-10	-0.984856	8.92764e-05	-2.56711e-10	-1.05929
120785356	chr12:120785356:G:A	7.70745e-12	-1.77312	-3.18773e-10	3.52481e-08	-1.90085	-3.18773e-10	4.55441e-05	-1.73235	-3.18773e-10
120785441	chr12:120785441:G:C	4.2179e-12	-1.74905	-0.626922	2.6405e-07	-0.204885	0.317766	2.94526e-05	-1.74208	-0.426168
120785721	chr12:120785721:A:C	1.25382e-11	-2.56711e-10	-1.28652	6.77021e-08	-2.56711e-10	-1.24814	7.16274e-05	-2.56711e-10	-1.27955
120785791	chr12:120785791:G:A	2.6815e-11	-2.56711e-10	-0.526344	1.46942e-07	-2.56711e-10	-0.473219	0.000148207	-2.56711e-10	-0.552418
120787914	chr12:120787914:C:T	1.28157e-11	-2.56711e-10	-1.26464	6.99912e-08	-2.56711e-10	-1.21489	7.33962e-05	-2.56711e-10	-1.25516
120788462	chr12:120788462:T:C	1.22771e-11	-2.56711e-10	-1.30756	6.39338e-08	-2.56711e-10	-1.30541	6.9527e-05	-2.56711e-10	-1.30931
120788500	chr12:120788500:C:A	1.29725e-11	-2.56711e-10	-1.25247	6.54166e-08	-2.56711e-10	-1.28248	7.32559e-05	-2.56711e-10	-1.25707
120788824	chr12:120788824:G:A	2.7569e-12	-1.63379	-1.16741	9.73659e-08	0.418207	-1.30299	2.10178e-05	-1.27278	-1.23288
120789159	chr12:120789159:G:A	3.44938e-12	-1.32307	-1.25404	1.29369e-08	-1.60985	-1.29333	2.01237e-05	-1.28988	-1.25925
120790071	chr12:120790071:C:T	1.64619e-11	-2.56711e-10	-1.01425	8.28921e-08	-2.56711e-10	-1.04572	9.51872e-05	-2.56711e-10	-0.995182
120790107	chr12:120790107:C:T	1.58286e-11	-2.56711e-10	-1.05349	9.49888e-08	-2.56711e-10	-0.9095	8.77057e-05	-2.56711e-10	-1.07704
120790213	chr12:120790213:T:C	5.27331e-11	0.149938	-3.18773e-10	7.74802e-07	1.18935	-3.18773e-10	0.000229617	-0.114615	-3.18773e-10
120790252	chr12:120790252:G:T	1.19103e-11	-0.417952	-0.91995	4.01357e-07	1.74773	-1.21614	0.000110097	0.202177	-1.05185
120790333	chr12:120790333:A:C	1.33385e-11	-1.22465	-3.18773e-10	4.85919e-08	-1.5798	-3.18773e-10	7.7411e-05	-1.2019	-3.18773e-10
120790607	chr12:120790607:C:G	2.41458e-12	-1.62902	-1.30476	1.08008e-08	-1.81835	-1.26529	2.03865e-05	-1.22657	-1.30959
120790844	chr12:120790844:C:T	2.74645e-12	-1.51582	-1.28917	1.12116e-08	-1.75537	-1.29094	2.37761e-05	-1.07679	-1.30556
120790988	chr12:120790988:G:A	1.12016e-11	-0.513436	-0.885813	3.53196e-07	1.60337	-1.19961	0.000101095	0.089369	-1.02434
120791422	chr12:120791422:T:C	3.65771e-11	-2.56711e-10	-0.215882	1.26605e-07	-2.56711e-10	-0.622187	0.000191241	-2.56711e-10	-0.297495
120791766	chr12:120791766:G:A	3.43257e-12	-1.32951	-1.25249	1.6713e-08	-1.62826	-1.01881	2.36245e-05	-1.18351	-1.20524
120792090	chr12:120792090:T:C	4.53021e-12	-1.12583	-1.17871	6.40658e-08	0.0062838	-1.30963	3.7439e-05	-0.678809	-1.24951
120792155	chr12:120792155:T:C	2.24263e-12	-1.7157	-1.29195	1.00192e-08	-1.86873	-1.29003	1.80205e-05	-1.35245	-1.30707
120792231	chr12:120792231:C:G	2.30187e-12	-1.68069	-1.30089	1.0433e-08	-1.84357	-1.27471	1.89156e-05	-1.30155	-1.30949
120792439	chr12:120792439:C:T	3.70135e-12	-1.27597	-1.23064	1.79055e-08	-1.60656	-0.971589	2.55466e-05	-1.13412	-1.17641
120792440	chr12:120792440:G:A	1.38027e-11	-2.56711e-10	-1.19044	7.88005e-08	-2.56711e-10	-1.09634	7.70962e-05	-2.56711e-10	-1.20597
120792480	chr12:120792480:T:A	1.7486e-11	-0.953904	-3.18773e-10	2.67217e-07	0.124801	-3.18773e-10	0.00010874	-0.862067	-3.18773e-10
120792529	chr12:120792529:G:A	2.70946e-12	-1.66366	-1.15489	3.24512e-07	1.46791	-1.14885	1.74344e-05	-1.48201	-1.21057
120792598	chr12:120792598:G:A	1.31147e-11	-2.56711e-10	-1.24157	6.80447e-08	-2.56711e-10	-1.24309	7.52494e-05	-2.56711e-10	-1.23022
120792959	chr12:120792959:C:T	3.9122e-12	-1.20893	-1.24227	5.73272e-08	-0.114094	-1.30039	3.24575e-05	-0.779659	-1.29144
120793130	chr12:120793130:T:C	1.24487e-11	-2.56711e-10	-1.29369	6.57539e-08	-2.56711e-10	-1.27734	7.10359e-05	-2.56711e-10	-1.28784
120793720	chr12:120793720:AAGCCACCC:A	2.54031e-12	-1.80607	-1.07695	1.11526e-08	-1.76697	-1.28461	1.22003e-05	-1.90778	-1.14179
120794013	chr12:120794013:A:C	1.12009e-11	-1.39931	-3.18773e-10	3.69782e-08	-1.85293	-3.18773e-10	6.02067e-05	-1.45324	-3.18773e-10
120794449	chr12:120794449:G:T	4.8485e-12	-1.22	-1.01663	1.8239e-08	-1.5101	-1.0496	4.43537e-05	-0.762259	-0.996572
120794525	chr12:120794525:G:A	2.49963e-12	-1.60047	-1.29869	1.08796e-08	-1.79757	-1.2788	2.12545e-05	-1.1854	-1.30906
120794649	chr12:120794649:A:G	4.33666e-12	-1.21121	-1.13699	5.64385e-08	-0.122966	-1.30714	3.47409e-05	-0.783532	-1.21958
120795356	chr12:120795356:C:A	1.49022e-11	-2.56711e-10	-1.11379	8.17514e-08	-2.56711e-10	-1.05958	8.25384e-05	-2.56711e-10	-1.13776
120795564	chr12:120795564:T:A	3.28681e-12	-1.31593	-1.30946	1.29863e-08	-1.60486	-1.2945	1.92628e-05	-1.28393	-1.30893
120795650	chr12:120795650:TCTTTTAC:T	3.82378e-12	-1.36684	-1.10722	9.19179e-09	-1.96897	-1.27598	1.75876e-05	-1.52743	-1.1564
120795663	chr12:120795663:A:G	3.61017e-12	-1.27987	-1.25168	1.7304e-08	-1.59507	-1.01725	2.48481e-05	-1.13391	-1.20433
120795732	chr12:120795732:T:C	2.35451e-11	-0.656388	-3.18773e-10	6.85143e-08	-1.23622	-3.18773e-10	0.000160553	-0.472402	-3.18773e-10
120796520	chr12:120796520:C:T	1.05315e-11	-1.46094	-3.18773e-10	1.34498e-07	-0.56171	-3.18773e-10	6.38386e-05	-1.39467	-3.18773e-10
120796578	chr12:120796578:G:A	3.56395e-12	-1.29297	-1.25146	1.69109e-08	-1.61922	-1.01608	2.4427e-05	-1.15142	-1.20392
120796967	chr12:120796967:C:T	1.02362e-11	-1.48938	-3.18773e-10	1.26366e-07	-0.624075	-3.18773e-10	6.1717e-05	-1.42847	-3.18773e-10
120797034	chr12:120797034:G:A	1.23153e-11	-2.56711e-10	-1.30446	6.37589e-08	-2.56711e-10	-1.30815	6.96453e-05	-2.56711e-10	-1.30761
120797296	chr12:120797296:CCTCTAGCCGT:C	1.29148e-11	-2.56711e-10	-1.25693	6.52162e-08	-2.56711e-10	-1.28555	7.2946e-05	-2.56711e-10	-1.26131
120797477	chr12:120797477:T:C	3.59526e-12	-1.75834	-0.777353	1.97284e-07	-0.280566	0.101949	2.59566e-05	-1.75492	-0.539679
120798059	chr12:120798059:G:A	1.559e-11	-2.56711e-10	-1.06868	7.81406e-08	-2.56711e-10	-1.10475	8.69952e-05	-2.56711e-10	-1.08517
120798357	chr12:120798357:A:C	2.68906e-12	-1.61737	-1.20875	1.00609e-07	0.457319	-1.30933	2.08451e-05	-1.25131	-1.2626
120798455	chr12:120798455:C:T	1.73538e-12	-1.95515	-1.30892	1.16066e-08	-1.74277	-1.26891	1.12894e-05	-1.819	-1.30817
120798556	chr12:120798556:A:G	1.26249e-11	-2.56711e-10	-1.27963	6.81793e-08	-2.56711e-10	-1.24112	7.19887e-05	-2.56711e-10	-1.27452
120798626	chr12:120798626:C:T	1.4694e-11	-2.56711e-10	-1.12787	8.60052e-08	-2.56711e-10	-1.00885	8.56273e-05	-2.56711e-10	-1.10102
120798778	chr12:120798778:C:G	1.28017e-11	-2.56711e-10	-1.26572	6.4839e-08	-2.56711e-10	-1.29135	7.23335e-05	-2.56711e-10	-1.26974
120798956	chr12:120798956:G:A	1.29088e-11	-2.56711e-10	-1.25739	6.51974e-08	-2.56711e-10	-1.28584	7.29116e-05	-2.56711e-10	-1.26178
120799186	chr12:120799186:C:T	1.2261e-11	-2.56711e-10	-1.30888	6.41146e-08	-2.56711e-10	-1.30259	6.95217e-05	-2.56711e-10	-1.30939
120799865	chr12:120799865:G:A	3.51793e-12	-1.74163	-0.815798	2.02897e-07	-0.186311	0.0357487	2.3851e-05	-1.73524	-0.643967
120800214	chr12:120800214:A:G	2.63401e-11	-2.56711e-10	-0.544213	1.44447e-07	-2.56711e-10	-0.490346	0.000145582	-2.56711e-10	-0.570287
120800391	chr12:120800391:T:G	1.80374e-11	-2.56711e-10	-0.922855	1.4421e-07	-2.56711e-10	-0.491992	0.00011125	-2.56711e-10	-0.839248
120800401	chr12:120800401:G:C	2.44646e-12	-1.93207	-0.988588	5.10794e-08	-1.2552	-0.27468	1.61299e-05	-1.93661	-0.833747
120800439	chr12:120800439:G:A	1.28679e-11	-2.56711e-10	-1.26057	6.53038e-08	-2.56711e-10	-1.28421	7.24514e-05	-2.56711e-10	-1.26811
120800497	chr12:120800497:A:G	2.44287e-12	-1.64937	-1.27276	9.36647e-08	0.378054	-1.30159	1.91685e-05	-1.29498	-1.30278
120800882	chr12:120800882:C:T	2.7604e-12	-1.574	-1.22593	1.12841e-07	0.570527	-1.30781	2.19457e-05	-1.19277	-1.26969
120801132	chr12:120801132:G:A	3.60675e-12	-1.27372	-1.25878	1.71082e-08	-1.59092	-1.03278	2.48124e-05	-1.12614	-1.21354
120801265	chr12:120801265:G:T	1.71761e-12	-1.96498	-1.30939	1.13213e-08	-1.77135	-1.26522	1.09415e-05	-1.85124	-1.30723
120801326	chr12:120801326:C:T	1.2968e-11	-2.56711e-10	-1.25282	6.54011e-08	-2.56711e-10	-1.28272	7.32318e-05	-2.56711e-10	-1.2574
120801522	chr12:120801522:T:G	1.29725e-11	-2.56711e-10	-1.25247	6.54166e-08	-2.56711e-10	-1.28248	7.32559e-05	-2.56711e-10	-1.25707
120801598	chr12:120801598:G:A	1.3592e-11	-2.56711e-10	-1.20582	7.05031e-08	-2.56711e-10	-1.2076	7.52166e-05	-2.56711e-10	-1.23066
120801767	chr12:120801767:T:C	2.23098e-11	-0.710277	-3.18773e-10	3.30243e-08	-1.96601	-3.18773e-10	6.32035e-05	-1.40467	-3.18773e-10
120801884	chr12:120801884:G:GGT	1.64039e-11	-2.56711e-10	-1.01778	9.40515e-08	-2.56711e-10	-0.919416	9.48193e-05	-2.56711e-10	-0.999054
120801893	chr12:120801893:A:G	1.71263e-12	-1.96785	-1.30943	1.11436e-08	-1.78753	-1.26486	1.08051e-05	-1.86386	-1.30716
120801895	chr12:120801895:A:G	1.38611e-11	-2.56711e-10	-1.18622	7.86702e-08	-2.56711e-10	-1.09799	8.00331e-05	-2.56711e-10	-1.16859
120801996	chr12:120801996:A:G	2.42284e-11	-2.56711e-10	-0.627781	1.11698e-07	-2.56711e-10	-0.747457	0.000134111	-2.56711e-10	-0.652361
120802631	chr12:120802631:A:G	1.28327e-11	-1.26331	-3.18773e-10	2.4391e-07	0.0335406	-3.18773e-10	8.20417e-05	-1.1438	-3.18773e-10
120802757	chr12:120802757:A:G	1.29677e-11	-2.56711e-10	-1.25285	6.53996e-08	-2.56711e-10	-1.28274	7.32292e-05	-2.56711e-10	-1.25743
120803052	chr12:120803052:A:G	2.25496e-11	-2.56711e-10	-0.699587	1.2796e-07	-2.56711e-10	-0.611544	0.000133766	-2.56711e-10	-0.654934
120803059	chr12:120803059:T:C	3.9246e-12	-1.31457	-1.13347	9.1031e-09	-1.9684	-1.28624	1.80024e-05	-1.48147	-1.17906
120803183	chr12:120803183:T:C	5.48016e-12	-1.14458	-0.969591	2.02774e-08	-1.45166	-1.00209	5.12091e-05	-0.666854	-0.948255
120803856	chr12:120803856:C:T	1.35945e-11	-2.56711e-10	-1.20564	7.05337e-08	-2.56711e-10	-1.20717	7.52247e-05	-2.56711e-10	-1.23055
120803892	chr12:120803892:T:TA	2.45458e-12	-1.92906	-0.988288	5.18132e-08	-1.24244	-0.273176	1.61788e-05	-1.93386	-0.833462
120804130	chr12:120804130:G:C	2.33527e-12	-1.74913	-1.21805	1.12446e-08	-1.81415	-1.22923	1.82863e-05	-1.44294	-1.20194
120804299	chr12:120804299:A:G	2.13494e-11	-2.56711e-10	-0.75428	1.21676e-07	-2.56711e-10	-0.661893	0.000116144	-2.56711e-10	-0.7962
120804378	chr12:120804378:A:C	1.29716e-11	-2.56711e-10	-1.25254	6.54134e-08	-2.56711e-10	-1.28253	7.32511e-05	-2.56711e-10	-1.25714
120804472	chr12:120804472:T:C	3.44233e-12	-1.33424	-1.24492	1.69037e-08	-1.63428	-1.00145	2.36615e-05	-1.19252	-1.19466
120804802	chr12:120804802:T:G	1.80508e-11	-2.56711e-10	-0.922114	1.44389e-07	-2.56711e-10	-0.490748	0.000111338	-2.56711e-10	-0.838461
120804971	chr12:120804971:A:T	1.33405e-11	-2.56711e-10	-1.2245	6.99535e-08	-2.56711e-10	-1.21543	7.67846e-05	-2.56711e-10	-1.21002
120805736	chr12:120805736:G:A	2.65788e-12	-1.53215	-1.30563	1.15946e-08	-1.7504	-1.26232	2.34206e-05	-1.08797	-1.30944
120805950	chr12:120805950:T:C	3.86449e-12	-1.25657	-1.2069	1.90672e-08	-1.59952	-0.915775	2.50625e-05	-1.16642	-1.16323
120805987	chr12:120805987:G:A	3.64812e-12	-1.73352	-0.787576	2.03536e-07	-0.208758	0.0613412	2.47945e-05	-1.7285	-0.611906
120806074	chr12:120806074:T:A	1.3537e-11	-2.56711e-10	-1.20988	7.02805e-08	-2.56711e-10	-1.21076	7.49535e-05	-2.56711e-10	-1.23416
120806157	chr12:120806157:T:C	6.55518e-12	-1.93505	-3.18773e-10	3.35871e-08	-1.94912	-3.18773e-10	3.59795e-05	-1.96808	-3.18773e-10
120806327	chr12:120806327:C:T	1.07197e-11	-1.44322	-3.18773e-10	1.38565e-07	-0.531921	-3.18773e-10	6.50571e-05	-1.37576	-3.18773e-10
120806474	chr12:120806474:A:G	1.29223e-11	-0.95062	-0.305728	5.38775e-08	-1.40053	-0.0760156	6.87929e-05	-1.15764	-0.162292
120806728	chr12:120806728:T:C	5.35346e-11	0.165024	-3.18773e-10	7.75657e-07	1.19045	-3.18773e-10	0.000231113	-0.108123	-3.18773e-10
120806733	chr12:120806733:G:A	7.75665e-12	-1.76675	-3.18773e-10	7.84944e-08	-1.10023	-3.18773e-10	4.70908e-05	-1.69895	-3.18773e-10
120806791	chr12:120806791:G:A	1.71623e-12	-1.96686	-1.30831	1.11186e-08	-1.78142	-1.27322	1.0833e-05	-1.8596	-1.30883
120807411	chr12:120807411:C:T	1.09755e-11	-1.41964	-3.18773e-10	1.43856e-07	-0.494449	-3.18773e-10	6.66982e-05	-1.35085	-3.18773e-10
120807439	chr12:120807439:G:A	1.26342e-11	-2.56711e-10	-1.2789	6.43164e-08	-2.56711e-10	-1.29944	7.14347e-05	-2.56711e-10	-1.28224
120808367	chr12:120808367:T:C	1.36531e-11	-2.56711e-10	-1.20134	7.71025e-08	-2.56711e-10	-1.11812	7.8751e-05	-2.56711e-10	-1.18474
120809339	chr12:120809339:C:T	1.77811e-11	-0.937168	-3.18773e-10	4.62193e-08	-1.62986	-3.18773e-10	9.31908e-05	-1.01638	-3.18773e-10
120809376	chr12:120809376:C:T	1.61509e-11	-1.03333	-3.18773e-10	5.54848e-08	-1.44715	-3.18773e-10	9.38364e-05	-1.00947	-3.18773e-10
120809379	chr12:120809379:T:C	1.72828e-12	-1.9588	-1.30938	1.16381e-08	-1.74416	-1.26482	1.11751e-05	-1.83009	-1.30725
120809688	chr12:120809688:C:A	1.70869e-12	-1.96994	-1.30964	1.1024e-08	-1.80303	-1.26015	1.06929e-05	-1.87535	-1.3061
120809689	chr12:120809689:C:T	1.23196e-11	-2.56711e-10	-1.30412	6.41245e-08	-2.56711e-10	-1.30243	6.99743e-05	-2.56711e-10	-1.3029
120810123	chr12:120810123:T:C	1.72312e-12	-1.96151	-1.30966	1.15683e-08	-1.75545	-1.25953	1.1093e-05	-1.83878	-1.30593
120810126	chr12:120810126:C:T	4.40678e-12	-1.08203	-1.25013	1.60676e-08	-1.52583	-1.16063	2.16287e-05	-1.2925	-1.18451
120810782	chr12:120810782:T:C	3.13613e-11	-2.56711e-10	-0.36973	1.73071e-07	-2.56711e-10	-0.309556	0.000172834	-2.56711e-10	-0.398698
120810989	chr12:120810989:C:T	1.38109e-11	-2.56711e-10	-1.18984	7.82792e-08	-2.56711e-10	-1.10298	7.97269e-05	-2.56711e-10	-1.17242
120811201	chr12:120811201:G:A	3.42672e-12	-1.42025	-1.16345	1.86866e-08	-1.68191	-0.853545	2.42612e-05	-1.27486	-1.08729
120811287	chr12:120811287:G:A	1.3095e-11	-2.56711e-10	-1.24307	6.58252e-08	-2.56711e-10	-1.27626	7.38992e-05	-2.56711e-10	-1.24833
120811684	chr12:120811684:T:C	1.29776e-11	-2.56711e-10	-1.25208	6.54345e-08	-2.56711e-10	-1.28221	7.32836e-05	-2.56711e-10	-1.25669
120811915	chr12:120811915:T:C	3.51786e-12	-1.29359	-1.26386	1.31645e-08	-1.5873	-1.29843	2.05613e-05	-1.25904	-1.26858
120812220	chr12:120812220:C:T	2.14493e-11	-2.56711e-10	-0.749613	1.81631e-07	-2.56711e-10	-0.261281	0.000134347	-2.56711e-10	-0.650599
120812512	chr12:120812512:T:C	2.08268e-12	-1.85491	-1.22674	1.13343e-08	-1.90002	-1.13541	1.47489e-05	-1.63082	-1.22904
120813129	chr12:120813129:T:C	4.53962e-12	-1.1158	-1.18666	6.29524e-08	-0.011454	-1.30943	3.76789e-05	-0.667004	-1.25492
120813722	chr12:120813722:T:C	1.36961e-11	-2.56711e-10	-1.19819	7.10513e-08	-2.56711e-10	-1.19986	7.88226e-05	-2.56711e-10	-1.18383
120814086	chr12:120814086:T:C	2.02467e-12	-1.93109	-1.1788	9.42724e-09	-1.95891	-1.26074	1.33571e-05	-1.77548	-1.18349
120814100	chr12:120814100:G:A	1.831e-11	-2.56711e-10	-0.907856	1.47175e-07	-2.56711e-10	-0.471639	0.000113107	-2.56711e-10	-0.822696
120814309	chr12:120814309:G:A	4.3708e-12	-1.15904	-1.18132	2.2562e-08	-1.4601	-0.886892	3.18511e-05	-0.981059	-1.1089
120814342	chr12:120814342:A:G	1.48643e-11	-1.11634	-3.18773e-10	3.09536e-07	0.271816	-3.18773e-10	9.59223e-05	-0.98749	-3.18773e-10
120814951	chr12:120814951:T:C	1.36814e-11	-2.56711e-10	-1.19927	7.81754e-08	-2.56711e-10	-1.1043	7.92918e-05	-2.56711e-10	-1.17789
120815152	chr12:120815152:T:C	1.94591e-11	-2.56711e-10	-0.846989	8.7181e-08	-2.56711e-10	-0.995272	0.000109172	-2.56711e-10	-0.858102
120815199	chr12:120815199:A:G	8.1526e-11	0.585618	-3.18773e-10	1.25514e-06	1.67174	-3.18773e-10	0.000344763	0.291831	-3.18773e-10
120815401	chr12:120815401:T:C	6.31557e-12	-1.97229	-3.18773e-10	3.91643e-08	-1.79549	-3.18773e-10	3.58415e-05	-1.97192	-3.18773e-10
120815652	chr12:120815652:C:T	6.69711e-12	-1.91363	-3.18773e-10	3.3095e-08	-1.96388	-3.18773e-10	3.63062e-05	-1.95904	-3.18773e-10
120816556	chr12:120816556:A:G	1.4087e-11	-2.56711e-10	-1.17005	7.30635e-08	-2.56711e-10	-1.17193	8.12064e-05	-2.56711e-10	-1.15403
120817071	chr12:120817071:C:G	1.2561e-11	-2.56711e-10	-1.28471	6.38354e-08	-2.56711e-10	-1.30695	7.10349e-05	-2.56711e-10	-1.28786
120817531	chr12:120817531:T:C	4.94937e-12	-1.68431	-0.531734	3.51348e-07	-0.0622721	0.460791	3.49854e-05	-1.67619	-0.319911
120817767	chr12:120817767:G:A	6.57172e-12	-1.93253	-3.18773e-10	3.35111e-08	-1.95138	-3.18773e-10	3.60172e-05	-1.96703	-3.18773e-10
120817804	chr12:120817804:C:T	3.43055e-12	-1.39156	-1.19102	1.8128e-08	-1.66064	-0.905164	2.41798e-05	-1.24331	-1.1222
120818122	chr12:120818122:T:C	1.4301e-11	-2.56711e-10	-1.15497	7.4187e-08	-2.56711e-10	-1.15667	7.86635e-05	-2.56711e-10	-1.18585
120818338	chr12:120818338:TATTC:T	5.18731e-12	-1.68987	-0.479217	3.74845e-07	-0.0756615	0.538916	3.6931e-05	-1.68144	-0.260536
120818717	chr12:120818717:T:C	4.72025e-12	-1.68812	-0.575322	3.26153e-07	-0.0701715	0.394279	3.32214e-05	-1.67925	-0.368579
120818823	chr12:120818823:TATTA:T	4.02061e-12	-1.49549	-0.928382	4.98075e-07	1.51306	-0.765566	3.27935e-05	-1.15902	-0.901779
120819026	chr12:120819026:T:C	3.06304e-12	-1.47336	-1.22254	1.60868e-08	-1.72002	-0.965235	2.11972e-05	-1.33492	-1.16224
120819264	chr12:120819264:T:TC	1.74156e-12	-1.95465	-1.30588	1.23337e-08	-1.72672	-1.2242	1.14897e-05	-1.81649	-1.29308
120819287	chr12:120819287:T:C	1.0591e-11	-1.4553	-3.18773e-10	3.24542e-07	0.319157	-3.18773e-10	7.53058e-05	-1.22947	-3.18773e-10
120820148	chr12:120820148:T:C	1.42302e-11	-2.56711e-10	-1.15993	7.38011e-08	-2.56711e-10	-1.16188	8.20776e-05	-2.56711e-10	-1.14336
120820200	chr12:120820200:T:A	2.1391e-11	-2.56711e-10	-0.752334	1.21047e-07	-2.56711e-10	-0.667076	0.000126653	-2.56711e-10	-0.709577
120820562	chr12:120820562:C:T	1.26666e-11	-2.56711e-10	-1.27633	6.3662e-08	-2.56711e-10	-1.30967	7.11776e-05	-2.56711e-10	-1.28585
120820583	chr12:120820583:T:C	1.26799e-11	-2.56711e-10	-1.27528	6.92122e-08	-2.56711e-10	-1.22608	7.26114e-05	-2.56711e-10	-1.26591
120820832	chr12:120820832:C:T	3.37042e-12	-1.35784	-1.24243	1.27109e-08	-1.63471	-1.28608	1.96354e-05	-1.32618	-1.24752
120821248	chr12:120821248:C:T	1.78736e-12	-1.95679	-1.27777	2.8718e-08	-1.21011	-0.895622	1.06528e-05	-1.96947	-1.21573
120821335	chr12:120821335:T:C	3.49676e-12	-1.29261	-1.27085	1.64122e-08	-1.60188	-1.06335	2.38932e-05	-1.14682	-1.23061
120821336	chr12:120821336:G:A	1.29725e-11	-2.56711e-10	-1.25247	6.54166e-08	-2.56711e-10	-1.28248	7.32559e-05	-2.56711e-10	-1.25707
120821339	chr12:120821339:A:C	2.77986e-12	-1.61181	-1.18109	1.0305e-07	0.477905	-1.30595	2.14835e-05	-1.24035	-1.2434
120821388	chr12:120821388:C:T	1.43625e-11	-2.56711e-10	-1.15069	8.30454e-08	-2.56711e-10	-1.04387	7.99939e-05	-2.56711e-10	-1.16908
120821417	chr12:120821417:G:A	1.80908e-11	-2.56711e-10	-0.919902	1.44677e-07	-2.56711e-10	-0.488754	0.000111613	-2.56711e-10	-0.835989
120821550	chr12:120821550:A:G	1.81303e-11	-2.56711e-10	-0.917719	1.45105e-07	-2.56711e-10	-0.485803	0.000111878	-2.56711e-10	-0.833615
120821858	chr12:120821858:T:C	1.27843e-11	-2.56711e-10	-1.26709	6.67975e-08	-2.56711e-10	-1.26159	7.14721e-05	-2.56711e-10	-1.28172
120821984	chr12:120821984:TAAAC:T	3.44053e-12	-1.30928	-1.2704	1.22641e-08	-1.65577	-1.30082	1.98477e-05	-1.28897	-1.27397
120822181	chr12:120822181:T:C	1.77179e-12	-1.93383	-1.30949	1.2876e-08	-1.65757	-1.25032	1.19972e-05	-1.76317	-1.30318
120822520	chr12:120822520:T:C	1.29725e-11	-2.56711e-10	-1.25247	6.54166e-08	-2.56711e-10	-1.28248	7.32559e-05	-2.56711e-10	-1.25707
120822543	chr12:120822543:C:T	6.25235e-11	-2.56711e-10	0.320239	2.11177e-07	-2.56711e-10	-0.110562	0.000319459	-2.56711e-10	0.215602
120822916	chr12:120822916:C:T	2.0971e-12	-1.88893	-1.18582	5.27998e-08	-0.514509	-0.982243	1.32694e-05	-1.81522	-1.15034
120822998	chr12:120822998:C:G	1.40079e-11	-2.56711e-10	-1.17568	7.26472e-08	-2.56711e-10	-1.17764	8.07266e-05	-2.56711e-10	-1.15996
120823271	chr12:120823271:G:A	1.36901e-11	-2.56711e-10	-1.19863	6.95299e-08	-2.56711e-10	-1.2215	7.57161e-05	-2.56711e-10	-1.22404
120823298	chr12:120823298:T:C	2.37923e-11	-0.645943	-3.18773e-10	6.37006e-07	0.993521	-3.18773e-10	0.000211045	-0.198956	-3.18773e-10
120823359	chr12:120823359:C:T	3.16803e-12	-1.60707	-1.05512	2.26181e-07	0.918599	-0.960524	2.40186e-05	-1.33397	-1.03823
120823393	chr12:120823393:T:C	6.70665e-11	0.390381	-3.18773e-10	1.02074e-06	1.46503	-3.18773e-10	0.000285733	0.10403	-3.18773e-10
120823491	chr12:120823491:T:C	1.42264e-11	-2.56711e-10	-1.1602	7.37627e-08	-2.56711e-10	-1.16241	8.20625e-05	-2.56711e-10	-1.14355
120823502	chr12:120823502:GA:G	1.62933e-11	-2.56711e-10	-1.02455	9.36323e-08	-2.56711e-10	-0.923883	8.99699e-05	-2.56711e-10	-1.05155
120823910	chr12:120823910:G:A	2.69434e-12	-1.62171	-1.20244	9.98272e-08	0.449051	-1.30887	2.08239e-05	-1.25637	-1.25856
120824055	chr12:120824055:A:G	4.69053e-12	-1.12856	-1.1412	6.27084e-08	-0.0167134	-1.30805	3.85583e-05	-0.675188	-1.22367
120824091	chr12:120824091:C:T	5.50355e-12	-1.67381	-0.436104	4.20326e-07	-0.0221961	0.599967	3.94955e-05	-1.66186	-0.212983
120824138	chr12:120824138:A:G	3.21516e-12	-1.33799	-1.30944	1.27906e-08	-1.61942	-1.29513	1.88327e-05	-1.30645	-1.30898
120824145	chr12:120824145:T:C	1.80563e-11	-2.56711e-10	-0.921812	1.44255e-07	-2.56711e-10	-0.491675	0.000111365	-2.56711e-10	-0.838213
120824577	chr12:120824577:C:T	3.16625e-12	-1.44733	-1.21542	1.66256e-08	-1.70083	-0.951482	2.20408e-05	-1.30511	-1.15302
120824674	chr12:120824674:G:A	1.41614e-11	-2.56711e-10	-1.16478	7.34463e-08	-2.56711e-10	-1.1667	8.16595e-05	-2.56711e-10	-1.14847
120824834	chr12:120824834:T:G	2.82135e-11	-2.56711e-10	-0.475504	1.55032e-07	-2.56711e-10	-0.419626	0.000155775	-2.56711e-10	-0.502616
120824835	chr12:120824835:T:C	2.81726e-11	-2.56711e-10	-0.476956	1.54804e-07	-2.56711e-10	-0.421102	0.000155551	-2.56711e-10	-0.504053
120825047	chr12:120825047:C:T	1.44589e-11	-2.56711e-10	-1.14399	8.38329e-08	-2.56711e-10	-1.03443	8.04884e-05	-2.56711e-10	-1.16291
120825976	chr12:120825976:T:TC	4.46824e-12	-1.16529	-1.15302	5.92886e-08	-0.0718771	-1.30896	3.64546e-05	-0.723142	-1.23182
120825978	chr12:120825978:A:AGTGAGAGAATGAGTGTCT	4.38994e-12	-1.17914	-1.15685	5.80382e-08	-0.092951	-1.30921	3.57415e-05	-0.740209	-1.23451
120826132	chr12:120826132:AAAAATAC:A	1.18404e-11	-1.34379	-3.18773e-10	1.63681e-07	-0.365341	-3.18773e-10	7.24002e-05	-1.26882	-3.18773e-10
120826198	chr12:120826198:AAGG:A	1.41242e-11	-2.56711e-10	-1.16741	8.10621e-08	-2.56711e-10	-1.06804	7.8727e-05	-2.56711e-10	-1.18504
120826207	chr12:120826207:C:T	4.71851e-12	-1.74862	-0.515189	3.07619e-07	-0.222068	0.487672	3.34425e-05	-1.73937	-0.30183
120826244	chr12:120826244:G:A	1.32628e-11	-2.56711e-10	-1.23034	7.13375e-08	-2.56711e-10	-1.19584	7.62505e-05	-2.56711e-10	-1.217
120826558	chr12:120826558:G:T	1.41277e-11	-2.56711e-10	-1.16717	7.32728e-08	-2.56711e-10	-1.16907	8.1454e-05	-2.56711e-10	-1.15099
120826782	chr12:120826782:T:C	1.27999e-11	-2.56711e-10	-1.26586	6.48323e-08	-2.56711e-10	-1.29145	7.23235e-05	-2.56711e-10	-1.26988
120827080	chr12:120827080:T:C	2.71939e-12	-1.75476	-1.06014	1.18585e-08	-1.71149	-1.27872	1.27972e-05	-1.87497	-1.12684
120827343	chr12:120827343:TA:T	1.58117e-11	-2.56711e-10	-1.05456	9.0535e-08	-2.56711e-10	-0.957522	8.74359e-05	-2.56711e-10	-1.08012
120827404	chr12:120827404:TCTTA:T	1.94784e-11	-2.56711e-10	-0.845997	8.92693e-08	-2.56711e-10	-0.971602	0.000107291	-2.56711e-10	-0.875485
120827839	chr12:120827839:G:C	2.11083e-12	-1.83238	-1.23584	1.13845e-08	-1.88211	-1.1489	1.51667e-05	-1.59398	-1.23795
120828054	chr12:120828054:T:C	1.29636e-11	-2.56711e-10	-1.25316	7.15307e-08	-2.56711e-10	-1.19313	7.44206e-05	-2.56711e-10	-1.2413
120828080	chr12:120828080:G:A	1.2973e-11	-2.56711e-10	-1.25244	6.54184e-08	-2.56711e-10	-1.28246	7.32581e-05	-2.56711e-10	-1.25704
120828305	chr12:120828305:T:C	1.22708e-11	-2.56711e-10	-1.30808	6.39969e-08	-2.56711e-10	-1.30442	6.95593e-05	-2.56711e-10	-1.30885
120828622	chr12:120828622:A:G	1.20639e-11	-1.32509	-3.18773e-10	1.6856e-07	-0.335964	-3.18773e-10	7.38341e-05	-1.24921	-3.18773e-10
120828650	chr12:120828650:T:C	3.80654e-12	-1.72585	-0.75273	2.19843e-07	-0.206091	0.135747	2.76809e-05	-1.71838	-0.511905
120828719	chr12:120828719:C:T	1.20752e-11	-1.32415	-3.18773e-10	1.68831e-07	-0.334361	-3.18773e-10	7.39094e-05	-1.24819	-3.18773e-10
120828818	chr12:120828818:G:A	5.03064e-12	-1.68278	-0.516974	3.65476e-07	-0.0441507	0.482091	3.5736e-05	-1.67114	-0.303724
120830033	chr12:120830033:G:A	1.89809e-11	-2.56711e-10	-0.871873	1.55132e-07	-2.56711e-10	-0.41898	0.000117659	-2.56711e-10	-0.783235
120830230	chr12:120830230:A:C	2.54446e-12	-1.85826	-1.02312	6.1943e-08	-1.00498	-0.332063	1.66511e-05	-1.86333	-0.875217
120831124	chr12:120831124:A:G	3.2751e-12	-1.32436	-1.3046	1.31514e-08	-1.60912	-1.27761	1.9241e-05	-1.29129	-1.30269
120831263	chr12:120831263:C:T	1.41277e-11	-2.56711e-10	-1.16717	7.32728e-08	-2.56711e-10	-1.16907	8.1454e-05	-2.56711e-10	-1.15099
120831327	chr12:120831327:T:C	3.4933e-12	-1.30616	-1.2583	1.31251e-08	-1.5931	-1.29563	2.04349e-05	-1.27045	-1.26333
120831506	chr12:120831506:C:T	1.37032e-11	-2.56711e-10	-1.19768	7.88694e-08	-2.56711e-10	-1.09547	7.93024e-05	-2.56711e-10	-1.17776
120831563	chr12:120831563:C:T	6.53703e-12	-1.93782	-3.18773e-10	3.35639e-08	-1.94981	-3.18773e-10	3.59441e-05	-1.96906	-3.18773e-10
120831597	chr12:120831597:A:G	1.79045e-11	-2.56711e-10	-0.930254	1.41995e-07	-2.56711e-10	-0.507468	0.000110245	-2.56711e-10	-0.848327
120831811	chr12:120831811:T:C	3.88106e-12	-1.29279	-1.1664	2.00808e-08	-1.62439	-0.839104	2.53198e-05	-1.20391	-1.11554
120832001	chr12:120832001:A:G	6.49048e-12	-1.94497	-3.18773e-10	3.97672e-08	-1.78022	-3.18773e-10	3.58259e-05	-1.97236	-3.18773e-10
120832287	chr12:120832287:G:A	1.85789e-11	-2.56711e-10	-0.893277	1.50512e-07	-2.56711e-10	-0.449218	0.000114923	-2.56711e-10	-0.806762
120832573	chr12:120832573:T:C	3.66502e-12	-1.75387	-0.7626	2.00953e-07	-0.283851	0.123665	2.66113e-05	-1.74693	-0.522759
120832598	chr12:120832598:G:A	4.67177e-12	-1.71201	-0.561752	3.17054e-07	-0.12298	0.418792	3.29967e-05	-1.7013	-0.353318
120832636	chr12:120832636:G:A	3.48464e-12	-1.3022	-1.26473	1.65681e-08	-1.60917	-1.04661	2.38764e-05	-1.15652	-1.22161
120832930	chr12:120832930:G:C	5.76585e-12	-1.16668	-0.896672	2.12405e-08	-1.47505	-0.932302	5.34355e-05	-0.699632	-0.87292
120833420	chr12:120833420:C:T	3.18338e-12	-1.46156	-1.1958	1.71302e-08	-1.71071	-0.911703	2.22778e-05	-1.31992	-1.12752
120833702	chr12:120833702:G:A	1.25428e-11	-2.56711e-10	-1.28616	6.80084e-08	-2.56711e-10	-1.24363	7.17126e-05	-2.56711e-10	-1.27836
120833722	chr12:120833722:C:CA	4.43325e-12	-1.15989	-1.16628	6.07077e-08	-0.0475671	-1.30962	3.64576e-05	-0.713667	-1.24121
120833903	chr12:120833903:A:G	1.17937e-11	-1.34774	-3.18773e-10	3.77212e-07	0.469548	-3.18773e-10	7.76747e-05	-1.1985	-3.18773e-10
120833931	chr12:120833931:T:C	5.55495e-12	-1.02039	-1.08022	2.35668e-07	0.98685	-0.987684	4.74111e-05	-0.613005	-1.07917
120833994	chr12:120833994:C:T	1.29725e-11	-2.56711e-10	-1.25247	6.54166e-08	-2.56711e-10	-1.28248	7.32559e-05	-2.56711e-10	-1.25707
120834410	chr12:120834410:T:C	1.61348e-11	-2.56711e-10	-1.03432	9.74715e-08	-2.56711e-10	-0.883699	8.9283e-05	-2.56711e-10	-1.05922
120834800	chr12:120834800:T:C	1.24189e-11	-2.56711e-10	-1.29609	6.47641e-08	-2.56711e-10	-1.29251	6.9915e-05	-2.56711e-10	-1.30375
120834986	chr12:120834986:A:G	1.16673e-11	-1.35851	-3.18773e-10	1.59792e-07	-0.389387	-3.18773e-10	7.12569e-05	-1.28474	-3.18773e-10
120835378	chr12:120835378:G:A	1.67319e-11	-2.56711e-10	-0.997986	1.00754e-07	-2.56711e-10	-0.850578	9.56412e-05	-2.56711e-10	-0.990424
120835444	chr12:120835444:T:C	3.78175e-12	-1.30686	-1.17826	1.35585e-07	0.560999	-1.11466	2.33143e-05	-1.22769	-1.17427
120835571	chr12:120835571:C:T	2.05178e-12	-1.84766	-1.24894	1.10303e-08	-1.89445	-1.16817	1.46003e-05	-1.61909	-1.2509
120835636	chr12:120835636:A:G	3.84577e-11	-0.165746	-3.18773e-10	5.14903e-07	0.780719	-3.18773e-10	0.000203458	-0.235566	-3.18773e-10
120835929	chr12:120835929:C:T	1.18444e-11	-1.34345	-3.18773e-10	1.63671e-07	-0.365403	-3.18773e-10	7.23914e-05	-1.26894	-3.18773e-10
120836259	chr12:120836259:C:T	5.06901e-12	-1.67263	-0.51953	3.72678e-07	-0.0233431	0.480798	3.59652e-05	-1.66217	-0.306305
120836375	chr12:120836375:A:C	4.61843e-12	-1.70434	-0.580906	3.14642e-07	-0.10116	0.389337	3.25426e-05	-1.69344	-0.375035
120836386	chr12:120836386:A:C	1.99435e-12	-1.89388	-1.2311	1.09192e-08	-1.93068	-1.14205	1.37226e-05	-1.69824	-1.23374
120836562	chr12:120836562:CT:C	3.6542e-12	-1.34319	-1.17624	1.26926e-07	0.492733	-1.11238	2.24673e-05	-1.26639	-1.17257
120837529	chr12:120837529:T:G	1.39475e-11	-2.56711e-10	-1.18	7.23271e-08	-2.56711e-10	-1.18206	8.03619e-05	-2.56711e-10	-1.16449
120837546	chr12:120837546:T:C	2.58316e-12	-1.56254	-1.30375	1.1233e-08	-1.77654	-1.26786	2.23838e-05	-1.13301	-1.30968
120837823	chr12:120837823:C:T	3.5357e-12	-1.35195	-1.20045	1.21719e-07	0.480457	-1.142	2.1739e-05	-1.27582	-1.1961
120837839	chr12:120837839:T:C	2.27866e-12	-1.68218	-1.30954	1.05631e-08	-1.86907	-1.23683	1.91078e-05	-1.29695	-1.30398
120837906	chr12:120837906:C:T	1.28214e-11	-2.56711e-10	-1.26419	6.48975e-08	-2.56711e-10	-1.29045	7.24371e-05	-2.56711e-10	-1.26831
120838935	chr12:120838935:T:G	1.31907e-11	-2.56711e-10	-1.23579	6.61952e-08	-2.56711e-10	-1.27065	7.44405e-05	-2.56711e-10	-1.24103
120838974	chr12:120838974:G:A	1.29673e-11	-2.56711e-10	-1.25287	6.53983e-08	-2.56711e-10	-1.28276	7.32279e-05	-2.56711e-10	-1.25745
120839241	chr12:120839241:A:G	6.00567e-12	-0.883615	-1.13899	9.00721e-08	0.345197	-1.30785	5.17612e-05	-0.382063	-1.22232
120839505	chr12:120839505:T:C	1.44857e-11	-1.14214	-3.18773e-10	4.21438e-08	-1.72217	-3.18773e-10	7.22431e-05	-1.27099	-3.18773e-10
120839575	chr12:120839575:T:C	6.43459e-12	-1.95362	-3.18773e-10	3.42913e-08	-1.92837	-3.18773e-10	3.58224e-05	-1.97245	-3.18773e-10
120839960	chr12:120839960:G:A	1.30545e-11	-2.56711e-10	-1.24617	7.6705e-08	-2.56711e-10	-1.12329	7.33699e-05	-2.56711e-10	-1.25551
120840052	chr12:120840052:G:A	1.39927e-11	-2.56711e-10	-1.17677	7.25615e-08	-2.56711e-10	-1.17882	8.06398e-05	-2.56711e-10	-1.16104
120840071	chr12:120840071:G:T	1.38861e-11	-0.463217	-0.721197	3.86679e-07	1.64447	-1.15013	0.000122774	0.160508	-0.90119
120840463	chr12:120840463:G:A	2.11798e-12	-1.78684	-1.278	2.60777e-08	-0.954932	-1.24725	1.23964e-05	-1.76051	-1.27311
120840569	chr12:120840569:C:G	1.28213e-11	-2.56711e-10	-1.2642	7.04138e-08	-2.56711e-10	-1.20887	7.35208e-05	-2.56711e-10	-1.25346
120840661	chr12:120840661:A:C	1.333e-11	-2.56711e-10	-1.22528	6.68207e-08	-2.56711e-10	-1.26125	7.51884e-05	-2.56711e-10	-1.23103
120840738	chr12:120840738:A:G	3.81313e-12	-1.29117	-1.18568	1.38421e-07	0.589913	-1.12287	2.35506e-05	-1.21033	-1.18155
120840771	chr12:120840771:G:A	1.20995e-11	-0.375134	-0.947005	4.10139e-07	1.78518	-1.23195	0.000113657	0.257627	-1.07547
120841193	chr12:120841193:T:C	2.80232e-11	-2.56711e-10	-0.482272	1.61029e-07	-2.56711e-10	-0.381676	0.000163927	-2.56711e-10	-0.451604
120841280	chr12:120841280:G:A	4.63869e-12	-1.21151	-1.06937	1.8214e-07	0.727308	-0.985792	2.8758e-05	-1.13439	-1.05772
120841423	chr12:120841423:AAT:A	1.22687e-11	-2.56711e-10	-1.30825	6.9903e-08	-2.56711e-10	-1.21615	7.0403e-05	-2.56711e-10	-1.29679
120842109	chr12:120842109:T:C	2.47347e-12	-1.60262	-1.30706	1.10521e-08	-1.80386	-1.25678	2.11404e-05	-1.19097	-1.30887
120842612	chr12:120842612:ACTCACT:A	1.29772e-11	-2.56711e-10	-1.25211	6.54328e-08	-2.56711e-10	-1.28223	7.32813e-05	-2.56711e-10	-1.25672
120842657	chr12:120842657:T:C	2.26667e-12	-1.79288	-1.20411	7.57352e-08	-0.128036	-1.00798	1.48004e-05	-1.68575	-1.17062
120842719	chr12:120842719:A:G	1.24233e-11	-0.418492	-0.87724	3.96351e-07	1.7167	-1.19766	0.000114142	0.205075	-1.01866
120842758	chr12:120842758:C:T	1.3342e-11	-2.56711e-10	-1.22438	6.78649e-08	-2.56711e-10	-1.24574	7.54855e-05	-2.56711e-10	-1.22709
120843036	chr12:120843036:A:G	2.78251e-12	-1.48734	-1.30462	1.18912e-08	-1.72174	-1.26572	2.48668e-05	-1.02788	-1.30962
120843524	chr12:120843524:C:T	1.42898e-11	-2.56711e-10	-1.15576	6.9386e-08	-2.56711e-10	-1.22357	8.04464e-05	-2.56711e-10	-1.16344
120843945	chr12:120843945:G:A	4.06448e-12	-1.7269	-0.686123	2.43722e-07	-0.212385	0.245154	2.99605e-05	-1.71953	-0.431623
120844261	chr12:120844261:A:G	2.68869e-12	-1.76795	-1.0583	1.16992e-08	-1.72568	-1.27806	1.27046e-05	-1.88352	-1.12554
120844776	chr12:120844776:A:T	1.7614e-11	-2.56711e-10	-0.94661	1.39605e-07	-2.56711e-10	-0.524445	0.000108342	-2.56711e-10	-0.865731
120844856	chr12:120844856:C:T	4.97898e-12	-1.17737	-1.03271	2.02072e-07	0.789326	-0.943961	3.09795e-05	-1.09759	-1.02011
120844942	chr12:120844942:A:G	1.25007e-11	-2.56711e-10	-1.28952	6.38082e-08	-2.56711e-10	-1.30738	7.07309e-05	-2.56711e-10	-1.29214
120845198	chr12:120845198:A:G	1.38741e-11	-2.56711e-10	-1.18528	7.02838e-08	-2.56711e-10	-1.21072	7.84438e-05	-2.56711e-10	-1.18865
120845248	chr12:120845248:GCATT:G	1.53222e-11	-1.086	-3.18773e-10	5.26673e-08	-1.49926	-3.18773e-10	8.80517e-05	-1.0731	-3.18773e-10
120845453	chr12:120845453:G:A	1.25909e-11	-2.56711e-10	-1.28233	6.55873e-08	-2.56711e-10	-1.27988	7.1949e-05	-2.56711e-10	-1.27507
120845490	chr12:120845490:G:T	2.65311e-12	-1.72186	-1.11771	1.20586e-08	-1.67724	-1.29624	1.24587e-05	-1.85274	-1.17587
120845498	chr12:120845498:G:A	1.29798e-11	-2.56711e-10	-1.25191	6.54689e-08	-2.56711e-10	-1.28168	7.32931e-05	-2.56711e-10	-1.25656
120845597	chr12:120845597:G:A	2.17486e-11	-2.56711e-10	-0.735756	9.46616e-08	-2.56711e-10	-0.91295	0.000121589	-2.56711e-10	-0.750385
120846537	chr12:120846537:A:G	1.43959e-11	-2.56711e-10	-1.14836	6.77808e-08	-2.56711e-10	-1.24698	7.94288e-05	-2.56711e-10	-1.17617
120847257	chr12:120847257:GA:G	1.46518e-11	-2.56711e-10	-1.13074	8.57361e-08	-2.56711e-10	-1.01198	8.53552e-05	-2.56711e-10	-1.10421
120847621	chr12:120847621:A:G	3.68175e-12	-1.32949	-1.18242	1.29061e-07	0.516682	-1.11966	2.26914e-05	-1.25079	-1.17825
120848163	chr12:120848163:T:G	1.17476e-11	-1.35165	-3.18773e-10	1.61528e-07	-0.378581	-3.18773e-10	7.18256e-05	-1.27679	-3.18773e-10
120848237	chr12:120848237:T:C	1.2884e-11	-2.56711e-10	-1.25932	6.53639e-08	-2.56711e-10	-1.28329	7.2535e-05	-2.56711e-10	-1.26696
120848333	chr12:120848333:G:A	2.51307e-12	-1.58412	-1.30967	1.14623e-08	-1.79179	-1.23241	2.18236e-05	-1.16411	-1.30392
120848388	chr12:120848388:T:C	3.78116e-12	-1.32714	-1.15814	1.98816e-08	-1.64923	-0.824233	2.46566e-05	-1.24004	-1.10595
120848881	chr12:120848881:T:C	1.29724e-11	-2.56711e-10	-1.25248	6.54164e-08	-2.56711e-10	-1.28249	7.32554e-05	-2.56711e-10	-1.25708
120848960	chr12:120848960:T:C	1.42919e-11	-2.56711e-10	-1.15561	8.26246e-08	-2.56711e-10	-1.04895	7.96425e-05	-2.56711e-10	-1.17348
120849168	chr12:120849168:AC:A	1.10899e-11	-1.40927	-3.18773e-10	1.46828e-07	-0.474	-3.18773e-10	6.7523e-05	-1.33856	-3.18773e-10
120849939	chr12:120849939:T:C	1.45082e-11	-2.56711e-10	-1.14059	8.41687e-08	-2.56711e-10	-1.03044	8.07565e-05	-2.56711e-10	-1.15959
120850130	chr12:120850130:T:C	2.5334e-12	-1.57834	-1.3074	1.12491e-08	-1.78793	-1.25504	2.18918e-05	-1.15625	-1.30867
120850612	chr12:120850612:T:C	1.42459e-11	-2.56711e-10	-1.15884	7.38384e-08	-2.56711e-10	-1.16138	8.21749e-05	-2.56711e-10	-1.14218
120850762	chr12:120850762:C:T	1.29878e-11	-2.56711e-10	-1.2513	6.547e-08	-2.56711e-10	-1.28167	7.33387e-05	-2.56711e-10	-1.25594
120850810	chr12:120850810:C:T	1.22599e-11	-2.56711e-10	-1.30897	6.4128e-08	-2.56711e-10	-1.30238	6.95011e-05	-2.56711e-10	-1.30969
120851120	chr12:120851120:G:A	3.74142e-12	-1.3292	-1.16664	1.31793e-07	0.518289	-1.10031	2.3063e-05	-1.25056	-1.16224
120851140	chr12:120851140:T:C	1.29706e-11	-2.56711e-10	-1.25262	6.54102e-08	-2.56711e-10	-1.28258	7.32456e-05	-2.56711e-10	-1.25721
120851339	chr12:120851339:A:T	1.29934e-11	-2.56711e-10	-1.25086	6.73865e-08	-2.56711e-10	-1.25281	7.43563e-05	-2.56711e-10	-1.24216
120851352	chr12:120851352:T:C	2.81684e-12	-1.75899	-1.0207	1.26605e-07	-0.297673	-0.324514	1.93523e-05	-1.75209	-0.836125
120851665	chr12:120851665:G:A	5.6014e-11	0.210298	-3.18773e-10	8.27167e-07	1.25475	-3.18773e-10	0.000242069	-0.0618059	-3.18773e-10
120851883	chr12:120851883:C:T	4.71489e-12	-1.69886	-0.565716	3.26712e-07	-0.0861255	0.411946	3.33091e-05	-1.68775	-0.357441
120851886	chr12:120851886:G:A	1.22768e-11	-2.56711e-10	-1.30759	6.39366e-08	-2.56711e-10	-1.30537	6.95261e-05	-2.56711e-10	-1.30932
120851912	chr12:120851912:A:G	2.16475e-12	-1.95195	-1.09105	9.30077e-09	-1.96017	-1.27299	1.22661e-05	-1.9067	-1.13749
120852105	chr12:120852105:C:CAT	1.91322e-11	-2.56711e-10	-0.86393	1.56904e-07	-2.56711e-10	-0.407628	0.000118687	-2.56711e-10	-0.774542
120852321	chr12:120852321:A:T	4.30105e-12	-1.25835	-1.09809	1.62748e-07	0.645384	-1.01644	2.66415e-05	-1.18158	-1.08698
120853018	chr12:120853018:C:T	2.88718e-11	-2.56711e-10	-0.452439	1.25885e-07	-2.56711e-10	-0.62789	0.000160975	-2.56711e-10	-0.469781
120853043	chr12:120853043:C:T	8.79371e-12	-1.46089	-0.180377	9.63136e-08	-0.563133	-0.332516	4.86595e-05	-1.3954	-0.270781
120853144	chr12:120853144:G:A	1.72062e-11	-0.970034	-3.18773e-10	5.75646e-08	-1.41035	-3.18773e-10	9.97504e-05	-0.948356	-3.18773e-10
120853524	chr12:120853524:T:C	1.27534e-11	-2.56711e-10	-1.26951	6.98405e-08	-2.56711e-10	-1.21704	7.30839e-05	-2.56711e-10	-1.25942
120853704	chr12:120853704:C:A	1.14652e-11	-1.37599	-3.18773e-10	1.55173e-07	-0.418717	-3.18773e-10	6.99463e-05	-1.3033	-3.18773e-10
120853771	chr12:120853771:G:C	1.67146e-11	-2.56711e-10	-0.99902	7.85307e-08	-2.56711e-10	-1.09977	9.25839e-05	-2.56711e-10	-1.02291
120854053	chr12:120854053:A:G	1.2483e-11	-2.56711e-10	-1.29094	7.03926e-08	-2.56711e-10	-1.20917	7.04487e-05	-2.56711e-10	-1.29614
120854372	chr12:120854372:A:G	1.22513e-11	-2.56711e-10	-1.30967	6.38521e-08	-2.56711e-10	-1.30669	6.95077e-05	-2.56711e-10	-1.30959
120854893	chr12:120854893:T:C	1.22524e-11	-2.56711e-10	-1.30958	6.43405e-08	-2.56711e-10	-1.29907	6.95213e-05	-2.56711e-10	-1.3094
120854901	chr12:120854901:T:C	4.68502e-12	-1.73055	-0.54038	3.11914e-07	-0.170408	0.449878	3.31567e-05	-1.72052	-0.329261
120855099	chr12:120855099:G:A	1.64478e-11	-2.56711e-10	-1.01511	9.47088e-08	-2.56711e-10	-0.912452	9.07809e-05	-2.56711e-10	-1.04258
120856617	chr12:120856617:G:A	1.30104e-11	-2.56711e-10	-1.24955	6.55376e-08	-2.56711e-10	-1.28063	7.34543e-05	-2.56711e-10	-1.25436
120856941	chr12:120856941:T:C	4.45596e-12	-1.16533	-1.15573	5.91318e-08	-0.0743397	-1.30915	3.63526e-05	-0.723987	-1.23378
120857107	chr12:120857107:C:T	1.29666e-11	-2.56711e-10	-1.25293	6.5396e-08	-2.56711e-10	-1.2828	7.32241e-05	-2.56711e-10	-1.2575
120857270	chr12:120857270:T:C	1.43802e-11	-2.56711e-10	-1.14945	7.45741e-08	-2.56711e-10	-1.15147	8.29889e-05	-2.56711e-10	-1.13232
120857301	chr12:120857301:G:A	3.71545e-12	-1.75697	-0.745833	1.94276e-07	-0.290121	0.0961437	2.67724e-05	-1.75011	-0.513545
120857613	chr12:120857613:G:T	1.75613e-11	-2.56711e-10	-0.949606	1.04963e-07	-2.56711e-10	-0.809655	0.000102829	-2.56711e-10	-0.917958
120857649	chr12:120857649:T:C	1.19578e-11	-1.33392	-3.18773e-10	1.66191e-07	-0.35012	-3.18773e-10	7.31385e-05	-1.25867	-3.18773e-10
120858019	chr12:120858019:AG:A	4.60744e-12	-1.14674	-1.14089	6.09454e-08	-0.0453616	-1.30792	3.76076e-05	-0.700442	-1.22338
120858244	chr12:120858244:G:A	1.41339e-11	-2.56711e-10	-1.16673	6.92705e-08	-2.56711e-10	-1.22524	7.97822e-05	-2.56711e-10	-1.17173
120858439	chr12:120858439:A:T	6.62353e-12	-1.92468	-3.18773e-10	3.32802e-08	-1.9583	-3.18773e-10	3.61179e-05	-1.96424	-3.18773e-10
120858684	chr12:120858684:G:A	2.21471e-11	-2.56711e-10	-0.717598	1.42791e-07	-2.56711e-10	-0.501878	0.00013303	-2.56711e-10	-0.660453
120858805	chr12:120858805:C:T	4.90401e-12	-1.20246	-1.0228	7.5267e-08	-0.146685	-0.995533	2.92283e-05	-1.12591	-1.04998
120858993	chr12:120858993:T:C	1.38466e-11	-2.56711e-10	-1.18727	7.18219e-08	-2.56711e-10	-1.18907	7.9744e-05	-2.56711e-10	-1.17221
120859302	chr12:120859302:T:A	2.32175e-12	-1.66431	-1.30868	1.06723e-08	-1.84917	-1.24644	1.93795e-05	-1.27942	-1.3074
120859684	chr12:120859684:A:G	3.45241e-12	-1.32429	-1.25195	1.15651e-07	0.496913	-1.2096	2.12141e-05	-1.24719	-1.24917
120859715	chr12:120859715:G:A	1.55898e-11	-2.56711e-10	-1.06869	8.06198e-08	-2.56711e-10	-1.07351	8.99978e-05	-2.56711e-10	-1.05124
120859836	chr12:120859836:G:A	1.32621e-11	-2.56711e-10	-1.2304	6.6444e-08	-2.56711e-10	-1.2669	7.48602e-05	-2.56711e-10	-1.2354
120859868	chr12:120859868:G:A	1.23892e-11	-2.56711e-10	-1.29848	6.45865e-08	-2.56711e-10	-1.29525	6.98197e-05	-2.56711e-10	-1.30511
120860012	chr12:120860012:G:A	2.07543e-12	-1.85285	-1.23229	5.73406e-08	-0.354812	-1.05944	1.32248e-05	-1.7649	-1.20404
120860056	chr12:120860056:C:T	4.50217e-12	-1.25425	-1.05649	1.69062e-08	-1.54841	-1.08717	4.0754e-05	-0.805637	-1.03784
120860361	chr12:120860361:A:G	3.65863e-12	-1.75313	-0.765081	2.01681e-07	-0.274779	0.118207	2.65413e-05	-1.74651	-0.525812
120860709	chr12:120860709:G:C	3.74135e-12	-1.73673	-0.759131	2.02464e-07	-0.227783	0.0750886	2.69114e-05	-1.72896	-0.529522
120860733	chr12:120860733:C:A	2.15233e-11	-2.56711e-10	-0.74617	1.2192e-07	-2.56711e-10	-0.65989	0.000127465	-2.56711e-10	-0.703183
120860841	chr12:120860841:C:T	4.91254e-12	-1.68925	-0.534262	3.53168e-07	-0.0554813	0.459167	3.4808e-05	-1.67871	-0.322474
120861188	chr12:120861188:G:A	2.64842e-12	-1.78842	-1.05292	1.14596e-08	-1.74849	-1.27593	1.2596e-05	-1.89693	-1.12072
120861190	chr12:120861190:T:A	4.52721e-12	-1.20546	-1.09974	1.80256e-07	0.74995	-1.01883	2.80497e-05	-1.12788	-1.08917
120861215	chr12:120861215:C:T	3.44247e-12	-1.26999	-1.30913	1.35173e-08	-1.56706	-1.29223	2.02346e-05	-1.23524	-1.3084
120862410	chr12:120862410:A:G	1.29657e-11	-2.56711e-10	-1.253	6.53929e-08	-2.56711e-10	-1.28285	7.32191e-05	-2.56711e-10	-1.25757
120862841	chr12:120862841:C:G	1.75087e-11	-2.56711e-10	-0.952604	7.3607e-08	-2.56711e-10	-1.16452	0.000100553	-2.56711e-10	-0.94034
120863601	chr12:120863601:G:A	1.42499e-11	-2.56711e-10	-1.15856	7.90648e-08	-2.56711e-10	-1.09299	8.18375e-05	-2.56711e-10	-1.14629
120863929	chr12:120863929:T:C	4.48379e-12	-1.7155	-0.599335	2.99681e-07	-0.120664	0.360124	3.14788e-05	-1.70569	-0.396029
120864143	chr12:120864143:C:T	2.6494e-12	-1.78081	-1.06016	1.15328e-08	-1.73944	-1.27862	1.25825e-05	-1.89173	-1.12699
120865018	chr12:120865018:G:C	1.68413e-11	-2.56711e-10	-0.991468	9.72808e-08	-2.56711e-10	-0.885657	9.28522e-05	-2.56711e-10	-1.02002
120865706	chr12:120865706:C:T	1.16846e-11	-1.35703	-3.18773e-10	1.59905e-07	-0.38868	-3.18773e-10	7.13607e-05	-1.28328	-3.18773e-10
120865736	chr12:120865736:T:C	4.35297e-12	-1.17949	-1.16495	5.80609e-08	-0.0922887	-1.30948	3.55189e-05	-0.740329	-1.24063
120865823	chr12:120865823:T:C	4.62682e-12	-1.70355	-0.579881	3.18524e-07	-0.0895672	0.390006	3.25813e-05	-1.69327	-0.374015
120865894	chr12:120865894:G:A	1.42854e-11	-2.56711e-10	-1.15607	8.22375e-08	-2.56711e-10	-1.05365	7.95655e-05	-2.56711e-10	-1.17445
120865910	chr12:120865910:C:T	4.78327e-12	-1.33193	-0.918254	1.81372e-08	-1.60993	-0.955358	4.25526e-05	-0.905247	-0.89504
120865940	chr12:120865940:A:G	3.48494e-12	-1.2578	-1.30906	1.35755e-08	-1.56313	-1.29186	2.04946e-05	-1.22258	-1.30829
120866017	chr12:120866017:G:A	1.94156e-12	-1.87074	-1.28107	2.08692e-08	-1.47173	-0.953252	1.1271e-05	-1.90396	-1.22483
120866168	chr12:120866168:ATAAAG:A	7.76959e-12	-1.42048	-0.344602	1.47158e-07	0.313426	-0.78518	4.39338e-05	-1.28599	-0.482355
120866565	chr12:120866565:C:T	1.72889e-12	-1.96925	-1.29858	3.03137e-08	-1.06676	-0.984896	1.02073e-05	-1.97238	-1.25554
120868123	chr12:120868123:G:T	1.3983e-11	-2.56711e-10	-1.17746	7.25101e-08	-2.56711e-10	-1.17953	8.0578e-05	-2.56711e-10	-1.1618
120868254	chr12:120868254:A:G	4.31104e-11	-0.0515398	-3.18773e-10	4.08059e-07	0.548154	-3.18773e-10	0.000173706	-0.393664	-3.18773e-10
120868361	chr12:120868361:C:T	2.43526e-11	-2.56711e-10	-0.622667	1.62935e-07	-2.56711e-10	-0.369911	0.000148652	-2.56711e-10	-0.549418
120868375	chr12:120868375:C:T	6.31764e-12	-1.97196	-3.18773e-10	3.98867e-08	-1.77722	-3.18773e-10	3.58923e-05	-1.9705	-3.18773e-10
120869143	chr12:120869143:T:C	2.69646e-12	-1.76887	-1.0545	1.16947e-08	-1.7273	-1.27682	1.2737e-05	-1.88423	-1.12229
120869271	chr12:120869271:C:A	1.24647e-11	-2.56711e-10	-1.2924	6.62845e-08	-2.56711e-10	-1.2693	7.0706e-05	-2.56711e-10	-1.2925
120869589	chr12:120869589:T:C	1.64651e-11	-2.56711e-10	-1.01406	8.29077e-08	-2.56711e-10	-1.04553	9.52058e-05	-2.56711e-10	-0.994987
120869753	chr12:120869753:A:G	1.41289e-11	-2.56711e-10	-1.16708	7.32262e-08	-2.56711e-10	-1.16971	8.14665e-05	-2.56711e-10	-1.15084
120870301	chr12:120870301:T:C	1.15443e-11	-1.36911	-3.18773e-10	1.56943e-07	-0.407374	-3.18773e-10	7.04406e-05	-1.29626	-3.18773e-10
120870302	chr12:120870302:G:A	1.16975e-11	-1.35593	-3.18773e-10	1.60288e-07	-0.386288	-3.18773e-10	7.14389e-05	-1.28219	-3.18773e-10
120870304	chr12:120870304:T:G	1.18016e-11	-1.34707	-3.18773e-10	1.62675e-07	-0.371507	-3.18773e-10	7.21095e-05	-1.27284	-3.18773e-10
120870385	chr12:120870385:C:T	1.28654e-11	-2.56711e-10	-1.26076	6.96657e-08	-2.56711e-10	-1.21955	7.30129e-05	-2.56711e-10	-1.26039
120870578	chr12:120870578:C:T	4.36798e-12	-1.20067	-1.14034	5.63456e-08	-0.124159	-1.3076	3.52215e-05	-0.765969	-1.2234
120870688	chr12:120870688:A:C	1.4471e-11	-2.56711e-10	-1.14316	8.39371e-08	-2.56711e-10	-1.03319	8.05682e-05	-2.56711e-10	-1.16192
120871321	chr12:120871321:C:T	2.41811e-12	-1.6237	-1.30861	1.09587e-08	-1.82132	-1.24781	2.05764e-05	-1.21939	-1.30749
120871326	chr12:120871326:T:C	4.77251e-12	-1.70759	-0.544837	3.31148e-07	-0.102869	0.442177	3.37466e-05	-1.69744	-0.334709
120871639	chr12:120871639:C:G	1.16477e-11	-0.23316	-1.12703	0.000132335	7.4188	-1.08897	0.000198952	0.718647	-0.976611
120871675	chr12:120871675:C:T	3.64198e-12	-1.25781	-1.26497	1.35737e-08	-1.55744	-1.29768	2.13391e-05	-1.22086	-1.26962
120871758	chr12:120871758:A:G	2.80665e-12	-1.71734	-1.06597	1.30895e-07	-0.179212	-0.409647	1.90247e-05	-1.71066	-0.894631
120871825	chr12:120871825:A:G	3.68492e-12	-1.26579	-1.24526	1.77545e-08	-1.58103	-1.00559	2.55542e-05	-1.11508	-1.19514
120871976	chr12:120871976:A:T	6.34364e-12	-1.96785	-3.18773e-10	3.71053e-08	-1.8495	-3.18773e-10	3.58969e-05	-1.97038	-3.18773e-10
120872048	chr12:120872048:A:G	3.92108e-12	-1.24747	-1.20146	1.93888e-08	-1.59088	-0.907686	2.55079e-05	-1.15501	-1.15703
120872224	chr12:120872224:A:G	3.77812e-12	-1.29454	-1.19154	1.38286e-07	0.594768	-1.1287	2.33084e-05	-1.21463	-1.18759
120872562	chr12:120872562:C:CAGT	2.32633e-11	-2.56711e-10	-0.668428	1.27493e-07	-2.56711e-10	-0.6152	0.000135772	-2.56711e-10	-0.640053
120873423	chr12:120873423:A:G	2.17416e-11	-2.56711e-10	-0.736077	9.46348e-08	-2.56711e-10	-0.913233	0.00012155	-2.56711e-10	-0.750701
120873598	chr12:120873598:T:C	1.30408e-11	-2.56711e-10	-1.24722	7.28585e-08	-2.56711e-10	-1.17474	7.50063e-05	-2.56711e-10	-1.23345
120873612	chr12:120873612:C:T	1.36627e-11	-2.56711e-10	-1.20063	6.87072e-08	-2.56711e-10	-1.2334	7.68385e-05	-2.56711e-10	-1.20932
120874336	chr12:120874336:C:T	1.4132e-11	-2.56711e-10	-1.16686	7.32957e-08	-2.56711e-10	-1.16876	8.14793e-05	-2.56711e-10	-1.15068
120874413	chr12:120874413:A:C	6.43601e-12	-1.9534	-3.18773e-10	4.13088e-08	-1.74218	-3.18773e-10	3.58313e-05	-1.97221	-3.18773e-10
120874495	chr12:120874495:T:C	3.30104e-11	-2.56711e-10	-0.318482	1.16591e-07	-2.56711e-10	-0.704587	0.000173245	-2.56711e-10	-0.396319
120874505	chr12:120874505:A:T	1.25563e-11	-2.56711e-10	-1.28508	6.64947e-08	-2.56711e-10	-1.26614	7.17363e-05	-2.56711e-10	-1.27803
120874528	chr12:120874528:G:C	4.02845e-12	-1.23736	-1.18457	5.3312e-08	-0.177606	-1.30949	3.24434e-05	-0.817512	-1.25402
120874964	chr12:120874964:T:C	2.49606e-11	-2.56711e-10	-0.598006	1.36433e-07	-2.56711e-10	-0.547428	0.000138241	-2.56711e-10	-0.622026
120875190	chr12:120875190:T:C	1.462e-11	-2.56711e-10	-1.13292	8.50511e-08	-2.56711e-10	-1.02001	8.13516e-05	-2.56711e-10	-1.15225
120875265	chr12:120875265:A:T	1.30605e-11	-2.56711e-10	-1.24572	6.57331e-08	-2.56711e-10	-1.27766	7.37302e-05	-2.56711e-10	-1.25061
120875732	chr12:120875732:GA:G	4.36033e-12	-1.17598	-1.16678	5.84029e-08	-0.086322	-1.30957	3.56483e-05	-0.735434	-1.24189
120875783	chr12:120875783:A:G	1.32769e-11	-2.56711e-10	-1.22927	6.65206e-08	-2.56711e-10	-1.26575	7.49068e-05	-2.56711e-10	-1.23478
120876253	chr12:120876253:T:C	5.24938e-12	-1.67859	-0.478605	3.95318e-07	-0.025459	0.541892	3.74588e-05	-1.66773	-0.260059
120876477	chr12:120876477:C:T	4.32548e-12	-1.20357	-1.14721	5.58586e-08	-0.132045	-1.30839	3.48456e-05	-0.771741	-1.22836
120877391	chr12:120877391:T:C	3.8117e-12	-1.22299	-1.25424	1.79267e-08	-1.55135	-1.02562	2.64548e-05	-1.06834	-1.20725
120877799	chr12:120877799:A:G	1.29328e-11	-2.56711e-10	-1.25554	6.52486e-08	-2.56711e-10	-1.28505	7.30321e-05	-2.56711e-10	-1.26013
120877827	chr12:120877827:A:G	1.88163e-12	-1.90233	-1.28084	1.00322e-08	-1.93672	-1.22074	1.28621e-05	-1.71453	-1.28221
120878034	chr12:120878034:AATT:A	2.30797e-12	-1.66954	-1.30939	1.07165e-08	-1.8516	-1.23988	1.92243e-05	-1.28906	-1.30579
120878307	chr12:120878307:T:C	3.93524e-12	-1.1915	-1.25383	1.83716e-08	-1.52782	-1.02464	2.73952e-05	-1.03395	-1.20671
120878871	chr12:120878871:T:C	2.66669e-12	-1.75429	-1.08018	1.17588e-08	-1.71325	-1.28541	1.25807e-05	-1.8747	-1.14417
120878958	chr12:120878958:A:G	5.73539e-11	0.233936	-3.18773e-10	8.48739e-07	1.28049	-3.18773e-10	0.000247039	-0.0414797	-3.18773e-10
120878975	chr12:120878975:T:C	4.38033e-12	-1.67174	-0.666443	3.01949e-07	-0.00765472	0.254654	3.04772e-05	-1.65952	-0.474528
120879272	chr12:120879272:G:T	3.15138e-12	-1.68954	-0.977923	1.66246e-07	-0.103579	-0.246209	2.17908e-05	-1.68099	-0.788551
120880181	chr12:120880181:G:A	6.31916e-12	-1.97172	-3.18773e-10	4.64402e-08	-1.62509	-3.18773e-10	3.64187e-05	-1.95595	-3.18773e-10
120880294	chr12:120880294:A:T	2.19557e-12	-1.71947	-1.30939	1.03902e-08	-1.88198	-1.24042	1.77763e-05	-1.3672	-1.30597
120880967	chr12:120880967:T:A	1.27463e-11	-1.27006	-3.18773e-10	1.8359e-07	-0.250556	-3.18773e-10	7.81968e-05	-1.1918	-3.18773e-10
120881211	chr12:120881211:G:A	1.60875e-11	-2.56711e-10	-1.03726	9.23407e-08	-2.56711e-10	-0.937774	8.88568e-05	-2.56711e-10	-1.064
120881614	chr12:120881614:T:C	2.12914e-12	-1.85157	-1.20802	1.0364e-08	-1.81528	-1.30964	1.06611e-05	-1.93525	-1.24918
120881816	chr12:120881816:C:A	1.92555e-12	-1.86889	-1.2912	1.00609e-08	-1.91417	-1.24043	1.3507e-05	-1.65534	-1.29248
120882803	chr12:120882803:A:G	4.00737e-12	-1.21291	-1.21426	1.57801e-07	0.756423	-1.15835	2.48994e-05	-1.12443	-1.21176
120882811	chr12:120882811:T:G	4.06264e-12	-1.14065	-1.27282	1.47525e-08	-1.47014	-1.30171	2.38929e-05	-1.10031	-1.27714
120883121	chr12:120883121:G:A	1.47006e-11	-2.56711e-10	-1.12741	7.7758e-08	-2.56711e-10	-1.10966	8.40976e-05	-2.56711e-10	-1.11905
120883957	chr12:120883957:C:T	1.22786e-11	-1.30745	-3.18773e-10	1.7301e-07	-0.309908	-3.18773e-10	7.5193e-05	-1.23097	-3.18773e-10
120884031	chr12:120884031:G:A	1.43206e-11	-2.56711e-10	-1.1536	7.42774e-08	-2.56711e-10	-1.15545	8.26324e-05	-2.56711e-10	-1.13663
120884892	chr12:120884892:T:C	4.95553e-12	-1.0126	-1.2022	1.70609e-08	-1.36862	-1.25785	2.92988e-05	-0.964629	-1.20885
120885426	chr12:120885426:C:T	4.00445e-12	-1.19762	-1.23028	8.34605e-08	-0.116391	-0.922494	3.87388e-05	-0.760815	-1.13337
120885976	chr12:120885976:T:G	1.34181e-11	-2.56711e-10	-1.2187	6.62705e-08	-2.56711e-10	-1.26951	7.73646e-05	-2.56711e-10	-1.2025
120886033	chr12:120886033:T:C	1.25806e-11	-2.56711e-10	-1.28315	6.56838e-08	-2.56711e-10	-1.27841	7.0567e-05	-2.56711e-10	-1.29447
120886097	chr12:120886097:C:A	6.47776e-12	-1.94693	-3.18773e-10	3.38647e-08	-1.94088	-3.18773e-10	3.58568e-05	-1.97149	-3.18773e-10
120886182	chr12:120886182:T:C	4.47774e-12	-1.16126	-1.15493	5.96797e-08	-0.0653363	-1.30893	3.66022e-05	-0.717265	-1.23366
120886282	chr12:120886282:C:T	6.50526e-12	-1.94269	-3.18773e-10	3.37151e-08	-1.94531	-3.18773e-10	3.58922e-05	-1.97051	-3.18773e-10
120886312	chr12:120886312:T:A	4.65926e-12	-1.70997	-0.566476	3.20046e-07	-0.105636	0.410842	3.28764e-05	-1.69932	-0.35895
120886534	chr12:120886534:C:T	1.33618e-11	-2.56711e-10	-1.2229	7.40957e-08	-2.56711e-10	-1.1579	7.58384e-05	-2.56711e-10	-1.22242
120886867	chr12:120886867:A:AGC	6.51433e-12	-1.9413	-3.18773e-10	3.36716e-08	-1.9466	-3.18773e-10	3.59058e-05	-1.97013	-3.18773e-10
120886924	chr12:120886924:A:G	4.57927e-12	-1.70555	-0.588216	3.13377e-07	-0.0934554	0.377604	3.22237e-05	-1.69474	-0.383585
120887164	chr12:120887164:G:A	1.45551e-11	-2.56711e-10	-1.13736	7.9887e-08	-2.56711e-10	-1.08265	8.45891e-05	-2.56711e-10	-1.11322
120887228	chr12:120887228:G:A	4.46136e-12	-1.17761	-1.14224	5.82829e-08	-0.0900503	-1.3079	3.61687e-05	-0.738056	-1.22478
120887237	chr12:120887237:G:A	1.36808e-11	-2.56711e-10	-1.19931	7.85372e-08	-2.56711e-10	-1.09969	7.91755e-05	-2.56711e-10	-1.17936
120887518	chr12:120887518:C:T	3.83749e-12	-1.28245	-1.18804	1.42553e-07	0.619961	-1.1235	2.37051e-05	-1.20131	-1.18403
120887743	chr12:120887743:A:G	2.15421e-11	-2.56711e-10	-0.745294	1.22032e-07	-2.56711e-10	-0.658975	0.000127581	-2.56711e-10	-0.702273
120888092	chr12:120888092:T:C	1.28949e-11	-0.477095	-0.781376	3.70105e-07	1.6287	-1.17817	0.000114347	0.139783	-0.951574
120888247	chr12:120888247:C:T	2.35895e-12	-1.64898	-1.30811	1.07355e-08	-1.83875	-1.25095	1.97749e-05	-1.25851	-1.3081
120888605	chr12:120888605:C:T	1.61398e-11	-2.56711e-10	-1.03401	9.75378e-08	-2.56711e-10	-0.883019	8.93238e-05	-2.56711e-10	-1.05876
120888902	chr12:120888902:T:C	4.05117e-12	-1.25168	-1.16462	1.5524e-07	0.679088	-1.09738	2.5066e-05	-1.16882	-1.1607
120889190	chr12:120889190:T:C	2.54955e-12	-1.79438	-1.085	1.12525e-08	-1.75572	-1.28695	1.22099e-05	-1.90087	-1.14791
120889377	chr12:120889377:A:C	3.83297e-12	-1.20985	-1.26181	1.40662e-08	-1.52345	-1.29604	2.24934e-05	-1.17118	-1.26663
120889458	chr12:120889458:T:C	2.40142e-12	-1.63129	-1.30796	1.08463e-08	-1.82739	-1.25205	2.02769e-05	-1.2333	-1.30824
120889800	chr12:120889800:TG:T	3.68256e-12	-1.7423	-0.769399	1.96242e-07	-0.243253	0.0593443	2.64185e-05	-1.73509	-0.541874
120889820	chr12:120889820:C:A	2.37175e-12	-1.64398	-1.3077	1.07449e-08	-1.83528	-1.25355	1.99096e-05	-1.25136	-1.30847
120889939	chr12:120889939:C:T	3.82473e-12	-1.28694	-1.18688	1.41278e-07	0.609991	-1.12252	2.36059e-05	-1.20667	-1.18286
120889985	chr12:120889985:C:T	1.29514e-11	-2.56711e-10	-1.2541	7.08242e-08	-2.56711e-10	-1.20306	7.42589e-05	-2.56711e-10	-1.24347
120890279	chr12:120890279:T:G	4.6032e-12	-1.69578	-0.59277	3.18405e-07	-0.0716902	0.371755	3.2388e-05	-1.68498	-0.388265
120890311	chr12:120890311:A:G	2.17321e-11	-2.56711e-10	-0.736513	1.96656e-07	-2.56711e-10	-0.181802	0.000137529	-2.56711e-10	-0.627195
120890479	chr12:120890479:C:T	2.46051e-12	-1.61706	-1.29787	1.0625e-08	-1.82037	-1.27968	2.06809e-05	-1.21299	-1.30883
120890553	chr12:120890553:T:C	2.49791e-12	-1.61191	-1.28795	1.05613e-08	-1.81534	-1.29072	2.09847e-05	-1.20203	-1.3052
120890576	chr12:120890576:C:T	1.69015e-11	-2.56711e-10	-0.987904	9.75368e-08	-2.56711e-10	-0.883029	9.29919e-05	-2.56711e-10	-1.01852
120890804	chr12:120890804:C:T	1.41248e-11	-2.56711e-10	-1.16737	7.32575e-08	-2.56711e-10	-1.16928	8.14365e-05	-2.56711e-10	-1.1512
120890959	chr12:120890959:G:A	2.35459e-12	-1.6499	-1.30904	1.08051e-08	-1.83928	-1.24396	1.97684e-05	-1.26018	-1.30677
120891331	chr12:120891331:T:C	1.29735e-11	-2.56711e-10	-1.2524	6.54205e-08	-2.56711e-10	-1.28242	7.32617e-05	-2.56711e-10	-1.25699
120891336	chr12:120891336:G:T	1.66274e-11	-2.56711e-10	-1.00425	8.3651e-08	-2.56711e-10	-1.03661	9.61534e-05	-2.56711e-10	-0.985083
120891703	chr12:120891703:A:C	1.22533e-11	-2.56711e-10	-1.30951	6.47341e-08	-2.56711e-10	-1.29297	6.9605e-05	-2.56711e-10	-1.30819
120891753	chr12:120891753:A:G	1.4116e-11	-2.56711e-10	-1.16799	7.31627e-08	-2.56711e-10	-1.17057	8.13867e-05	-2.56711e-10	-1.15182
120891957	chr12:120891957:T:C	3.82747e-12	-1.20921	-1.26389	1.77131e-08	-1.54111	-1.04784	2.65026e-05	-1.05302	-1.22076
120892164	chr12:120892164:T:C	4.73426e-12	-1.65524	-0.605234	3.46077e-07	0.0318069	0.351595	3.32247e-05	-1.64485	-0.402885
120892228	chr12:120892228:T:C	2.68513e-12	-1.74263	-1.08494	1.18985e-08	-1.70012	-1.28673	1.26246e-05	-1.86718	-1.1482
120892283	chr12:120892283:G:A	2.23402e-12	-1.70269	-1.30882	1.05669e-08	-1.87555	-1.22999	1.81973e-05	-1.34227	-1.30748
120892569	chr12:120892569:T:C	1.30297e-11	-0.472185	-0.775888	3.7321e-07	1.63427	-1.17539	0.00011549	0.145208	-0.947049
120892688	chr12:120892688:A:T	3.58004e-12	-1.23133	-1.3086	1.38797e-08	-1.54315	-1.28968	2.10691e-05	-1.19559	-1.30763
120892751	chr12:120892751:G:A	1.53189e-11	-2.56711e-10	-1.08621	7.74067e-08	-2.56711e-10	-1.11418	8.83511e-05	-2.56711e-10	-1.06971
120893028	chr12:120893028:T:C	1.44342e-11	-1.1457	-3.18773e-10	5.03274e-08	-1.54471	-3.18773e-10	8.29223e-05	-1.13312	-3.18773e-10
120893225	chr12:120893225:C:T	4.63464e-12	-1.21959	-1.06216	5.54533e-08	-0.154353	-1.29336	3.6422e-05	-0.789911	-1.16594
120893482	chr12:120893482:G:A	4.24758e-12	-1.18287	-1.18608	1.72195e-07	0.806609	-1.12124	2.63915e-05	-1.09591	-1.18207
120893602	chr12:120893602:C:G	3.75733e-11	-0.18901	-3.18773e-10	5.0203e-07	0.755401	-3.18773e-10	0.000199404	-0.255697	-3.18773e-10
120893608	chr12:120893608:A:T	1.76011e-11	-2.56711e-10	-0.947343	9.90709e-08	-2.56711e-10	-0.867423	0.000103327	-2.56711e-10	-0.913131
120894023	chr12:120894023:A:G	1.29211e-11	-2.56711e-10	-1.25644	7.07836e-08	-2.56711e-10	-1.20363	7.40662e-05	-2.56711e-10	-1.24607
120894185	chr12:120894185:G:A	1.8391e-11	-2.56711e-10	-0.903444	8.62262e-08	-2.56711e-10	-1.00628	0.00010336	-2.56711e-10	-0.91281
120894454	chr12:120894454:T:A	1.41361e-11	-2.56711e-10	-1.16657	7.33157e-08	-2.56711e-10	-1.16848	8.15052e-05	-2.56711e-10	-1.15036
120894645	chr12:120894645:A:C	1.3351e-11	-2.56711e-10	-1.22372	7.44945e-08	-2.56711e-10	-1.15253	7.68436e-05	-2.56711e-10	-1.20926
120894658	chr12:120894658:A:G	5.62584e-11	0.214651	-3.18773e-10	8.30273e-07	1.2585	-3.18773e-10	0.000241463	-0.0643115	-3.18773e-10
120894769	chr12:120894769:A:C	2.30189e-12	-1.67402	-1.30756	1.05249e-08	-1.85513	-1.25438	1.90392e-05	-1.29596	-1.30857
120894790	chr12:120894790:A:G	1.40523e-11	-1.17252	-3.18773e-10	2.70174e-07	0.135809	-3.18773e-10	0.000110888	-0.842505	-3.18773e-10
120894821	chr12:120894821:C:G	2.33397e-12	-1.65871	-1.30903	1.0733e-08	-1.84564	-1.2443	1.95045e-05	-1.2736	-1.30678
120894852	chr12:120894852:C:A	1.32362e-11	-2.56711e-10	-1.23235	7.36191e-08	-2.56711e-10	-1.16435	7.61249e-05	-2.56711e-10	-1.21865
120894922	chr12:120894922:G:A	1.45041e-11	-2.56711e-10	-1.14088	7.24861e-08	-2.56711e-10	-1.17986	8.14643e-05	-2.56711e-10	-1.15086
120894990	chr12:120894990:C:T	1.32157e-11	-2.56711e-10	-1.2339	7.34598e-08	-2.56711e-10	-1.16652	7.59958e-05	-2.56711e-10	-1.22035
120895036	chr12:120895036:G:C	1.51815e-11	-1.09523	-3.18773e-10	7.16344e-07	1.1109	-3.18773e-10	0.000103811	-0.908459	-3.18773e-10
120895070	chr12:120895070:A:G	5.08962e-12	-1.03869	-1.14941	7.16351e-08	0.116915	-1.30859	4.27882e-05	-0.56488	-1.22988
120895150	chr12:120895150:G:A	4.08535e-12	-1.67261	-0.73529	2.6382e-07	-0.0598009	0.171811	2.9882e-05	-1.66324	-0.490526
120895291	chr12:120895291:T:C	1.38687e-11	-2.56711e-10	-1.18567	7.19574e-08	-2.56711e-10	-1.18718	7.988e-05	-2.56711e-10	-1.1705
120896079	chr12:120896079:T:C	2.58305e-12	-1.81677	-1.04956	1.11195e-08	-1.77967	-1.27489	1.24066e-05	-1.91487	-1.11793
120896261	chr12:120896261:G:A	3.66912e-12	-1.2641	-1.25126	1.75128e-08	-1.58493	-1.0154	2.53754e-05	-1.11415	-1.2031
120896330	chr12:120896330:C:A	1.90435e-11	-0.868576	-3.18773e-10	6.81766e-08	-1.24116	-3.18773e-10	0.00011071	-0.844113	-3.18773e-10
120896662	chr12:120896662:C:G	1.446e-11	-2.56711e-10	-1.14392	7.32116e-08	-2.56711e-10	-1.16991	8.31483e-05	-2.56711e-10	-1.1304
120896893	chr12:120896893:T:C	1.16528e-11	-1.35976	-3.18773e-10	1.59284e-07	-0.392569	-3.18773e-10	7.11326e-05	-1.28648	-3.18773e-10
120897160	chr12:120897160:G:A	1.60062e-11	-2.56711e-10	-1.04233	9.54342e-08	-2.56711e-10	-0.904822	9.36445e-05	-2.56711e-10	-1.01152
120897452	chr12:120897452:G:A	2.2835e-12	-1.68043	-1.30916	1.06043e-08	-1.85922	-1.24277	1.88843e-05	-1.30623	-1.30647
120897639	chr12:120897639:C:T	7.07738e-11	0.444184	-3.18773e-10	1.02242e-06	1.46667	-3.18773e-10	0.00029765	0.144889	-3.18773e-10
120897655	chr12:120897655:G:A	1.3184e-11	-2.56711e-10	-1.2363	6.54549e-08	-2.56711e-10	-1.2819	7.44196e-05	-2.56711e-10	-1.24131
120897745	chr12:120897745:C:T	2.27443e-12	-1.68574	-1.30784	1.04642e-08	-1.86249	-1.2528	1.86874e-05	-1.31483	-1.30835
120897849	chr12:120897849:C:T	2.00235e-11	-2.56711e-10	-0.818395	1.75396e-07	-2.56711e-10	-0.29621	0.000125782	-2.56711e-10	-0.716475
120898413	chr12:120898413:G:T	1.31173e-11	-2.56711e-10	-1.24137	6.59427e-08	-2.56711e-10	-1.27447	7.40495e-05	-2.56711e-10	-1.24629
120898460	chr12:120898460:G:A	2.2326e-12	-1.70427	-1.30787	1.03492e-08	-1.87373	-1.25261	1.81738e-05	-1.34272	-1.30832
120898903	chr12:120898903:C:G	2.23067e-11	-2.56711e-10	-0.710416	1.46909e-07	-2.56711e-10	-0.473448	0.000135511	-2.56711e-10	-0.641972
120899376	chr12:120899376:T:C	4.45844e-12	-1.17685	-1.14366	5.82591e-08	-0.0900873	-1.30827	3.61714e-05	-0.737309	-1.22545
120899401	chr12:120899401:T:C	1.28255e-11	-2.56711e-10	-1.26387	6.49176e-08	-2.56711e-10	-1.29014	7.24617e-05	-2.56711e-10	-1.26797
120899974	chr12:120899974:T:C	2.49985e-12	-1.79712	-1.10196	1.11893e-08	-1.75732	-1.29098	1.19998e-05	-1.90464	-1.1615
120900065	chr12:120900065:C:G	2.50374e-11	-2.56711e-10	-0.594933	1.36936e-07	-2.56711e-10	-0.543745	0.000138542	-2.56711e-10	-0.619858
120900416	chr12:120900416:A:G	1.24565e-11	-1.29306	-3.18773e-10	3.37326e-08	-1.94479	-3.18773e-10	6.10786e-05	-1.43887	-3.18773e-10
120900428	chr12:120900428:G:T	2.35185e-12	-1.65299	-1.30711	1.06419e-08	-1.84182	-1.25664	1.9625e-05	-1.26537	-1.30886
120900537	chr12:120900537:A:G	3.19117e-12	-1.39459	-1.26033	1.56568e-08	-1.67717	-1.03519	2.17254e-05	-1.25732	-1.21523
120900620	chr12:120900620:T:G	1.07035e-11	-1.44474	-3.18773e-10	1.41453e-07	-0.511292	-3.18773e-10	6.49327e-05	-1.37768	-3.18773e-10
120901031	chr12:120901031:T:C	1.30059e-11	-2.56711e-10	-1.2499	7.07069e-08	-2.56711e-10	-1.20472	7.38283e-05	-2.56711e-10	-1.24929
120901143	chr12:120901143:C:T	3.42748e-12	-1.32739	-1.25609	1.6568e-08	-1.63065	-1.02514	2.35175e-05	-1.18389	-1.20939
120901203	chr12:120901203:G:A	4.91603e-12	-1.19361	-1.02919	7.56189e-08	-0.13532	-1.00223	2.92901e-05	-1.11772	-1.05606
120901497	chr12:120901497:A:G	1.22054e-11	-1.31342	-3.18773e-10	1.7232e-07	-0.313906	-3.18773e-10	7.46264e-05	-1.23853	-3.18773e-10
120901895	chr12:120901895:T:A	9.85994e-12	-1.52682	-3.18773e-10	1.13311e-07	-0.733121	-3.18773e-10	5.86408e-05	-1.4796	-3.18773e-10
120902172	chr12:120902172:T:G	4.66579e-12	-1.31202	-0.963023	1.76539e-08	-1.59574	-0.996564	4.1483e-05	-0.884423	-0.941322
120902244	chr12:120902244:CCTT:C	5.20541e-12	-0.900949	-1.26466	3.70089e-07	1.75786	-1.30738	2.79344e-05	-0.933221	-1.28795
120902265	chr12:120902265:T:C	4.31583e-12	-1.20649	-1.14653	5.55799e-08	-0.136873	-1.30856	3.47725e-05	-0.774804	-1.2274
120902404	chr12:120902404:C:T	1.39379e-11	-2.56711e-10	-1.18069	7.22881e-08	-2.56711e-10	-1.1826	8.0302e-05	-2.56711e-10	-1.16523
120902443	chr12:120902443:T:C	4.66721e-12	-1.67832	-0.596425	3.33966e-07	-0.0232011	0.370982	3.28643e-05	-1.66749	-0.391149
120902560	chr12:120902560:T:C	4.42674e-12	-1.17467	-1.15297	5.83561e-08	-0.0876615	-1.30903	3.60076e-05	-0.735371	-1.23193
120902625	chr12:120902625:A:G	7.20772e-12	-1.84015	-3.18773e-10	3.33792e-08	-1.95533	-3.18773e-10	4.59455e-05	-1.72357	-3.18773e-10
120902942	chr12:120902942:T:C	1.37818e-11	-2.56711e-10	-1.19196	7.1467e-08	-2.56711e-10	-1.19402	7.9354e-05	-2.56711e-10	-1.17711
120902946	chr12:120902946:T:A	1.49272e-11	-1.11212	-3.18773e-10	5.16053e-08	-1.51964	-3.18773e-10	8.58962e-05	-1.09789	-3.18773e-10
120902996	chr12:120902996:T:C	4.34858e-12	-1.18185	-1.16361	5.77285e-08	-0.0979651	-1.30954	3.54228e-05	-0.744303	-1.23937
120903273	chr12:120903273:A:C	3.87484e-12	-1.2086	-1.2522	1.82176e-08	-1.54354	-1.01734	2.69286e-05	-1.05345	-1.20438
120903692	chr12:120903692:C:T	1.87148e-12	-1.90956	-1.27901	9.90604e-09	-1.94298	-1.22714	1.26818e-05	-1.72994	-1.28092
120904046	chr12:120904046:A:G	1.86769e-11	-2.56711e-10	-0.888018	1.51489e-07	-2.56711e-10	-0.442747	0.000115491	-2.56711e-10	-0.801836
120904130	chr12:120904130:C:G	4.80813e-12	-1.69691	-0.548087	3.43053e-07	-0.0625557	0.437181	3.40771e-05	-1.68369	-0.338709
120904152	chr12:120904152:G:A	1.36771e-11	-2.56711e-10	-1.19958	7.09451e-08	-2.56711e-10	-1.20135	7.87105e-05	-2.56711e-10	-1.18525
120904343	chr12:120904343:C:T	1.23384e-11	-2.56711e-10	-1.30259	6.37077e-08	-2.56711e-10	-1.30895	6.97329e-05	-2.56711e-10	-1.30636
120904931	chr12:120904931:A:G	1.26398e-11	-2.56711e-10	-1.27845	6.43322e-08	-2.56711e-10	-1.2992	7.14616e-05	-2.56711e-10	-1.28187
120905050	chr12:120905050:A:G	1.25374e-11	-2.56711e-10	-1.28659	6.54223e-08	-2.56711e-10	-1.2824	7.03848e-05	-2.56711e-10	-1.29705
120905147	chr12:120905147:G:A	4.72325e-12	-1.30427	-0.958542	1.78239e-08	-1.59043	-0.992287	4.20859e-05	-0.874464	-0.936851
120905501	chr12:120905501:C:G	1.23917e-11	-2.56711e-10	-1.29828	6.9664e-08	-2.56711e-10	-1.21958	7.00154e-05	-2.56711e-10	-1.30231
120905554	chr12:120905554:C:T	1.39375e-11	-2.56711e-10	-1.18072	7.22856e-08	-2.56711e-10	-1.18263	8.02997e-05	-2.56711e-10	-1.16526
120905639	chr12:120905639:C:T	2.31004e-12	-1.66841	-1.30963	1.08681e-08	-1.85143	-1.226	1.93084e-05	-1.28833	-1.30216
120905695	chr12:120905695:AAAAAG:A	1.30417e-11	-2.56711e-10	-1.24715	6.76891e-08	-2.56711e-10	-1.24833	7.4684e-05	-2.56711e-10	-1.23776
120905701	chr12:120905701:A:AAAAAG	2.1264e-11	-2.56711e-10	-0.75829	1.15745e-07	-2.56711e-10	-0.711872	0.000117975	-2.56711e-10	-0.780558
120905756	chr12:120905756:A:C	2.22187e-12	-1.80248	-1.21448	7.0839e-08	-0.17349	-1.02936	1.44285e-05	-1.69871	-1.18311
120905801	chr12:120905801:C:T	1.43514e-11	-2.56711e-10	-1.15146	8.30989e-08	-2.56711e-10	-1.04323	7.99599e-05	-2.56711e-10	-1.1695
120905870	chr12:120905870:T:C	3.49577e-12	-1.30195	-1.2618	1.65859e-08	-1.61586	-1.03884	2.39507e-05	-1.15769	-1.21734
120906090	chr12:120906090:T:A	2.24058e-12	-1.75708	-1.25148	2.95565e-08	-0.874927	-1.20203	1.31574e-05	-1.73011	-1.24393
120906354	chr12:120906354:G:A	1.22819e-11	-2.56711e-10	-1.30718	6.39002e-08	-2.56711e-10	-1.30594	6.95398e-05	-2.56711e-10	-1.30913
120906356	chr12:120906356:G:A	1.22903e-11	-2.56711e-10	-1.30649	6.38533e-08	-2.56711e-10	-1.30667	6.95637e-05	-2.56711e-10	-1.30878
120906376	chr12:120906376:G:A	1.70138e-11	-0.981282	-3.18773e-10	5.51598e-08	-1.45302	-3.18773e-10	9.56029e-05	-0.990825	-3.18773e-10
120906700	chr12:120906700:G:A	1.49189e-11	-1.11267	-3.18773e-10	5.15882e-08	-1.51997	-3.18773e-10	8.58638e-05	-1.09827	-3.18773e-10
120906771	chr12:120906771:A:T	5.25275e-12	-1.64525	-0.511303	4.16549e-07	0.0740356	0.49471	3.73647e-05	-1.63364	-0.296665
120906931	chr12:120906931:C:T	1.26376e-11	-2.56711e-10	-1.27863	6.43258e-08	-2.56711e-10	-1.2993	7.14498e-05	-2.56711e-10	-1.28203
120907119	chr12:120907119:C:A	2.28225e-12	-1.68197	-1.30818	1.05233e-08	-1.85889	-1.25077	1.88403e-05	-1.30699	-1.30804
120907829	chr12:120907829:G:A	1.23031e-11	-2.56711e-10	-1.30545	6.37905e-08	-2.56711e-10	-1.30765	6.96058e-05	-2.56711e-10	-1.30818
120908625	chr12:120908625:C:T	4.84683e-12	-1.04098	-1.196	7.25529e-08	0.130507	-1.30945	4.13386e-05	-0.572483	-1.25675
120908770	chr12:120908770:C:T	1.26824e-11	-2.56711e-10	-1.27509	6.6245e-08	-2.56711e-10	-1.2699	7.10171e-05	-2.56711e-10	-1.28811
120909345	chr12:120909345:G:C	1.56322e-11	-1.06597	-3.18773e-10	4.35013e-08	-1.69047	-3.18773e-10	8.23202e-05	-1.14041	-3.18773e-10
120909473	chr12:120909473:G:A	1.32527e-11	-2.56711e-10	-1.2311	7.5009e-08	-2.56711e-10	-1.14565	7.64199e-05	-2.56711e-10	-1.21479
120909856	chr12:120909856:C:T	1.33661e-11	-2.56711e-10	-1.22258	7.59306e-08	-2.56711e-10	-1.13344	7.7137e-05	-2.56711e-10	-1.20544
120909871	chr12:120909871:T:C	1.20706e-11	-1.32453	-3.18773e-10	1.68754e-07	-0.334817	-3.18773e-10	7.38367e-05	-1.24917	-3.18773e-10
120909910	chr12:120909910:G:A	3.89332e-12	-1.16586	-1.29018	6.32354e-08	-0.0551971	-1.2612	3.37454e-05	-0.722683	-1.3095
120910184	chr12:120910184:T:C	1.35413e-11	-2.56711e-10	-1.20956	9.42079e-08	-2.56711e-10	-0.917755	8.06935e-05	-2.56711e-10	-1.16037
120910498	chr12:120910498:A:G	1.19045e-11	-1.33839	-3.18773e-10	3.93618e-08	-1.79046	-3.18773e-10	6.3804e-05	-1.39521	-3.18773e-10
120910821	chr12:120910821:T:C	1.42877e-11	-2.56711e-10	-1.15591	6.74421e-08	-2.56711e-10	-1.25199	7.88871e-05	-2.56711e-10	-1.18301
120910846	chr12:120910846:T:C	2.80437e-12	-1.62049	-1.16364	9.23322e-08	0.113799	-1.05167	1.68421e-05	-1.57161	-1.15554
120911466	chr12:120911466:G:A	3.91838e-12	-1.13997	-1.30966	1.46412e-08	-1.57963	-1.19979	3.83393e-05	-0.602775	-1.30178
120911624	chr12:120911624:C:A	2.16098e-12	-1.96101	-1.08374	9.91655e-09	-1.9723	-1.19675	1.36069e-05	-1.85072	-1.08973
120911714	chr12:120911714:T:G	1.27456e-11	-2.56711e-10	-1.27012	6.50375e-08	-2.56711e-10	-1.2883	7.10847e-05	-2.56711e-10	-1.28716
120911755	chr12:120911755:C:T	1.26085e-11	-2.56711e-10	-1.28093	6.45427e-08	-2.56711e-10	-1.29593	7.05313e-05	-2.56711e-10	-1.29497
120911819	chr12:120911819:C:T	1.41209e-11	-2.56711e-10	-1.16765	9.82054e-08	-2.56711e-10	-0.876198	8.42923e-05	-2.56711e-10	-1.11674
120911883	chr12:120911883:A:C	4.30507e-12	-1.05777	-1.29774	1.67407e-08	-1.52338	-1.12203	4.40442e-05	-0.493246	-1.27259
120911887	chr12:120911887:A:C	3.52757e-11	-2.56711e-10	-0.25211	1.18328e-07	-2.56711e-10	-0.6898	0.000184618	-2.56711e-10	-0.332738
120912603	chr12:120912603:G:T	1.23463e-11	-2.56711e-10	-1.30195	6.36954e-08	-2.56711e-10	-1.30915	6.97626e-05	-2.56711e-10	-1.30593
120912976	chr12:120912976:C:A	6.58407e-12	-1.93065	-3.18773e-10	3.34029e-08	-1.95462	-3.18773e-10	3.6031e-05	-1.96665	-3.18773e-10
120913119	chr12:120913119:T:C	1.33116e-11	-0.0391196	-1.18755	0.000209723	7.9457	-1.15542	0.000233942	0.964069	-1.06002
120913162	chr12:120913162:G:A	1.17126e-11	-1.35464	-3.18773e-10	1.61047e-07	-0.381564	-3.18773e-10	7.15892e-05	-1.28008	-3.18773e-10
120913292	chr12:120913292:T:G	1.24579e-11	-2.56711e-10	-1.29295	6.62558e-08	-2.56711e-10	-1.26974	7.06709e-05	-2.56711e-10	-1.29299
120913401	chr12:120913401:AT:A	1.50192e-11	-2.56711e-10	-1.10597	8.48721e-08	-2.56711e-10	-1.02211	8.79502e-05	-2.56711e-10	-1.07426
120913631	chr12:120913631:C:T	1.70982e-11	-2.56711e-10	-0.976332	1.33361e-07	-2.56711e-10	-0.570198	0.000104767	-2.56711e-10	-0.899291
120913926	chr12:120913926:T:A	4.64957e-12	-1.63237	-0.646161	2.81901e-07	0.122128	0.0561674	3.03885e-05	-1.6033	-0.53366
120914131	chr12:120914131:C:T	3.79223e-12	-1.67806	-0.804291	1.8126e-07	0.0105263	-0.273854	2.39567e-05	-1.64251	-0.732274
120914211	chr12:120914211:G:A	2.69135e-11	-2.56711e-10	-0.522677	1.4834e-07	-2.56711e-10	-0.463749	0.000157663	-2.56711e-10	-0.490567
120914403	chr12:120914403:G:A	4.94559e-12	-1.04714	-1.16967	7.20792e-08	0.124179	-1.30967	4.19678e-05	-0.570253	-1.24387
120914508	chr12:120914508:C:T	1.26039e-11	-2.56711e-10	-1.2813	6.87674e-08	-2.56711e-10	-1.23253	7.21639e-05	-2.56711e-10	-1.27209
120914773	chr12:120914773:C:T	1.34309e-11	-2.56711e-10	-1.21774	9.01491e-08	-2.56711e-10	-0.961793	7.94807e-05	-2.56711e-10	-1.17551
120914842	chr12:120914842:C:A	1.31391e-11	-2.56711e-10	-1.23971	8.73404e-08	-2.56711e-10	-0.993445	7.74215e-05	-2.56711e-10	-1.20176
120915017	chr12:120915017:C:T	1.23114e-11	-2.56711e-10	-1.30478	6.38259e-08	-2.56711e-10	-1.3071	7.02576e-05	-2.56711e-10	-1.29886
120915171	chr12:120915171:A:G	7.88771e-12	-0.472863	-1.27714	4.4067e-06	4.2295	-1.30188	9.11329e-05	0.225833	-1.26454
120915285	chr12:120915285:T:G	2.70807e-12	-1.68361	-1.13546	6.21786e-07	1.96823	-0.998896	1.74239e-05	-1.54563	-1.14756
120915772	chr12:120915772:C:T	1.53423e-11	-1.08469	-3.18773e-10	5.23329e-08	-1.50563	-3.18773e-10	8.6666e-05	-1.08897	-3.18773e-10
120915902	chr12:120915902:G:C	1.50752e-11	-2.56711e-10	-1.10226	7.21356e-08	-2.56711e-10	-1.18471	8.3773e-05	-2.56711e-10	-1.12292
120916103	chr12:120916103:A:G	1.98005e-12	-1.82251	-1.30967	1.86748e-08	-1.35581	-1.18028	1.23783e-05	-1.72864	-1.30645
120916672	chr12:120916672:G:A	1.40003e-11	-2.56711e-10	-1.17623	8.44852e-08	-2.56711e-10	-1.02668	7.79953e-05	-2.56711e-10	-1.19438
120916686	chr12:120916686:T:C	4.4849e-12	-1.0914	-1.22319	6.75201e-08	0.051472	-1.30231	3.81571e-05	-0.630235	-1.27908
120916807	chr12:120916807:C:T	1.3005e-11	-2.56711e-10	-1.24997	6.64524e-08	-2.56711e-10	-1.26677	7.37349e-05	-2.56711e-10	-1.25055
120917153	chr12:120917153:C:T	3.99736e-12	-1.12775	-1.30192	6.88625e-08	0.00343115	-1.23458	3.54868e-05	-0.673622	-1.30824
120917512	chr12:120917512:C:T	1.34527e-11	-2.56711e-10	-1.21612	8.07301e-08	-2.56711e-10	-1.07215	7.54062e-05	-2.56711e-10	-1.22814
120917682	chr12:120917682:C:T	1.18797e-11	-1.34047	-3.18773e-10	1.6474e-07	-0.358889	-3.18773e-10	7.26932e-05	-1.26478	-3.18773e-10
120918048	chr12:120918048:T:C	1.16035e-11	-1.364	-3.18773e-10	1.58644e-07	-0.396593	-3.18773e-10	7.09061e-05	-1.28967	-3.18773e-10
120918263	chr12:120918263:A:G	1.85827e-11	-2.56711e-10	-0.893073	1.49958e-07	-2.56711e-10	-0.452906	0.000114792	-2.56711e-10	-0.807907
120918385	chr12:120918385:A:G	1.3606e-11	-2.56711e-10	-1.20479	6.47518e-08	-2.56711e-10	-1.2927	7.55161e-05	-2.56711e-10	-1.22668
120918405	chr12:120918405:T:C	1.846e-11	-2.56711e-10	-0.899696	1.48497e-07	-2.56711e-10	-0.462694	0.000113963	-2.56711e-10	-0.815156
120919891	chr12:120919891:G:A	5.35101e-12	-0.964755	-1.17326	8.13849e-08	0.245606	-1.30967	4.61064e-05	-0.47389	-1.24618
120920092	chr12:120920092:T:C	6.37319e-12	-1.9632	-3.18773e-10	3.73026e-08	-1.8442	-3.18773e-10	3.8178e-05	-1.90877	-3.18773e-10
120920405	chr12:120920405:C:G	3.76342e-12	-1.379	-1.11098	1.62989e-08	-1.72531	-0.946849	1.9049e-05	-1.59722	-1.0068
120920883	chr12:120920883:G:A	1.40865e-11	-2.56711e-10	-1.17009	6.95866e-08	-2.56711e-10	-1.22069	7.93364e-05	-2.56711e-10	-1.17733
120921586	chr12:120921586:A:G	1.94173e-11	-2.56711e-10	-0.849141	1.05371e-07	-2.56711e-10	-0.805771	0.000104962	-2.56711e-10	-0.897434
120921651	chr12:120921651:A:C	1.11081e-11	-1.40763	-3.18773e-10	1.477e-07	-0.468073	-3.18773e-10	6.76796e-05	-1.33624	-3.18773e-10
120921783	chr12:120921783:G:A	1.3695e-11	-1.10473	-0.0935427	9.16223e-05	4.78192	1.18025	0.000124273	-0.912203	0.183659
120921824	chr12:120921824:C:A	1.93935e-11	-2.56711e-10	-0.850366	1.05187e-07	-2.56711e-10	-0.807517	0.000104839	-2.56711e-10	-0.898598
120922095	chr12:120922095:G:A	1.22526e-11	-2.56711e-10	-1.30957	6.445e-08	-2.56711e-10	-1.29737	6.95677e-05	-2.56711e-10	-1.30873
120923029	chr12:120923029:C:T	1.59765e-11	-2.56711e-10	-1.04419	9.10248e-08	-2.56711e-10	-0.952127	9.21151e-05	-2.56711e-10	-1.02799
120923156	chr12:120923156:G:A	4.36515e-12	-1.67148	-0.670173	2.75718e-06	2.05596	0.402748	3.22628e-05	-1.57853	-0.498587
120923586	chr12:120923586:T:C	4.3505e-12	-1.11873	-1.22629	6.52114e-08	0.0157431	-1.30137	3.68217e-05	-0.664038	-1.2809
120923968	chr12:120923968:A:T	6.54266e-12	-1.04348	-0.89348	3.68352e-08	-1.43918	-0.417626	4.43693e-05	-0.947986	-0.810495
120924129	chr12:120924129:G:C	2.73944e-12	-1.55409	-1.25346	1.18576e-08	-1.77306	-1.21723	2.2816e-05	-1.18185	-1.24171
120924475	chr12:120924475:C:T	3.74904e-11	-2.56711e-10	-0.19122	1.9693e-07	-2.56711e-10	-0.180411	0.000197757	-2.56711e-10	-0.26399
120924477	chr12:120924477:A:C	4.56519e-12	-1.0965	-1.20035	6.66624e-08	0.0443421	-1.30796	3.83789e-05	-0.639499	-1.26402
120924521	chr12:120924521:T:C	4.89811e-12	-1.06225	-1.1642	7.01305e-08	0.0967024	-1.3096	4.10156e-05	-0.597191	-1.23988
120924605	chr12:120924605:G:A	1.72057e-12	-1.97068	-1.30197	3.67355e-08	-0.7367	-1.12282	1.00757e-05	-1.95143	-1.28947
120924737	chr12:120924737:A:G	2.31737e-12	-1.71119	-1.26368	2.37013e-08	-1.01087	-1.28686	1.65836e-05	-1.44232	-1.30029
120924906	chr12:120924906:G:A	5.2159e-11	0.138993	-3.18773e-10	7.53957e-07	1.16208	-3.18773e-10	0.000225482	-0.132787	-3.18773e-10
120925695	chr12:120925695:A:G	1.87155e-12	-1.97172	-1.21682	3.10219e-08	-0.725278	-1.30329	1.04317e-05	-1.95373	-1.25244
120925786	chr12:120925786:G:T	7.80369e-12	-0.933657	-0.82705	4.40147e-08	-1.35653	-0.322204	5.34837e-05	-0.8333	-0.738351
120925795	chr12:120925795:T:C	5.3076e-12	-0.988391	-1.15777	7.86442e-08	0.21106	-1.30939	4.5236e-05	-0.503716	-1.23542
120925921	chr12:120925921:T:C	4.37534e-12	-1.69572	-0.643601	5.74494e-08	-0.79284	-0.619514	3.04295e-05	-1.45402	-0.681595
120926020	chr12:120926020:T:C	5.02654e-12	-1.05724	-1.14333	7.08024e-08	0.105106	-1.30847	4.1963e-05	-0.588893	-1.22535
120926032	chr12:120926032:C:T	1.23012e-11	-1.10054	-0.205065	0.000101554	4.89523	1.16986	0.000104245	-0.903003	-0.00128223
120926033	chr12:120926033:T:C	6.47189e-12	-1.07688	-0.870955	7.64162e-08	0.0828074	-1.20987	5.03578e-05	-0.610139	-1.02173
120926222	chr12:120926222:T:C	6.2429e-12	-0.985216	-0.998644	2.89824e-05	5.18605	-0.374862	4.83401e-05	-0.752172	-0.920594
120926334	chr12:120926334:C:T	1.25413e-11	-2.56711e-10	-1.28628	6.96628e-08	-2.56711e-10	-1.21959	7.08623e-05	-2.56711e-10	-1.29029
120926389	chr12:120926389:C:G	1.37036e-11	-2.56711e-10	-1.19765	7.08352e-08	-2.56711e-10	-1.2029	7.49794e-05	-2.56711e-10	-1.23381
120926449	chr12:120926449:T:C	1.15307e-11	-1.37029	-3.18773e-10	1.56804e-07	-0.408263	-3.18773e-10	7.0351e-05	-1.29753	-3.18773e-10
120926520	chr12:120926520:C:T	1.19274e-11	-1.33647	-3.18773e-10	1.65534e-07	-0.35408	-3.18773e-10	7.29325e-05	-1.26149	-3.18773e-10
120926579	chr12:120926579:C:T	2.57426e-11	-2.56711e-10	-0.567158	1.08208e-07	-2.56711e-10	-0.779205	0.000143269	-2.56711e-10	-0.586303
120926819	chr12:120926819:ACT:A	2.15618e-12	-1.9578	-1.08917	2.70754e-08	-0.89479	-1.26984	1.21568e-05	-1.92754	-1.1256
120927550	chr12:120927550:TATATA:T	6.32389e-12	-1.97097	-3.18773e-10	3.83989e-08	-1.81523	-3.18773e-10	3.59555e-05	-1.96874	-3.18773e-10
120929209	chr12:120929209:T:C	1.14891e-11	-1.37391	-3.18773e-10	1.55819e-07	-0.414564	-3.18773e-10	7.01667e-05	-1.30015	-3.18773e-10
120930333	chr12:120930333:A:AC	2.84675e-11	-2.56711e-10	-0.466543	1.53149e-07	-2.56711e-10	-0.431846	0.00016456	-2.56711e-10	-0.44775
120930454	chr12:120930454:C:T	1.17936e-11	-1.34774	-3.18773e-10	3.92263e-08	-1.79391	-3.18773e-10	6.3258e-05	-1.40381	-3.18773e-10
120930665	chr12:120930665:C:T	2.68933e-12	-1.68475	-1.14126	2.26902e-07	1.26374	-1.30248	1.64175e-05	-1.57897	-1.1737
120930715	chr12:120930715:A:T	9.14196e-12	-1.60243	-3.18773e-10	1.63301e-06	1.93492	-3.18773e-10	5.99399e-05	-1.45768	-3.18773e-10
120930758	chr12:120930758:C:G	1.33443e-11	-2.56711e-10	-1.22422	7.46107e-08	-2.56711e-10	-1.15097	7.68479e-05	-2.56711e-10	-1.2092
120930793	chr12:120930793:G:A	5.77729e-11	-2.56711e-10	0.241216	3.03113e-07	-2.56711e-10	0.250845	0.000354832	-2.56711e-10	0.320618
120930821	chr12:120930821:T:C	5.56387e-11	-2.56711e-10	0.203575	3.46476e-07	-2.56711e-10	0.384555	0.000307832	-2.56711e-10	0.178528
120931025	chr12:120931025:G:A	1.83435e-12	-1.96886	-1.23976	6.31733e-08	-0.018905	-1.29847	1.00216e-05	-1.96765	-1.27863
120932157	chr12:120932157:T:G	2.48246e-12	-1.61574	-1.29031	1.09684e-08	-1.81469	-1.25355	1.92825e-05	-1.30291	-1.28893
120932298	chr12:120932298:T:C	1.33012e-11	-2.56711e-10	-1.22745	6.65461e-08	-2.56711e-10	-1.26536	7.50459e-05	-2.56711e-10	-1.23293
120932489	chr12:120932489:A:G	6.79917e-11	-2.56711e-10	0.404082	3.56516e-07	-2.56711e-10	0.413121	0.00041927	-2.56711e-10	0.487488
120932508	chr12:120932508:T:C	6.70936e-12	-1.9118	-3.18773e-10	3.3085e-08	-1.96418	-3.18773e-10	3.63235e-05	-1.95856	-3.18773e-10
120932528	chr12:120932528:G:A	1.07878e-11	-1.43689	-3.18773e-10	1.56946e-07	-0.407359	-3.18773e-10	6.75593e-05	-1.33802	-3.18773e-10
120932623	chr12:120932623:C:T	1.23459e-11	-2.56711e-10	-1.30198	6.75281e-08	-2.56711e-10	-1.25072	6.98814e-05	-2.56711e-10	-1.30423
120932719	chr12:120932719:A:G	1.06101e-11	-1.4535	-3.18773e-10	1.37326e-07	-0.540898	-3.18773e-10	6.44633e-05	-1.38493	-3.18773e-10
120933286	chr12:120933286:C:A	1.65752e-11	-2.56711e-10	-1.00739	9.49341e-08	-2.56711e-10	-0.910076	9.56857e-05	-2.56711e-10	-0.989959
120933347	chr12:120933347:A:G	1.35639e-11	-2.56711e-10	-1.20789	7.62759e-08	-2.56711e-10	-1.1289	7.8217e-05	-2.56711e-10	-1.19154
120933430	chr12:120933430:C:T	2.08233e-12	-1.97207	-1.10975	3.61324e-08	-0.600614	-1.27546	1.14768e-05	-1.96864	-1.14206
120933590	chr12:120933590:C:T	1.40241e-11	-2.56711e-10	-1.17453	8.25084e-08	-2.56711e-10	-1.05036	7.77189e-05	-2.56711e-10	-1.19793
120933928	chr12:120933928:G:A	1.05973e-11	-1.4547	-3.18773e-10	1.37309e-07	-0.541025	-3.18773e-10	6.44427e-05	-1.38525	-3.18773e-10
120934202	chr12:120934202:T:C	1.09945e-11	-1.41791	-3.18773e-10	1.45351e-07	-0.484106	-3.18773e-10	6.69903e-05	-1.34648	-3.18773e-10
120934310	chr12:120934310:A:AGT	1.01263e-11	-1.50017	-3.18773e-10	1.26743e-07	-0.6211	-3.18773e-10	6.13368e-05	-1.43465	-3.18773e-10
120934706	chr12:120934706:A:G	2.34413e-12	-1.95113	-1.01227	1.32568e-08	-1.96826	-0.91049	1.50797e-05	-1.81872	-1.01896
120934960	chr12:120934960:A:G	6.30636e-12	-0.681333	-1.29241	1.38886e-07	0.728667	-1.25827	6.31248e-05	-0.0962574	-1.30966
120935886	chr12:120935886:C:T	1.65406e-11	-0.815015	-0.194469	0.000143542	5.32507	1.08605	0.000159114	-0.564629	0.0832229
120935945	chr12:120935945:T:C	5.11723e-12	-0.898375	-1.28432	1.78557e-08	-1.27473	-1.30621	3.0205e-05	-0.855234	-1.28779
120936061	chr12:120936061:C:T	1.31576e-11	-2.56711e-10	-1.2383	6.61289e-08	-2.56711e-10	-1.27165	7.42748e-05	-2.56711e-10	-1.24326
120936461	chr12:120936461:C:T	1.62822e-11	-0.941854	-0.0833789	0.000130347	5.10384	1.21086	0.000142896	-0.692013	0.1031
120936924	chr12:120936924:A:G	1.96963e-11	-0.806949	-0.0279221	0.000194837	5.43553	1.28112	0.0001746	-0.549863	0.16133
120937009	chr12:120937009:A:T	4.51968e-11	-2.56711e-10	-0.00427815	2.45186e-07	-2.56711e-10	0.0387589	0.000261894	-2.56711e-10	0.0169108
120937534	chr12:120937534:T:C	3.95596e-11	-0.137495	-3.18773e-10	5.45472e-07	0.838393	-3.18773e-10	0.000174415	-0.389588	-3.18773e-10
120937755	chr12:120937755:A:T	1.77637e-12	-1.93611	-1.30462	9.36001e-09	-1.94994	-1.27687	1.1516e-05	-1.80326	-1.30402
120937780	chr12:120937780:C:T	6.98507e-12	-1.87153	-3.18773e-10	3.28409e-08	-1.97158	-3.18773e-10	3.71555e-05	-1.93592	-3.18773e-10
120937781	chr12:120937781:A:C	4.78055e-12	-0.963474	-1.28728	1.68979e-08	-1.32881	-1.30726	2.81935e-05	-0.921422	-1.29051
120937874	chr12:120937874:C:T	8.48302e-12	-0.820891	-0.856346	4.84975e-08	-1.25541	-0.326335	6.10264e-05	-0.675275	-0.764446
120938613	chr12:120938613:C:T	2.21834e-12	-1.96064	-1.0579	8.09652e-08	-1.09523	0.0259907	1.58716e-05	-1.90793	-0.878563
120938847	chr12:120938847:CAGGCATGGTGGTGCATGCCTAT:C	4.72765e-12	-0.956595	-1.30528	1.73935e-08	-1.32442	-1.28275	2.79513e-05	-0.916932	-1.30363
120939284	chr12:120939284:T:C	1.36104e-11	-2.56711e-10	-1.20447	7.88479e-08	-2.56711e-10	-1.09574	7.56278e-05	-2.56711e-10	-1.2252
120939340	chr12:120939340:G:T	1.23856e-11	-2.56711e-10	-1.29877	6.66606e-08	-2.56711e-10	-1.26364	7.07098e-05	-2.56711e-10	-1.29244
120939526	chr12:120939526:A:G	1.77388e-12	-1.97092	-1.27122	8.88802e-09	-1.96995	-1.3086	1.09118e-05	-1.88999	-1.2712
120939764	chr12:120939764:G:T	1.21831e-11	-1.31525	-3.18773e-10	4.46261e-08	-1.66494	-3.18773e-10	6.98359e-05	-1.30488	-3.18773e-10
120940042	chr12:120940042:CTG:C	1.09817e-11	-1.11524	-0.303831	7.91275e-05	4.85793	0.957627	0.000100264	-0.907429	-0.0357917
120940332	chr12:120940332:A:G	7.73924e-12	-0.819013	-0.949988	4.20747e-08	-1.25806	-0.465753	5.51578e-05	-0.672541	-0.868289
120940429	chr12:120940429:C:T	1.25996e-11	-2.56711e-10	-1.28164	6.92025e-08	-2.56711e-10	-1.22622	7.20807e-05	-2.56711e-10	-1.27324
120940582	chr12:120940582:C:T	1.42391e-10	-2.56711e-10	1.14327	7.0726e-07	-2.56711e-10	1.09814	0.000864627	-2.56711e-10	1.21127
120940663	chr12:120940663:G:A	8.10403e-11	0.579643	-3.18773e-10	1.51613e-06	1.86066	-3.18773e-10	0.000346821	0.297781	-3.18773e-10
120940674	chr12:120940674:C:T	2.98577e-12	-1.57335	-1.1481	1.12361e-08	-1.80757	-1.23656	2.28908e-05	-1.25826	-1.16204
120940678	chr12:120940678:C:T	1.51419e-11	-2.56711e-10	-1.09784	7.36975e-08	-2.56711e-10	-1.16329	8.50224e-05	-2.56711e-10	-1.10811
120940710	chr12:120940710:G:A	3.66056e-12	-1.72896	-0.78873	2.18532e-07	1.07699	-1.15332	2.13232e-05	-1.63662	-0.854609
120941074	chr12:120941074:G:A	8.95296e-12	-1.62332	-3.18773e-10	1.04576e-07	-0.813346	-3.18773e-10	5.35181e-05	-1.57101	-3.18773e-10
120941460	chr12:120941460:T:C	1.40245e-11	-2.56711e-10	-1.1745	6.57753e-08	-2.56711e-10	-1.27701	7.77867e-05	-2.56711e-10	-1.19706
120941667	chr12:120941667:A:G	2.40172e-11	-2.56711e-10	-0.636535	1.50473e-07	-2.56711e-10	-0.449474	0.00014346	-2.56711e-10	-0.584973
120942076	chr12:120942076:G:A	1.44738e-11	-2.56711e-10	-1.14296	8.48365e-08	-2.56711e-10	-1.02253	8.43507e-05	-2.56711e-10	-1.11604
120942136	chr12:120942136:T:G	7.17745e-12	-1.84436	-3.18773e-10	3.33795e-08	-1.95532	-3.18773e-10	4.35383e-05	-1.77739	-3.18773e-10
120942503	chr12:120942503:G:A	2.11317e-11	-2.56711e-10	-0.764529	9.56578e-08	-2.56711e-10	-0.902481	0.000118284	-2.56711e-10	-0.777936
120942654	chr12:120942654:T:C	1.29004e-11	-2.56711e-10	-1.25805	6.49647e-08	-2.56711e-10	-1.28941	7.284e-05	-2.56711e-10	-1.26276
120942738	chr12:120942738:G:A	2.05584e-11	-0.792032	-3.18773e-10	3.66093e-08	-1.86296	-3.18773e-10	8.14016e-05	-1.15163	-3.18773e-10
120942741	chr12:120942741:T:C	1.88847e-12	-1.93891	-1.24063	6.30914e-05	6.78682	-1.19774	1.13677e-05	-1.84261	-1.27764
120942852	chr12:120942852:T:G	7.08544e-12	-1.85726	-3.18773e-10	6.55995e-08	-1.27969	-3.18773e-10	4.13762e-05	-1.82832	-3.18773e-10
120943476	chr12:120943476:G:A	1.2255e-11	-2.56711e-10	-1.30937	6.57412e-08	-2.56711e-10	-1.27753	6.96785e-05	-2.56711e-10	-1.30714
120943483	chr12:120943483:C:T	1.71187e-12	-1.9722	-1.30551	1.0421e-08	-1.81702	-1.30242	9.68294e-06	-1.97207	-1.3086
120943488	chr12:120943488:C:G	5.12196e-12	-0.909763	-1.272	2.42462e-07	1.29684	-1.26926	5.10006e-05	-0.389975	-1.22922
120943558	chr12:120943558:T:A	1.22512e-11	-2.56711e-10	-1.30968	6.56499e-08	-2.56711e-10	-1.27892	6.95214e-05	-2.56711e-10	-1.30939
120943559	chr12:120943559:G:C	4.90443e-11	-2.56711e-10	0.0774203	1.849e-07	-2.56711e-10	-0.243443	0.000270644	-2.56711e-10	0.049775
120943726	chr12:120943726:A:G	1.28091e-11	-2.56711e-10	-1.26515	7.17682e-08	-2.56711e-10	-1.18982	7.36296e-05	-2.56711e-10	-1.25198
120943836	chr12:120943836:C:T	4.42148e-11	-2.56711e-10	-0.0262451	2.78346e-07	-2.56711e-10	0.165607	0.000262055	-2.56711e-10	0.0175274
120944324	chr12:120944324:T:C	4.78543e-11	-2.56711e-10	0.0528566	1.80946e-07	-2.56711e-10	-0.265062	0.000264072	-2.56711e-10	0.0251923
120944777	chr12:120944777:C:T	1.2657e-11	-2.56711e-10	-1.27709	6.90945e-08	-2.56711e-10	-1.22778	7.09584e-05	-2.56711e-10	-1.28893
120944866	chr12:120944866:C:T	1.28396e-10	-2.56711e-10	1.03982	1.78227e-06	-2.56711e-10	2.02239	0.000861423	-2.56711e-10	1.20756
120945258	chr12:120945258:T:A	5.08128e-12	-1.1442	-1.04554	2.07794e-07	0.888687	-1.0154	4.28911e-05	-0.679978	-1.11239
120945339	chr12:120945339:C:T	6.60784e-12	-1.92705	-3.18773e-10	5.53697e-08	-1.44923	-3.18773e-10	3.58778e-05	-1.97091	-3.18773e-10
120945555	chr12:120945555:T:C	2.26772e-11	-2.56711e-10	-0.693943	9.94935e-08	-2.56711e-10	-0.863167	0.000127896	-2.56711e-10	-0.699814
120945859	chr12:120945859:C:T	6.43581e-12	-1.95343	-3.18773e-10	5.19113e-08	-1.51372	-3.18773e-10	3.58894e-05	-1.97058	-3.18773e-10
120945906	chr12:120945906:C:T	1.34509e-11	-2.56711e-10	-1.21625	7.62221e-08	-2.56711e-10	-1.12961	7.76964e-05	-2.56711e-10	-1.19822
120946599	chr12:120946599:C:T	1.47652e-11	-1.12303	-3.18773e-10	4.65977e-08	-1.62171	-3.18773e-10	9.06842e-05	-1.04364	-3.18773e-10
120946692	chr12:120946692:T:C	2.24261e-12	-1.74212	-1.26555	0.00117618	9.04425	-0.529731	1.50943e-05	-1.61978	-1.21693
120946863	chr12:120946863:A:C	1.67056e-11	-2.56711e-10	-0.999558	7.52273e-08	-2.56711e-10	-1.14274	9.22064e-05	-2.56711e-10	-1.027
120946950	chr12:120946950:G:C	1.47699e-11	-1.12271	-3.18773e-10	4.64851e-08	-1.62413	-3.18773e-10	9.04783e-05	-1.04592	-3.18773e-10
120947029	chr12:120947029:C:T	6.5327e-12	-1.93848	-3.18773e-10	4.03123e-08	-1.7666	-3.18773e-10	3.58678e-05	-1.97119	-3.18773e-10
120947416	chr12:120947416:C:A	4.59576e-11	-2.56711e-10	0.0124151	2.57891e-07	-2.56711e-10	0.0892789	0.00025031	-2.56711e-10	-0.0283286
120947621	chr12:120947621:G:T	1.22657e-11	-2.56711e-10	-1.3085	6.65637e-08	-2.56711e-10	-1.2651	6.99241e-05	-2.56711e-10	-1.30362
120947676	chr12:120947676:C:T	1.85636e-11	-0.894101	-3.18773e-10	5.48534e-07	0.84399	-3.18773e-10	0.000118328	-0.777563	-3.18773e-10
120948460	chr12:120948460:C:T	6.10191e-12	-1.968	-0.0387017	1.68913e-07	-0.52449	0.190614	3.65575e-05	-1.95568	0.00354234
120948690	chr12:120948690:G:A	2.36982e-12	-1.66914	-1.28335	1.09584e-08	-1.87028	-1.19887	1.29274e-05	-1.71371	-1.27797
120948729	chr12:120948729:A:G	3.39333e-12	-1.73435	-0.859139	3.31305e-07	0.914044	-0.574264	2.47062e-05	-1.44949	-0.894485
120949677	chr12:120949677:T:C	1.40854e-11	-1.89358	0.723409	3.19965e-07	-0.694259	0.999211	6.5178e-05	-1.96175	0.587843
120950027	chr12:120950027:C:T	1.543e-11	-2.56711e-10	-1.07899	9.70945e-08	-2.56711e-10	-0.887574	8.99727e-05	-2.56711e-10	-1.05152
120950224	chr12:120950224:C:T	9.8504e-12	-1.52779	-3.18773e-10	3.93633e-08	-1.79042	-3.18773e-10	3.9299e-05	-1.87983	-3.18773e-10
120950322	chr12:120950322:G:A	2.16419e-12	-1.92942	-1.11384	3.52451e-08	-0.639937	-1.26099	1.20213e-05	-1.94512	-1.11922
120950343	chr12:120950343:G:T	1.4496e-10	1.16116	-3.18773e-10	1.00295e-07	-0.855141	-3.18773e-10	0.000651153	0.927716	-3.18773e-10
120950362	chr12:120950362:C:T	1.2136e-11	-1.82673	0.5076	4.12101e-07	-0.479486	1.0375	5.61086e-05	-1.92901	0.405271
120950400	chr12:120950400:C:T	1.2482e-11	-2.56711e-10	-1.29102	6.72342e-08	-2.56711e-10	-1.25508	7.091e-05	-2.56711e-10	-1.28962
120950597	chr12:120950597:T:C	6.45666e-12	-1.95019	-3.18773e-10	5.74536e-08	-1.41228	-3.18773e-10	4.21052e-05	-1.81086	-3.18773e-10
120950661	chr12:120950661:A:G	1.2265e-11	-2.56711e-10	-1.30856	6.66263e-08	-2.56711e-10	-1.26416	6.99256e-05	-2.56711e-10	-1.3036
120950693	chr12:120950693:C:A	1.37411e-11	-2.56711e-10	-1.19491	7.76503e-08	-2.56711e-10	-1.11104	7.93004e-05	-2.56711e-10	-1.17778
120950860	chr12:120950860:C:T	2.18472e-11	-2.56711e-10	-0.731231	9.57569e-08	-2.56711e-10	-0.901446	0.000123307	-2.56711e-10	-0.736352
120950938	chr12:120950938:T:C	3.06956e-12	-1.65082	-1.04294	2.5472e-08	-1.87245	-0.353225	1.85991e-05	-1.65784	-0.970073
120950968	chr12:120950968:T:G	1.8881e-12	-1.9383	-1.24143	2.19654e-08	-1.15429	-1.2195	1.16433e-05	-1.90489	-1.1914
120951159	chr12:120951159:A:C	2.12996e-12	-1.7507	-1.30851	0.000992159	9.17066	-0.826282	1.38569e-05	-1.62649	-1.29576
120951268	chr12:120951268:G:A	1.74573e-11	-2.56711e-10	-0.955545	8.1595e-08	-2.56711e-10	-1.06149	9.79577e-05	-2.56711e-10	-0.966492
120951697	chr12:120951697:C:T	2.06366e-12	-1.9128	-1.17802	3.14969e-08	-0.723108	-1.29026	1.14368e-05	-1.93108	-1.18311
120951713	chr12:120951713:T:C	2.84037e-12	-1.74222	-1.02915	2.77657e-08	-1.81021	-0.329249	1.72758e-05	-1.74733	-0.954389
120951770	chr12:120951770:G:A	6.46685e-12	-1.94861	-3.18773e-10	5.10209e-08	-1.53102	-3.18773e-10	3.59503e-05	-1.96889	-3.18773e-10
120951870	chr12:120951870:G:A	1.42132e-11	-2.56711e-10	-1.16114	8.38136e-08	-2.56711e-10	-1.03466	8.24972e-05	-2.56711e-10	-1.13826
120951992	chr12:120951992:A:C	2.8056e-12	-1.79889	-0.9848	3.1648e-08	-1.75577	-0.252816	1.71519e-05	-1.80392	-0.904998
120952275	chr12:120952275:A:G	2.111e-12	-1.76503	-1.30311	0.000946902	9.03849	-0.740797	1.38148e-05	-1.64755	-1.27774
120952503	chr12:120952503:G:A	1.70292e-11	-2.56711e-10	-0.980377	7.96537e-08	-2.56711e-10	-1.08557	9.55384e-05	-2.56711e-10	-0.9915
120952965	chr12:120952965:A:T	2.41463e-11	-2.56711e-10	-0.631171	1.0433e-07	-2.56711e-10	-0.815698	0.000136298	-2.56711e-10	-0.636187
120953005	chr12:120953005:C:T	3.76795e-12	-1.95913	-0.529641	6.64631e-07	1.39402	-0.358046	2.03428e-05	-1.97229	-0.566006
120954237	chr12:120954237:G:A	2.9465e-12	-1.6011	-1.13359	4.95638e-05	6.5374	-1.18964	1.90357e-05	-1.46615	-1.13856
120954292	chr12:120954292:C:T	2.7516e-12	-1.8978	-0.905324	1.33326e-07	0.491057	-1.06152	1.60635e-05	-1.88198	-0.892492
120954538	chr12:120954538:C:T	1.78411e-12	-1.92786	-1.30852	0.000161156	7.44773	-0.920853	1.07692e-05	-1.86697	-1.30736
120954659	chr12:120954659:C:A	7.36386e-12	-1.35331	-0.465412	2.78465e-07	0.524814	-0.35878	5.77322e-05	-0.943301	-0.551911
120955083	chr12:120955083:G:A	4.20756e-12	-1.95818	-0.420239	7.74879e-07	1.42549	-0.236045	2.26644e-05	-1.97203	-0.458203
120955385	chr12:120955385:C:T	1.71283e-11	-2.56711e-10	-0.974574	1.71255e-07	-2.56711e-10	-0.320107	0.000104974	-2.56711e-10	-0.897314
120955387	chr12:120955387:G:A	1.22797e-11	-2.56711e-10	-1.30736	6.70828e-08	-2.56711e-10	-1.25733	7.00992e-05	-2.56711e-10	-1.30112
120955540	chr12:120955540:C:T	2.66954e-12	-1.87126	-0.962143	2.81487e-08	-1.13596	-0.989802	1.2302e-05	-1.97089	-1.07038
120955635	chr12:120955635:T:A	1.46792e-11	-1.12888	-3.18773e-10	4.63362e-08	-1.62733	-3.18773e-10	8.9979e-05	-1.05145	-3.18773e-10
120955665	chr12:120955665:T:C	3.42867e-12	-1.66567	-0.917461	2.90348e-08	-1.85252	-0.242244	2.00309e-05	-1.69126	-0.86249
120956215	chr12:120956215:G:A	3.18515e-12	-1.47848	-1.17833	1.32455e-08	-1.72025	-1.15935	2.08613e-05	-1.40509	-1.10804
120956320	chr12:120956320:A:G	2.84171e-12	-1.72785	-1.04305	2.45101e-08	-1.8051	-0.459079	1.64623e-05	-1.75249	-0.997468
120956386	chr12:120956386:G:T	1.24176e-11	-2.56711e-10	-1.29619	6.3683e-08	-2.56711e-10	-1.30934	7.03521e-05	-2.56711e-10	-1.29751
120956461	chr12:120956461:G:A	1.23029e-11	-2.56711e-10	-1.30547	6.56683e-08	-2.56711e-10	-1.27864	7.00616e-05	-2.56711e-10	-1.30165
120956624	chr12:120956624:G:T	1.47455e-11	-2.56711e-10	-1.12437	1.30051e-07	-2.56711e-10	-0.595329	8.86514e-05	-2.56711e-10	-1.06632
120956638	chr12:120956638:C:T	6.65415e-12	-1.59357	-0.326494	2.25699e-07	0.157484	-0.201539	5.04882e-05	-1.21088	-0.418407
120956821	chr12:120956821:T:C	1.74503e-11	-0.955946	-3.18773e-10	4.9124e-08	-1.56891	-3.18773e-10	0.000105928	-0.888269	-3.18773e-10
120957184	chr12:120957184:G:A	1.55237e-11	-2.56711e-10	-1.07294	7.16198e-08	-2.56711e-10	-1.19189	8.75386e-05	-2.56711e-10	-1.07895
120957204	chr12:120957204:T:C	1.51998e-11	-2.56711e-10	-1.09402	7.05727e-08	-2.56711e-10	-1.20662	8.57358e-05	-2.56711e-10	-1.09976
120957408	chr12:120957408:C:T	1.22954e-11	-2.56711e-10	-1.30608	6.74571e-08	-2.56711e-10	-1.25177	7.02657e-05	-2.56711e-10	-1.29874
120957667	chr12:120957667:C:T	4.26696e-12	-1.95936	-0.405047	7.61551e-07	1.40348	-0.231385	2.30369e-05	-1.97228	-0.441648
120957915	chr12:120957915:G:A	6.4304e-12	-1.95427	-3.18773e-10	5.28502e-08	-1.4958	-3.18773e-10	3.58788e-05	-1.97088	-3.18773e-10
120958605	chr12:120958605:C:A	2.41835e-11	-2.56711e-10	-0.629636	1.04385e-07	-2.56711e-10	-0.815173	0.000135483	-2.56711e-10	-0.642179
120958805	chr12:120958805:T:C	3.15268e-11	-2.56711e-10	-0.364467	1.25839e-07	-2.56711e-10	-0.628252	0.000174684	-2.56711e-10	-0.388048
120958843	chr12:120958843:T:C	4.04459e-12	-1.79109	-0.626838	8.67028e-07	0.792349	0.509463	3.04132e-05	-1.56922	-0.566934
120958960	chr12:120958960:G:A	1.71739e-11	-2.56711e-10	-0.971911	6.99112e-08	-2.56711e-10	-1.21603	9.89987e-05	-2.56711e-10	-0.955921
120959043	chr12:120959043:G:A	1.98164e-11	-2.56711e-10	-0.828793	8.8213e-08	-2.56711e-10	-0.983504	0.000111971	-2.56711e-10	-0.832786
120959379	chr12:120959379:G:A	1.22605e-11	-2.56711e-10	-1.30892	6.64506e-08	-2.56711e-10	-1.2668	6.98554e-05	-2.56711e-10	-1.3046
120959821	chr12:120959821:A:G	1.74964e-11	-2.56711e-10	-0.953308	1.11277e-07	-2.56711e-10	-0.751233	0.000102434	-2.56711e-10	-0.92181
120960027	chr12:120960027:A:G	1.99926e-11	-2.56711e-10	-0.819942	9.92984e-08	-2.56711e-10	-0.86513	0.000118172	-2.56711e-10	-0.778886
120960072	chr12:120960072:A:G	2.09351e-12	-1.7702	-1.30626	0.000855957	9.13811	-0.941396	1.33218e-05	-1.65249	-1.30913
120960291	chr12:120960291:G:A	2.67022e-12	-1.8948	-0.938346	1.34459e-07	0.532187	-1.09418	1.55854e-05	-1.87752	-0.927168
120960306	chr12:120960306:C:T	1.49564e-11	-2.56711e-10	-1.11017	6.98232e-08	-2.56711e-10	-1.21729	8.4406e-05	-2.56711e-10	-1.11539
120960485	chr12:120960485:G:A	6.33822e-12	-1.96871	-3.18773e-10	4.2205e-08	-1.72072	-3.18773e-10	3.59572e-05	-1.9687	-3.18773e-10
120960808	chr12:120960808:C:G	1.22833e-11	-2.56711e-10	-1.30706	6.71437e-08	-2.56711e-10	-1.25642	7.01308e-05	-2.56711e-10	-1.30067
120960851	chr12:120960851:A:C	2.08194e-12	-1.77336	-1.30865	0.000888541	9.14224	-0.908165	1.33071e-05	-1.65557	-1.30716
120960854	chr12:120960854:G:T	2.07021e-12	-1.77901	-1.30865	0.000851145	9.09924	-0.908165	1.32123e-05	-1.66272	-1.30716
120961607	chr12:120961607:A:G	6.77152e-12	-1.95118	0.0486043	1.62927e-06	2.41952	-0.486889	4.11276e-05	-1.9558	0.121455
120961639	chr12:120961639:G:A	1.93646e-11	-2.56711e-10	-0.851857	1.93988e-07	-2.56711e-10	-0.195461	0.000120373	-2.56711e-10	-0.76043
120961647	chr12:120961647:G:A	1.59323e-11	-1.04696	-3.18773e-10	4.85703e-08	-1.58025	-3.18773e-10	9.87466e-05	-0.958471	-3.18773e-10
120961678	chr12:120961678:A:T	1.22519e-11	-2.56711e-10	-1.30962	6.46803e-08	-2.56711e-10	-1.2938	6.95716e-05	-2.56711e-10	-1.30867
120962129	chr12:120962129:C:T	6.45679e-12	-1.95017	-3.18773e-10	5.20556e-08	-1.51095	-3.18773e-10	3.59232e-05	-1.96964	-3.18773e-10
120962271	chr12:120962271:A:T	5.63985e-11	-2.56711e-10	0.217138	3.47425e-07	-2.56711e-10	0.387291	0.000337536	-2.56711e-10	0.270644
120962402	chr12:120962402:T:C	2.70919e-12	-1.9628	-0.855849	9.42955e-07	2.67317	-1.28741	1.50096e-05	-1.96262	-0.879719
120963091	chr12:120963091:T:C	1.08141e-11	-1.96197	0.527511	2.73988e-06	2.605	-0.152587	6.71221e-05	-1.96497	0.620451
120963134	chr12:120963134:C:T	2.35599e-11	-2.56711e-10	-0.655758	1.57305e-07	-2.56711e-10	-0.40507	0.000142446	-2.56711e-10	-0.592067
120964608	chr12:120964608:A:G	4.37583e-11	-0.0366239	-3.18773e-10	6.46464e-07	1.00826	-3.18773e-10	0.0002322	-0.103427	-3.18773e-10
120964837	chr12:120964837:G:A	2.2486e-12	-1.96207	-1.04293	2.76053e-07	1.4662	-1.30887	1.25019e-05	-1.95139	-1.07375
120964888	chr12:120964888:C:T	2.52134e-12	-1.59823	-1.29228	1.28628e-08	-1.61697	-1.29195	1.5745e-05	-1.53533	-1.25918
120965129	chr12:120965129:C:T	8.60289e-12	-0.498922	-1.16428	2.7057e-05	5.87662	-1.13418	6.08759e-05	-0.260077	-1.18211
120965189	chr12:120965189:T:C	6.41628e-12	-1.95647	-3.18773e-10	5.35372e-08	-1.48288	-3.18773e-10	3.58568e-05	-1.97149	-3.18773e-10
120965559	chr12:120965559:C:G	1.22803e-11	-2.56711e-10	-1.3073	6.70853e-08	-2.56711e-10	-1.25729	7.00979e-05	-2.56711e-10	-1.30113
120965921	chr12:120965921:G:A	3.11416e-12	-1.39721	-1.28213	0.000123354	7.56711	-1.30756	2.09528e-05	-1.22169	-1.28707
120966049	chr12:120966049:C:T	2.12671e-12	-1.79289	-1.26783	1.74518e-08	-1.34918	-1.25463	1.28596e-05	-1.7142	-1.28274
120966253	chr12:120966253:T:A	2.19125e-12	-1.78705	-1.24378	1.74343e-08	-1.33018	-1.27464	1.3166e-05	-1.71032	-1.26307
120966428	chr12:120966428:C:T	6.40197e-12	-1.9587	-3.18773e-10	6.22277e-08	-1.33246	-3.18773e-10	3.58335e-05	-1.97214	-3.18773e-10
120966525	chr12:120966525:C:G	1.78403e-11	-2.56711e-10	-0.933843	8.06886e-08	-2.56711e-10	-1.07266	0.000100802	-2.56711e-10	-0.937867
120966574	chr12:120966574:A:C	1.29045e-11	-2.56711e-10	-1.25773	7.46338e-08	-2.56711e-10	-1.15067	7.27406e-05	-2.56711e-10	-1.26413
120966781	chr12:120966781:T:C	5.71145e-12	-0.763726	-1.30911	6.35768e-06	4.56575	-1.27159	4.8176e-05	-0.368381	-1.30779
120967120	chr12:120967120:C:T	2.59769e-12	-1.59181	-1.26887	1.3263e-08	-1.61814	-1.26014	1.63544e-05	-1.52901	-1.22752
120967125	chr12:120967125:T:G	1.79146e-11	-2.56711e-10	-0.929688	8.09564e-08	-2.56711e-10	-1.06935	0.00010122	-2.56711e-10	-0.933728
120967407	chr12:120967407:T:C	5.96545e-12	-0.722507	-1.30681	6.42908e-06	4.56403	-1.2587	4.96596e-05	-0.341478	-1.30436
120967476	chr12:120967476:A:G	1.49039e-11	-2.56711e-10	-1.11368	6.95972e-08	-2.56711e-10	-1.22053	8.40946e-05	-2.56711e-10	-1.11909
120967485	chr12:120967485:G:A	5.86726e-12	-1.16731	-0.878604	1.95276e-07	0.870324	-1.05917	4.76547e-05	-0.656295	-1.03075
120967523	chr12:120967523:GCAGA:G	6.10072e-12	-0.71364	-1.29326	6.21882e-06	4.57919	-1.30712	5.03913e-05	-0.332913	-1.2983
120967841	chr12:120967841:G:A	9.40931e-12	-1.92096	0.347359	7.0246e-08	-1.00982	-0.201437	5.75986e-05	-1.88666	0.389132
120968360	chr12:120968360:C:T	1.24029e-11	-2.56711e-10	-1.29737	6.90556e-08	-2.56711e-10	-1.22835	7.01719e-05	-2.56711e-10	-1.30008
120968384	chr12:120968384:T:A	2.36705e-11	-2.56711e-10	-0.651075	1.00574e-07	-2.56711e-10	-0.852367	0.000132123	-2.56711e-10	-0.667292
120968436	chr12:120968436:G:A	1.22609e-11	-2.56711e-10	-1.30889	6.41689e-08	-2.56711e-10	-1.30174	6.95024e-05	-2.56711e-10	-1.30967
120968490	chr12:120968490:G:A	9.02658e-12	-0.746461	-0.86867	1.10911e-05	4.49723	-0.646593	7.53984e-05	-0.379871	-0.84837
120968730	chr12:120968730:C:T	2.65756e-12	-1.60144	-1.23645	1.38845e-08	-1.60885	-1.22363	1.69505e-05	-1.53853	-1.18219
120968788	chr12:120968788:AG:A	2.59425e-12	-1.72437	-1.13763	1.77494e-08	-1.95335	-0.633553	1.17887e-05	-1.9052	-1.17869
120968793	chr12:120968793:A:G	6.88377e-12	-1.88614	-3.18773e-10	3.28116e-08	-1.97248	-3.18773e-10	4.01292e-05	-1.85892	-3.18773e-10
120969936	chr12:120969936:A:T	6.70922e-12	-1.91182	-3.18773e-10	4.64393e-08	-1.62511	-3.18773e-10	3.66518e-05	-1.94956	-3.18773e-10
120970408	chr12:120970408:G:T	6.58997e-12	-1.92976	-3.18773e-10	4.82052e-08	-1.58779	-3.18773e-10	3.62838e-05	-1.95966	-3.18773e-10
120970431	chr12:120970431:G:A	2.74638e-11	-2.56711e-10	-0.502436	3.47385e-07	-2.56711e-10	0.387174	0.000174584	-2.56711e-10	-0.388624
120970945	chr12:120970945:G:A	1.27443e-11	-2.56711e-10	-1.27022	6.97572e-08	-2.56711e-10	-1.21824	7.32339e-05	-2.56711e-10	-1.25737
120971163	chr12:120971163:C:T	1.22701e-11	-2.56711e-10	-1.30814	6.52584e-08	-2.56711e-10	-1.2849	6.97839e-05	-2.56711e-10	-1.30562
120971170	chr12:120971170:G:C	1.28391e-11	-1.26281	-3.18773e-10	4.24848e-08	-1.71411	-3.18773e-10	7.83783e-05	-1.18948	-3.18773e-10
120971219	chr12:120971219:C:T	1.22538e-11	-2.56711e-10	-1.30947	6.43461e-08	-2.56711e-10	-1.29898	6.95068e-05	-2.56711e-10	-1.3096
120971439	chr12:120971439:G:A	2.16718e-12	-1.77075	-1.27113	2.50004e-08	-1.37417	-0.870199	1.36304e-05	-1.6859	-1.25283
120971640	chr12:120971640:T:C	1.25991e-11	-2.56711e-10	-1.28168	6.87588e-08	-2.56711e-10	-1.23265	7.22554e-05	-2.56711e-10	-1.27082
120972095	chr12:120972095:C:T	1.31065e-11	-2.56711e-10	-1.2422	7.81717e-08	-2.56711e-10	-1.10435	7.66403e-05	-2.56711e-10	-1.2119
120972365	chr12:120972365:T:C	6.59527e-12	-0.714162	-1.21479	8.44965e-05	7.07296	-1.19175	9.54994e-05	0.105417	-1.09732
120972630	chr12:120972630:T:C	1.30597e-11	-1.24577	-3.18773e-10	4.2086e-08	-1.72354	-3.18773e-10	7.94069e-05	-1.17644	-3.18773e-10
120973094	chr12:120973094:G:A	1.82353e-11	-2.56711e-10	-0.911944	8.20057e-08	-2.56711e-10	-1.05647	0.000102958	-2.56711e-10	-0.916707
120973282	chr12:120973282:A:C	2.44566e-11	-2.56711e-10	-0.618406	2.93028e-07	-2.56711e-10	0.21701	0.00015418	-2.56711e-10	-0.512905
120973329	chr12:120973329:C:T	1.28172e-11	-2.56711e-10	-1.26452	7.06499e-08	-2.56711e-10	-1.20552	7.37038e-05	-2.56711e-10	-1.25097
120973768	chr12:120973768:G:A	1.2817e-11	-1.26453	-3.18773e-10	4.16361e-08	-1.73429	-3.18773e-10	7.77596e-05	-1.19741	-3.18773e-10
120974382	chr12:120974382:T:C	2.97349e-12	-1.45339	-1.27218	1.11798e-08	-1.83491	-1.21424	1.88115e-05	-1.35479	-1.26177
120974390	chr12:120974390:C:G	1.46783e-11	-2.56711e-10	-1.12893	9.29543e-08	-2.56711e-10	-0.931151	8.72966e-05	-2.56711e-10	-1.08172
120974471	chr12:120974471:A:G	1.22511e-11	-2.56711e-10	-1.30969	6.45744e-08	-2.56711e-10	-1.29544	6.95451e-05	-2.56711e-10	-1.30905
120974596	chr12:120974596:G:C	2.1468e-11	-2.56711e-10	-0.748738	1.62164e-07	-2.56711e-10	-0.374648	0.0001293	-2.56711e-10	-0.68889
120975223	chr12:120975223:T:C	2.14249e-11	-2.56711e-10	-0.75075	2.28905e-07	-2.56711e-10	-0.0299519	0.000133501	-2.56711e-10	-0.656919
120975224	chr12:120975224:G:A	2.81429e-12	-1.52803	-1.25256	0.0010969	9.68419	-1.23945	1.84837e-05	-1.35494	-1.2792
120975368	chr12:120975368:G:A	6.4758e-12	-1.94723	-3.18773e-10	5.19672e-08	-1.51265	-3.18773e-10	3.59819e-05	-1.96801	-3.18773e-10
120975691	chr12:120975691:G:T	1.33642e-11	-2.56711e-10	-1.22273	7.501e-08	-2.56711e-10	-1.14564	7.7275e-05	-2.56711e-10	-1.20366
120976345	chr12:120976345:A:G	1.26126e-11	-2.56711e-10	-1.28061	6.45808e-08	-2.56711e-10	-1.29534	7.23409e-05	-2.56711e-10	-1.26964
120976582	chr12:120976582:T:C	4.37976e-11	-2.56711e-10	-0.0357241	1.68536e-07	-2.56711e-10	-0.336107	0.000241568	-2.56711e-10	-0.0638776
120976632	chr12:120976632:C:A	2.54871e-12	-1.57351	-1.30621	1.26257e-08	-1.62108	-1.30644	1.54937e-05	-1.50207	-1.30853
120976744	chr12:120976744:T:G	4.76808e-11	-2.56711e-10	0.0492249	1.69756e-07	-2.56711e-10	-0.328896	0.000255276	-2.56711e-10	-0.00868118
120977033	chr12:120977033:CT:C	1.31481e-11	-2.56711e-10	-1.23903	7.33214e-08	-2.56711e-10	-1.16841	7.58962e-05	-2.56711e-10	-1.22166
120977112	chr12:120977112:G:A	3.3996e-12	-1.4609	-1.13075	0.00189624	10.2814	-1.2893	2.35862e-05	-1.24728	-1.14309
120977163	chr12:120977163:T:C	1.23672e-11	-2.56711e-10	-1.30025	6.39594e-08	-2.56711e-10	-1.30501	6.99688e-05	-2.56711e-10	-1.30298
120977406	chr12:120977406:G:A	1.22972e-11	-2.56711e-10	-1.30593	6.37698e-08	-2.56711e-10	-1.30798	6.95874e-05	-2.56711e-10	-1.30844
120978847	chr12:120978847:A:C	2.74218e-12	-1.52107	-1.28548	0.00314621	10.2501	-0.751641	1.89308e-05	-1.35281	-1.25743
120979061	chr12:120979061:C:T	2.84791e-11	-0.466133	-3.18773e-10	2.14654e-07	-0.0942298	-3.18773e-10	0.000153327	-0.518456	-3.18773e-10
120979099	chr12:120979099:G:GGAGCC	1.23276e-11	-2.56711e-10	-1.30346	6.54617e-08	-2.56711e-10	-1.28179	7.01146e-05	-2.56711e-10	-1.3009
120979114	chr12:120979114:C:A	1.7605e-11	-2.56711e-10	-0.947123	7.87628e-08	-2.56711e-10	-1.09682	9.90383e-05	-2.56711e-10	-0.955521
120979185	chr12:120979185:A:G	2.12701e-12	-1.79022	-1.27037	0.000850752	8.74291	-0.552293	1.41055e-05	-1.66808	-1.23638
120979715	chr12:120979715:C:T	2.25508e-11	-0.699535	-3.18773e-10	6.30877e-08	-1.31873	-3.18773e-10	0.000140766	-0.603927	-3.18773e-10
120980354	chr12:120980354:C:T	1.93374e-11	-0.853265	-3.18773e-10	3.60494e-08	-1.87837	-3.18773e-10	6.33151e-05	-1.4029	-3.18773e-10
120980553	chr12:120980553:T:C	6.86423e-12	-1.47129	-0.41769	6.10343e-08	-1.86749	0.51567	5.03564e-05	-1.32525	-0.306647
120980657	chr12:120980657:C:T	1.24451e-11	-2.56711e-10	-1.29397	6.488e-08	-2.56711e-10	-1.29072	6.98522e-05	-2.56711e-10	-1.30465
120981253	chr12:120981253:T:C	3.46115e-12	-1.3016	-1.2721	2.57709e-05	5.664	-0.970255	2.85097e-05	-0.962482	-1.2383
120981286	chr12:120981286:G:A	6.43846e-12	-1.95301	-3.18773e-10	5.40453e-08	-1.47344	-3.18773e-10	3.59686e-05	-1.96838	-3.18773e-10
120981737	chr12:120981737:C:T	6.81991e-12	-1.51422	-0.381243	6.33017e-08	-1.88844	0.573092	4.97729e-05	-1.37615	-0.267409
120982019	chr12:120982019:G:A	6.38948e-12	-1.96065	-3.18773e-10	5.65206e-08	-1.42865	-3.18773e-10	3.58612e-05	-1.97137	-3.18773e-10
120982321	chr12:120982321:C:T	1.26624e-11	-1.27667	-3.18773e-10	3.94972e-08	-1.78703	-3.18773e-10	7.45531e-05	-1.23952	-3.18773e-10
120982485	chr12:120982485:G:A	1.30053e-11	-2.56711e-10	-1.24995	8.70251e-08	-2.56711e-10	-0.997063	7.58917e-05	-2.56711e-10	-1.22172
120982627	chr12:120982627:C:T	1.20907e-11	-1.32287	-3.18773e-10	2.92381e-07	0.214797	-3.18773e-10	8.13891e-05	-1.15179	-3.18773e-10
120982799	chr12:120982799:C:T	6.97113e-12	-1.87353	-3.18773e-10	3.41784e-08	-1.93167	-3.18773e-10	3.76646e-05	-1.92231	-3.18773e-10
120983004	chr12:120983004:G:A	2.58154e-12	-1.55825	-1.30866	0.0111127	11.408	-0.647702	1.78081e-05	-1.37368	-1.29769
120984367	chr12:120984367:A:G	1.96181e-12	-1.87665	-1.26478	1.89781e-08	-1.6762	-0.843779	9.98009e-06	-1.96377	-1.28666
120984440	chr12:120984440:G:A	6.50002e-12	-1.9435	-3.18773e-10	5.19452e-08	-1.51307	-3.18773e-10	3.61466e-05	-1.96344	-3.18773e-10
120984469	chr12:120984469:T:G	1.2267e-11	-2.56711e-10	-1.30839	6.46272e-08	-2.56711e-10	-1.29462	6.95121e-05	-2.56711e-10	-1.30953
120984647	chr12:120984647:TGACTGGCACTCAGCA:T	4.723e-12	-1.34695	-0.915911	0.00031187	8.14591	-0.958829	3.37559e-05	-1.1354	-0.896468
120985006	chr12:120985006:C:T	6.60341e-12	-1.92772	-3.18773e-10	5.18671e-08	-1.51457	-3.18773e-10	3.64678e-05	-1.9546	-3.18773e-10
120985255	chr12:120985255:T:A	1.72432e-11	-2.56711e-10	-0.967884	8.08751e-08	-2.56711e-10	-1.07035	9.66655e-05	-2.56711e-10	-0.979771
120985364	chr12:120985364:G:A	5.37402e-12	-1.56048	-0.573245	4.76894e-08	-1.91405	0.315497	3.85956e-05	-1.42779	-0.470101
120985573	chr12:120985573:G:A	4.23991e-12	-1.39854	-0.972225	0.000264838	8.22229	-1.19867	2.84029e-05	-1.20997	-0.99457
120985583	chr12:120985583:A:G	2.22045e-12	-1.75444	-1.26315	0.00528603	10.3179	-0.300548	1.49416e-05	-1.62279	-1.22409
120985716	chr12:120985716:G:A	6.65486e-12	-1.91996	-3.18773e-10	4.83783e-08	-1.58421	-3.18773e-10	3.66615e-05	-1.9493	-3.18773e-10
120985846	chr12:120985846:G:A	6.54092e-12	-1.93723	-3.18773e-10	5.1041e-08	-1.53063	-3.18773e-10	3.62701e-05	-1.96003	-3.18773e-10
120985856	chr12:120985856:A:G	4.00794e-12	-1.43269	-0.994338	0.000223726	8.04874	-1.19382	2.66059e-05	-1.25164	-1.01825
120985939	chr12:120985939:C:T	6.58719e-12	-1.93018	-3.18773e-10	4.97913e-08	-1.55542	-3.18773e-10	3.64342e-05	-1.95552	-3.18773e-10
120986153	chr12:120986153:C:T	3.9837e-12	-1.44338	-0.989713	0.000217589	8.03524	-1.20814	2.64761e-05	-1.26334	-1.01145
120986195	chr12:120986195:C:A	4.51767e-12	-1.6516	-0.655707	4.02745e-08	-1.84122	0.0736739	2.72044e-05	-1.66019	-0.587462
120986269	chr12:120986269:A:C	1.62504e-11	-2.56711e-10	-1.02718	7.67832e-08	-2.56711e-10	-1.12227	9.1132e-05	-2.56711e-10	-1.03872
120986337	chr12:120986337:C:T	1.626e-11	-2.56711e-10	-1.0266	7.68206e-08	-2.56711e-10	-1.12179	9.11845e-05	-2.56711e-10	-1.03814
120986538	chr12:120986538:T:G	1.42427e-11	-2.56711e-10	-1.15906	8.63689e-08	-2.56711e-10	-1.00463	8.17102e-05	-2.56711e-10	-1.14785
120986603	chr12:120986603:G:A	4.25809e-12	-1.38126	-0.98522	0.000280836	8.28959	-1.20732	2.85851e-05	-1.19155	-1.00659
120986648	chr12:120986648:C:T	1.61497e-11	-1.0334	-3.18773e-10	6.05579e-07	0.942927	-3.18773e-10	0.000108855	-0.861008	-3.18773e-10
120986687	chr12:120986687:C:T	2.13252e-12	-1.7642	-1.2938	0.00411644	10.2391	-0.471883	1.40976e-05	-1.63666	-1.26837
120986771	chr12:120986771:G:A	4.11211e-12	-1.43202	-0.969349	0.000230355	8.08234	-1.19822	2.73963e-05	-1.24937	-0.991249
120986948	chr12:120986948:G:C	8.565e-12	-1.66762	-3.18773e-10	3.28225e-08	-1.97215	-3.18773e-10	5.23008e-05	-1.59402	-3.18773e-10
120987302	chr12:120987302:G:A	1.64861e-11	-2.56711e-10	-1.01279	1.57634e-07	-2.56711e-10	-0.40298	0.000100191	-2.56711e-10	-0.943948
120987595	chr12:120987595:T:A	1.66859e-11	-2.56711e-10	-1.00074	7.69417e-08	-2.56711e-10	-1.12021	9.27338e-05	-2.56711e-10	-1.0213
120987649	chr12:120987649:C:T	1.82549e-11	-0.910868	-3.18773e-10	2.17622e-07	-0.0804991	-3.18773e-10	8.52808e-05	-1.10508	-3.18773e-10
120988362	chr12:120988362:A:G	1.34872e-11	-2.56711e-10	-1.21357	6.52766e-08	-2.56711e-10	-1.28463	7.61287e-05	-2.56711e-10	-1.2186
120988675	chr12:120988675:C:T	1.88026e-12	-1.89427	-1.28962	0.00174767	9.34684	-0.436307	1.20846e-05	-1.79627	-1.26282
120988742	chr12:120988742:G:A	5.87212e-12	-1.70672	-0.33837	6.44389e-08	-1.79684	0.499302	3.58879e-05	-1.71548	-0.255146
120988791	chr12:120988791:G:A	2.34477e-12	-1.84769	-1.11542	0.00358683	9.75536	-0.125843	1.58027e-05	-1.72664	-1.0642
120989405	chr12:120989405:C:T	1.51517e-11	-2.56711e-10	-1.09719	9.40555e-08	-2.56711e-10	-0.919373	8.70755e-05	-2.56711e-10	-1.08425
120989507	chr12:120989507:A:G	5.60648e-12	-1.63877	-0.452609	5.39512e-08	-1.94177	0.466594	3.97632e-05	-1.52605	-0.342038
120989687	chr12:120989687:T:C	1.8113e-12	-1.91504	-1.30621	1.99977e-08	-1.56505	-0.902588	9.67944e-06	-1.97143	-1.3096
120989850	chr12:120989850:G:C	2.43223e-11	-0.623909	-3.18773e-10	1.29527e-06	1.70322	-3.18773e-10	0.00020813	-0.212863	-3.18773e-10
120990019	chr12:120990019:G:A	5.49272e-12	-1.59259	-0.519295	2.51539e-08	-1.44712	-0.791129	3.6521e-05	-1.50621	-0.446934
120990376	chr12:120990376:G:A	1.75478e-11	-2.56711e-10	-0.950373	1.11711e-07	-2.56711e-10	-0.747341	0.000103516	-2.56711e-10	-0.911302
120990393	chr12:120990393:C:T	1.40866e-11	-2.56711e-10	-1.17008	6.85605e-08	-2.56711e-10	-1.23554	7.86711e-05	-2.56711e-10	-1.18575
120990459	chr12:120990459:AGCCAGGCAT:A	1.71338e-12	-1.96915	-1.30769	2.63684e-08	-1.36331	-0.827777	9.82053e-06	-1.95689	-1.30966
120990866	chr12:120990866:A:G	1.14925e-11	-1.37361	-3.18773e-10	2.74837e-07	0.152919	-3.18773e-10	7.70811e-05	-1.20617	-3.18773e-10
120991011	chr12:120991011:C:T	1.84742e-11	-2.56711e-10	-0.898931	7.75219e-08	-2.56711e-10	-1.1127	0.000100646	-2.56711e-10	-0.939418
120991391	chr12:120991391:T:C	1.72644e-12	-1.97256	-1.29668	0.925275	14.6307	0.551624	1.02941e-05	-1.93274	-1.28671
120992526	chr12:120992526:T:C	6.87519e-12	-1.88738	-3.18773e-10	4.59066e-08	-1.63665	-3.18773e-10	3.75892e-05	-1.92431	-3.18773e-10
120992734	chr12:120992734:C:A	2.86661e-12	-1.63521	-1.12696	1.66758e-08	-1.37337	-1.27593	1.81729e-05	-1.54604	-1.10506
120993019	chr12:120993019:C:T	2.89518e-12	-1.47377	-1.27848	9.88878e-09	-1.8634	-1.30846	1.95222e-05	-1.29733	-1.28215
120993422	chr12:120993422:G:A	1.93188e-12	-1.96269	-1.19412	0.000745042	8.01529	0.0426499	1.21294e-05	-1.9148	-1.14059
120993469	chr12:120993469:T:A	2.31059e-12	-1.79713	-1.18067	2.13781e-08	-1.77904	-0.621855	1.46553e-05	-1.68395	-1.18228
120993497	chr12:120993497:C:T	1.90375e-12	-1.96921	-1.20227	0.000556581	7.75156	0.0147506	1.17928e-05	-1.93309	-1.15044
120994496	chr12:120994496:C:T	8.56612e-12	-1.66749	-3.18773e-10	3.47094e-08	-1.91625	-3.18773e-10	5.65736e-05	-1.51548	-3.18773e-10
120995740	chr12:120995740:A:C	1.2405e-11	-2.56711e-10	-1.2972	6.36891e-08	-2.56711e-10	-1.30925	7.01292e-05	-2.56711e-10	-1.30069
120996041	chr12:120996041:A:G	4.22086e-12	-1.80547	-0.569795	1.57417e-06	0.417856	1.48037	2.73375e-05	-1.83135	-0.411419
120996499	chr12:120996499:G:T	8.18586e-12	-1.7129	-3.18773e-10	3.38438e-08	-1.9415	-3.18773e-10	5.31486e-05	-1.57794	-3.18773e-10
120996768	chr12:120996768:C:T	1.77957e-11	-2.56711e-10	-0.936347	1.12037e-07	-2.56711e-10	-0.74443	0.000104655	-2.56711e-10	-0.900358
120996794	chr12:120996794:C:T	1.27721e-11	-2.56711e-10	-1.26804	6.40885e-08	-2.56711e-10	-1.30299	7.20647e-05	-2.56711e-10	-1.27346
120997030	chr12:120997030:G:A	1.77745e-12	-1.94834	-1.29178	3.5061e-05	5.4638	-0.462214	1.08662e-05	-1.90363	-1.26174
120997539	chr12:120997539:C:T	2.0834e-12	-1.97234	-1.10896	0.000408604	7.26148	0.19576	1.29027e-05	-1.95736	-1.03623
120997624	chr12:120997624:G:A	1.80816e-12	-1.97255	-1.25044	0.000280172	7.33102	-0.251117	1.08792e-05	-1.95465	-1.20952
120997672	chr12:120997672:G:A	1.8105e-12	-1.94406	-1.27764	4.03769e-05	5.5248	-0.382041	1.11779e-05	-1.89768	-1.23941
120997733	chr12:120997733:A:G	1.74984e-11	-0.953193	-3.18773e-10	3.41574e-08	-1.93228	-3.18773e-10	7.3085e-05	-1.2594	-3.18773e-10
120997975	chr12:120997975:C:T	1.72202e-12	-1.97018	-1.30162	1.48878e-07	0.163892	-0.624024	9.7206e-06	-1.97128	-1.3055
120998444	chr12:120998444:C:G	1.53604e-11	-2.56711e-10	-1.08351	1.09001e-07	-2.56711e-10	-0.771899	8.59843e-05	-2.56711e-10	-1.09686
120999418	chr12:120999418:T:C	3.01097e-12	-1.87095	-0.842091	4.91315e-07	0.137706	0.596119	1.85543e-05	-1.88504	-0.745286
120999579	chr12:120999579:A:G	1.27364e-11	-2.56711e-10	-1.27084	7.41291e-08	-2.56711e-10	-1.15745	7.31096e-05	-2.56711e-10	-1.25907
120999919	chr12:120999919:T:G	1.49054e-11	-2.56711e-10	-1.11358	8.54839e-08	-2.56711e-10	-1.01493	8.59141e-05	-2.56711e-10	-1.09768
120999999	chr12:120999999:A:G	1.7117e-12	-1.96849	-1.30933	1.25703e-07	0.129448	-0.758781	9.68885e-06	-1.97211	-1.30794
121000135	chr12:121000135:G:A	3.75767e-12	-1.95615	-0.535355	8.19938e-08	-0.466797	-0.589819	1.86998e-05	-1.94507	-0.677441
121000161	chr12:121000161:T:C	2.20158e-11	-0.723545	-3.18773e-10	7.65103e-07	1.17675	-3.18773e-10	0.000174398	-0.389689	-3.18773e-10
121000339	chr12:121000339:C:T	2.86082e-12	-1.66769	-1.0965	1.76427e-08	-1.33073	-1.26221	1.8106e-05	-1.58168	-1.07311
121000381	chr12:121000381:G:A	1.43779e-11	-2.56711e-10	-1.14961	8.1759e-08	-2.56711e-10	-1.05948	8.2824e-05	-2.56711e-10	-1.13431
121000579	chr12:121000579:T:C	4.64578e-12	-1.31016	-0.969188	0.00511564	8.98675	0.997804	4.56221e-05	-0.832364	-0.898271
121000906	chr12:121000906:G:GTT	3.75765e-12	-1.83274	-0.658767	1.18386e-06	0.314183	1.29909	2.41617e-05	-1.85562	-0.510645
121001041	chr12:121001041:T:C	1.85855e-12	-1.95395	-1.24156	3.9299e-05	5.33054	-0.214843	1.15591e-05	-1.91365	-1.1899
121001389	chr12:121001389:G:T	1.92878e-12	-1.94402	-1.21439	5.31127e-05	5.5285	-0.111587	1.21848e-05	-1.89635	-1.15449
121001795	chr12:121001795:G:A	2.02963e-12	-1.81368	-1.29377	1.54398e-08	-1.72254	-1.00377	1.0336e-05	-1.93735	-1.27804
121002460	chr12:121002460:G:A	3.65558e-12	-1.53015	-0.988903	1.59235e-08	-1.47846	-1.217	2.35363e-05	-1.42758	-0.964906
121002607	chr12:121002607:GCACCCA:G	8.84479e-12	-1.63548	-3.18773e-10	3.48159e-08	-1.91318	-3.18773e-10	5.8482e-05	-1.48231	-3.18773e-10
121002707	chr12:121002707:A:G	7.16292e-12	-1.84639	-3.18773e-10	4.25655e-08	-1.71221	-3.18773e-10	3.89365e-05	-1.88909	-3.18773e-10
121003062	chr12:121003062:C:T	8.39117e-12	-1.68812	-3.18773e-10	3.5633e-08	-1.88999	-3.18773e-10	4.0307e-05	-1.8545	-3.18773e-10
121003075	chr12:121003075:A:G	2.48316e-12	-1.77786	-1.12791	9.44245e-08	-0.0831855	-0.832272	1.53854e-05	-1.75326	-1.06435
121003321	chr12:121003321:C:T	8.18039e-12	-1.71356	-3.18773e-10	3.38025e-08	-1.94272	-3.18773e-10	5.30956e-05	-1.57893	-3.18773e-10
121003637	chr12:121003637:T:C	9.81935e-12	-1.53095	-3.18773e-10	3.75973e-08	-1.83633	-3.18773e-10	4.57203e-05	-1.72849	-3.18773e-10
121003665	chr12:121003665:A:T	8.83673e-12	-1.63639	-3.18773e-10	3.48032e-08	-1.91355	-3.18773e-10	5.84202e-05	-1.48337	-3.18773e-10
121004261	chr12:121004261:G:A	7.91567e-12	-1.74646	-3.18773e-10	3.34718e-08	-1.95256	-3.18773e-10	5.10776e-05	-1.61768	-3.18773e-10
121004396	chr12:121004396:T:A	2.79428e-12	-1.79284	-0.994884	6.06156e-08	-0.91625	-0.442457	2.02584e-05	-1.54829	-0.994171
121004411	chr12:121004411:G:A	1.87113e-12	-1.9479	-1.24086	6.93967e-08	-0.305155	-0.918265	1.08747e-05	-1.96359	-1.20099
121004438	chr12:121004438:C:T	7.26304e-12	-1.83251	-3.18773e-10	4.17466e-08	-1.73164	-3.18773e-10	3.94087e-05	-1.87704	-3.18773e-10
121004582	chr12:121004582:A:G	7.02328e-12	-1.86607	-3.18773e-10	4.40575e-08	-1.67776	-3.18773e-10	3.82332e-05	-1.90732	-3.18773e-10
121005030	chr12:121005030:C:T	1.25044e-11	-2.56711e-10	-1.28923	6.36698e-08	-2.56711e-10	-1.30955	7.05245e-05	-2.56711e-10	-1.29507
121005080	chr12:121005080:G:A	7.13737e-12	-1.84996	-3.18773e-10	4.29294e-08	-1.7037	-3.18773e-10	3.87314e-05	-1.89438	-3.18773e-10
121005691	chr12:121005691:C:T	1.3745e-11	-2.56711e-10	-1.19463	6.38796e-08	-2.56711e-10	-1.30626	7.63831e-05	-2.56711e-10	-1.21527
121005950	chr12:121005950:T:G	1.95422e-12	-1.96988	-1.17544	0.000234013	6.83991	0.0599601	1.17798e-05	-1.96466	-1.11999
121006009	chr12:121006009:G:A	1.48323e-11	-2.56711e-10	-1.1185	7.19741e-08	-2.56711e-10	-1.18695	8.36698e-05	-2.56711e-10	-1.12415
121006220	chr12:121006220:AAAG:A	7.52139e-12	-1.79755	-3.18773e-10	3.72193e-08	-1.84643	-3.18773e-10	4.08332e-05	-1.84153	-3.18773e-10
121006221	chr12:121006221:AAG:A	1.8729e-12	-1.8985	-1.28931	3.05206e-05	5.26595	-0.403049	1.03418e-05	-1.95308	-1.26175
121006638	chr12:121006638:CAT:C	1.8278e-12	-1.9663	-1.2459	2.41702e-05	4.86559	-0.235973	1.12334e-05	-1.93769	-1.19445
121006755	chr12:121006755:G:A	1.25432e-11	-2.56711e-10	-1.28613	6.36611e-08	-2.56711e-10	-1.30968	7.07118e-05	-2.56711e-10	-1.29242
121006870	chr12:121006870:G:T	2.43054e-12	-1.69742	-1.22977	5.8018e-08	-0.714635	-0.687871	1.8915e-05	-1.39064	-1.22043
121006897	chr12:121006897:A:G	1.95549e-12	-1.87975	-1.26492	5.26132e-08	-0.442721	-1.05757	1.16925e-05	-1.86339	-1.22869
121006926	chr12:121006926:G:T	1.94047e-11	-0.849789	-3.18773e-10	2.14757e-07	-0.0937511	-3.18773e-10	9.92252e-05	-0.953636	-3.18773e-10
121007028	chr12:121007028:A:G	1.7151e-12	-1.96663	-1.3092	1.29078e-07	0.0891699	-0.692014	9.66797e-06	-1.97252	-1.30969
121007193	chr12:121007193:G:A	2.84214e-12	-1.64073	-1.13002	7.08534e-06	4.65206	-1.24954	2.89547e-05	-1.10086	-1.08444
121007624	chr12:121007624:G:A	8.02425e-12	-1.73284	-3.18773e-10	3.36066e-08	-1.94854	-3.18773e-10	5.18638e-05	-1.60241	-3.18773e-10
121007757	chr12:121007757:C:T	6.62723e-12	-1.92412	-3.18773e-10	4.28145e-08	-1.70638	-3.18773e-10	3.62241e-05	-1.9613	-3.18773e-10
121007958	chr12:121007958:A:G	7.29184e-12	-1.82855	-3.18773e-10	4.15588e-08	-1.73615	-3.18773e-10	3.95325e-05	-1.8739	-3.18773e-10
121008005	chr12:121008005:T:C	1.7752e-12	-1.9687	-1.27269	1.89381e-05	4.72516	-0.339484	1.07437e-05	-1.94538	-1.23133
121008527	chr12:121008527:C:T	1.42234e-11	-2.56711e-10	-1.16041	8.0661e-08	-2.56711e-10	-1.073	8.18818e-05	-2.56711e-10	-1.14575
121008631	chr12:121008631:C:T	1.25735e-11	-2.56711e-10	-1.28371	6.36637e-08	-2.56711e-10	-1.30964	7.0854e-05	-2.56711e-10	-1.29041
121008943	chr12:121008943:C:T	3.67534e-12	-1.95028	-0.563377	8.39641e-08	-0.415901	-0.616968	1.8368e-05	-1.93782	-0.702601
121009119	chr12:121009119:A:G	2.93541e-12	-1.47216	-1.2663	1.82536e-06	2.96518	-0.918905	2.52201e-05	-1.05449	-1.26889
121009217	chr12:121009217:G:A	8.27515e-11	0.600538	-3.18773e-10	1.41898e-06	1.79444	-3.18773e-10	0.000401009	0.442957	-3.18773e-10
121009556	chr12:121009556:C:T	1.92063e-11	-2.56711e-10	-0.860067	7.86601e-08	-2.56711e-10	-1.09812	0.000111171	-2.56711e-10	-0.839959
121009716	chr12:121009716:A:C	4.16362e-12	-1.37841	-1.0105	0.00306129	8.59317	0.87792	4.00419e-05	-0.917283	-0.943818
121010356	chr12:121010356:G:C	1.27793e-11	-2.56711e-10	-1.26747	7.18911e-08	-2.56711e-10	-1.18811	7.31538e-05	-2.56711e-10	-1.25846
121010358	chr12:121010358:G:A	7.11526e-12	-1.85306	-3.18773e-10	4.29197e-08	-1.70393	-3.18773e-10	3.87705e-05	-1.89337	-3.18773e-10
121010592	chr12:121010592:C:T	4.16693e-12	-1.36682	-1.02131	0.00313202	8.64391	0.850018	4.02547e-05	-0.900216	-0.955584
121010709	chr12:121010709:T:C	2.47149e-11	-2.56711e-10	-0.607899	2.01009e-07	-2.56711e-10	-0.15991	0.000135273	-2.56711e-10	-0.643733
121011048	chr12:121011048:C:T	1.24055e-11	-2.56711e-10	-1.29716	6.89375e-08	-2.56711e-10	-1.23006	7.05902e-05	-2.56711e-10	-1.29414
121011276	chr12:121011276:ATATAT:A	1.80915e-11	-2.56711e-10	-0.919862	7.82744e-08	-2.56711e-10	-1.10304	0.000104394	-2.56711e-10	-0.902855
121011468	chr12:121011468:T:C	1.31756e-11	-2.56711e-10	-1.23694	6.46383e-08	-2.56711e-10	-1.29445	7.36136e-05	-2.56711e-10	-1.2522
121012210	chr12:121012210:G:A	6.50043e-12	-1.94344	-3.18773e-10	6.41567e-08	-1.30193	-3.18773e-10	3.97707e-05	-1.8679	-3.18773e-10
121012725	chr12:121012725:A:G	1.97103e-11	-2.56711e-10	-0.834163	2.09828e-07	-2.56711e-10	-0.116968	0.000121812	-2.56711e-10	-0.748546
121013078	chr12:121013078:G:A	2.07556e-12	-1.82629	-1.25878	6.44679e-08	-0.25285	-1.04424	1.25165e-05	-1.80347	-1.22052
121013347	chr12:121013347:A:G	9.00953e-12	-1.61702	-3.18773e-10	3.94707e-08	-1.7877	-3.18773e-10	4.3104e-05	-1.78741	-3.18773e-10
121013525	chr12:121013525:A:T	1.2807e-11	-2.56711e-10	-1.26531	6.38663e-08	-2.56711e-10	-1.30647	7.20401e-05	-2.56711e-10	-1.2738
121013622	chr12:121013622:T:C	1.71722e-12	-1.96839	-1.30621	0.0063322	10.1476	0.0503293	1.02598e-05	-1.92284	-1.29996
121014063	chr12:121014063:C:T	1.83651e-12	-1.91394	-1.2935	0.00952857	10.6489	-0.0423963	1.20017e-05	-1.78143	-1.28455
121014107	chr12:121014107:C:T	1.72968e-12	-1.9717	-1.29566	1.15353e-05	5.13103	-1.24112	1.05941e-05	-1.90552	-1.28521
121014327	chr12:121014327:G:A	5.16098e-12	-1.86931	-0.304865	2.90113e-08	-1.67356	-0.42201	2.49284e-05	-1.91212	-0.422901
121014701	chr12:121014701:C:T	2.74229e-12	-1.56305	-1.24347	1.03264e-05	4.97127	-1.19207	2.73837e-05	-0.958768	-1.28231
121015455	chr12:121015455:A:C	1.42952e-11	-1.15538	-3.18773e-10	4.16527e-08	-1.73389	-3.18773e-10	8.85088e-05	-1.06793	-3.18773e-10
121015842	chr12:121015842:A:C	6.78632e-12	-1.9004	-3.18773e-10	4.7011e-08	-1.61288	-3.18773e-10	3.71858e-05	-1.9351	-3.18773e-10
121016345	chr12:121016345:C:T	6.97052e-12	-1.87361	-3.18773e-10	4.46175e-08	-1.66513	-3.18773e-10	3.78913e-05	-1.91631	-3.18773e-10
121016698	chr12:121016698:T:A	1.37606e-11	-2.56711e-10	-1.1935	6.67807e-08	-2.56711e-10	-1.26184	7.67254e-05	-2.56711e-10	-1.21079
121016819	chr12:121016819:C:T	1.73737e-12	-1.95929	-1.30364	5.32566e-05	6.32215	-0.902527	9.67382e-06	-1.97214	-1.30947
121016969	chr12:121016969:T:C	6.32188e-12	-1.97129	-3.18773e-10	4.39098e-08	-1.68112	-3.18773e-10	3.61308e-05	-1.96388	-3.18773e-10
121017103	chr12:121017103:G:A	1.75162e-12	-1.95268	-1.30208	0.000345896	7.82196	-0.531332	9.79883e-06	-1.96713	-1.30164
121017134	chr12:121017134:A:G	2.8888e-11	-2.56711e-10	-0.451878	1.1519e-07	-2.56711e-10	-0.716673	0.000162047	-2.56711e-10	-0.463141
121017143	chr12:121017143:A:C	2.83949e-11	-2.56711e-10	-0.469095	1.13529e-07	-2.56711e-10	-0.731197	0.000159272	-2.56711e-10	-0.480417
121017147	chr12:121017147:A:C	2.89986e-11	-2.56711e-10	-0.448058	1.15511e-07	-2.56711e-10	-0.713893	0.000162619	-2.56711e-10	-0.459616
121017339	chr12:121017339:G:A	2.45064e-12	-1.76881	-1.15014	9.49378e-08	-0.0590231	-0.851013	1.5183e-05	-1.74202	-1.08883
121017735	chr12:121017735:A:G	1.95571e-12	-1.86668	-1.27787	1.39485e-07	0.155683	-0.680982	1.1258e-05	-1.87751	-1.25244
121017786	chr12:121017786:G:A	1.73509e-12	-1.97042	-1.29382	1.46113e-05	5.36918	-1.24289	1.07014e-05	-1.89823	-1.28243
121017834	chr12:121017834:A:G	1.227e-11	-2.56711e-10	-1.30815	6.84181e-08	-2.56711e-10	-1.23762	6.98865e-05	-2.56711e-10	-1.30415
121018070	chr12:121018070:C:T	1.73045e-12	-1.95773	-1.3092	0.000429138	7.92621	-0.41994	9.7621e-06	-1.96303	-1.30949
121018102	chr12:121018102:C:T	1.86687e-11	-2.56711e-10	-0.888458	1.18459e-07	-2.56711e-10	-0.688689	0.000109884	-2.56711e-10	-0.851601
121018296	chr12:121018296:C:G	2.14721e-12	-1.79211	-1.25903	7.28246e-08	-0.130903	-1.0443	1.29702e-05	-1.7675	-1.22087
121018497	chr12:121018497:C:G	3.28807e-11	-2.56711e-10	-0.322418	1.28154e-07	-2.56711e-10	-0.610029	0.000184023	-2.56711e-10	-0.335968
121018511	chr12:121018511:G:A	1.24894e-11	-2.56711e-10	-1.29042	6.66776e-08	-2.56711e-10	-1.26339	7.11762e-05	-2.56711e-10	-1.28587
121018631	chr12:121018631:G:A	6.89919e-12	-1.8839	-3.18773e-10	4.53965e-08	-1.64782	-3.18773e-10	3.76558e-05	-1.92254	-3.18773e-10
121019221	chr12:121019221:T:C	7.00028e-12	-1.86935	-3.18773e-10	4.42925e-08	-1.67244	-3.18773e-10	3.80136e-05	-1.91308	-3.18773e-10
121019270	chr12:121019270:G:A	1.84174e-12	-1.89952	-1.30507	1.58306e-08	-1.61217	-1.08914	9.84613e-06	-1.97029	-1.29366
121020111	chr12:121020111:T:G	2.10085e-12	-1.76409	-1.30887	2.17905e-05	5.03779	-0.51182	1.59102e-05	-1.47438	-1.30968
121020192	chr12:121020192:G:A	2.11617e-12	-1.75863	-1.30707	2.15411e-05	5.06798	-0.55352	1.60586e-05	-1.46566	-1.30912
121020303	chr12:121020303:AT:A	2.16615e-12	-1.74341	-1.29894	2.10294e-05	5.71931	-1.22889	1.91599e-05	-1.30384	-1.29436
121020335	chr12:121020335:G:A	1.9652e-12	-1.86409	-1.27563	1.38513e-07	0.14133	-0.673622	1.13e-05	-1.87688	-1.24934
121020597	chr12:121020597:C:T	4.47947e-12	-1.95849	-0.357304	1.0469e-07	-0.499687	-0.312573	2.2599e-05	-1.94941	-0.483707
121021146	chr12:121021146:C:T	1.28837e-11	-2.56711e-10	-1.25934	6.43516e-08	-2.56711e-10	-1.2989	7.29702e-05	-2.56711e-10	-1.26098
121021411	chr12:121021411:A:T	1.75954e-11	-2.56711e-10	-0.947668	7.01723e-08	-2.56711e-10	-1.2123	9.57573e-05	-2.56711e-10	-0.98921
121021541	chr12:121021541:T:C	3.22568e-12	-1.38999	-1.25417	2.40538e-05	5.71409	-1.0893	3.48547e-05	-0.72853	-1.27131
121021548	chr12:121021548:C:T	1.2993e-11	-1.25089	-3.18773e-10	3.76145e-08	-1.83587	-3.18773e-10	7.66881e-05	-1.21128	-3.18773e-10
121021637	chr12:121021637:C:G	1.88686e-12	-1.96908	-1.21131	8.4866e-08	0.28705	-1.30924	1.22103e-05	-1.85645	-1.1923
121021733	chr12:121021733:C:T	1.98144e-12	-1.82273	-1.30875	1.00005e-05	4.28161	-0.534482	1.44797e-05	-1.56861	-1.30967
121021972	chr12:121021972:G:A	1.24298e-11	-2.56711e-10	-1.2952	6.61623e-08	-2.56711e-10	-1.27115	7.07944e-05	-2.56711e-10	-1.29125
121021999	chr12:121021999:T:C	7.84891e-12	-1.75493	-3.18773e-10	3.29517e-08	-1.96822	-3.18773e-10	4.76245e-05	-1.68768	-3.18773e-10
121022883	chr12:121022883:T:A	3.66675e-12	-1.62037	-0.89563	9.3049e-06	4.88259	-1.20756	3.61936e-05	-1.09808	-0.86406
121023180	chr12:121023180:G:T	2.35865e-12	-1.71646	-1.24075	9.60206e-08	0.105607	-1.0043	1.43994e-05	-1.68688	-1.19696
121023496	chr12:121023496:GC:G	2.40592e-12	-1.65528	-1.28209	9.12072e-06	4.23415	-0.579107	1.81922e-05	-1.42016	-1.22988
121024336	chr12:121024336:G:C	2.01182e-12	-1.80894	-1.30733	0.00127154	8.81975	-0.227273	1.46801e-05	-1.56396	-1.30058
121024354	chr12:121024354:C:T	1.74845e-12	-1.94696	-1.30962	1.98685e-07	0.74143	-0.912969	1.02832e-05	-1.91127	-1.30925
121024433	chr12:121024433:G:A	2.01197e-12	-1.93682	-1.17937	1.57661e-08	-1.53158	-1.17382	1.08009e-05	-1.95785	-1.21355
121024449	chr12:121024449:TC:T	1.25636e-11	-2.56711e-10	-1.2845	6.37501e-08	-2.56711e-10	-1.30829	7.07253e-05	-2.56711e-10	-1.29222
121025232	chr12:121025232:T:A	2.60648e-12	-1.67783	-1.17947	7.31789e-06	4.54466	-1.10984	2.36046e-05	-1.15166	-1.23793
121025337	chr12:121025337:C:T	2.49378e-12	-1.63674	-1.26476	1.14456e-07	0.333107	-1.05617	1.51786e-05	-1.60328	-1.22786
121025589	chr12:121025589:A:G	6.81531e-12	-1.89613	-3.18773e-10	4.6204e-08	-1.63019	-3.18773e-10	3.73266e-05	-1.93132	-3.18773e-10
121026944	chr12:121026944:G:C	5.24081e-11	0.143756	-3.18773e-10	7.45238e-08	-1.15214	-3.18773e-10	0.000271215	0.0518826	-3.18773e-10
121027091	chr12:121027091:T:C	6.87229e-12	-1.88781	-3.18773e-10	3.63773e-08	-1.86931	-3.18773e-10	3.67554e-05	-1.94674	-3.18773e-10
121027305	chr12:121027305:GA:G	2.36771e-12	-1.74731	-1.20607	2.6442e-05	5.67155	-0.952097	1.84427e-05	-1.39084	-1.24552
121028277	chr12:121028277:A:G	1.22805e-11	-2.56711e-10	-1.30729	7.08045e-08	-2.56711e-10	-1.20334	7.00597e-05	-2.56711e-10	-1.30168
121029846	chr12:121029846:G:A	3.99129e-12	-1.96335	-0.467843	8.44418e-08	-0.563582	-0.463615	2.09974e-05	-1.95557	-0.551059
121030258	chr12:121030258:A:G	1.82648e-12	-1.95958	-1.25333	1.35837e-06	2.6759	-0.925114	1.11714e-05	-1.87319	-1.26449
121030350	chr12:121030350:G:A	1.22992e-11	-2.56711e-10	-1.30577	6.72554e-08	-2.56711e-10	-1.25476	7.00358e-05	-2.56711e-10	-1.30202
121030362	chr12:121030362:G:A	1.25351e-11	-2.56711e-10	-1.28677	7.16464e-08	-2.56711e-10	-1.19152	7.19829e-05	-2.56711e-10	-1.2746
121030872	chr12:121030872:G:A	1.73291e-12	-1.96645	-1.29906	8.69998e-07	2.0042	-0.698971	9.86016e-06	-1.95835	-1.30418
121030880	chr12:121030880:A:G	1.25303e-11	-2.56711e-10	-1.28715	7.64276e-08	-2.56711e-10	-1.12691	7.20868e-05	-2.56711e-10	-1.27316
121031060	chr12:121031060:C:A	1.79332e-12	-1.9711	-1.26014	1.67798e-06	2.15485	-0.192764	1.05496e-05	-1.94632	-1.24862
121031821	chr12:121031821:T:G	1.25518e-11	-2.56711e-10	-1.28544	7.12518e-08	-2.56711e-10	-1.19704	7.20735e-05	-2.56711e-10	-1.27334
121031850	chr12:121031850:C:T	2.12273e-12	-1.96713	-1.09547	3.23633e-06	2.02784	0.591095	1.2625e-05	-1.95697	-1.05837
121032008	chr12:121032008:TG:T	1.49173e-11	-2.56711e-10	-1.11278	8.56731e-08	-2.56711e-10	-1.01272	8.51559e-05	-2.56711e-10	-1.10654
121032436	chr12:121032436:G:A	2.06565e-11	-2.56711e-10	-0.787273	1.36122e-07	-2.56711e-10	-0.549704	0.000122549	-2.56711e-10	-0.742518
121032704	chr12:121032704:C:T	3.30808e-11	-0.316351	-3.18773e-10	5.13916e-08	-1.52378	-3.18773e-10	0.000121081	-0.754569	-3.18773e-10
121032705	chr12:121032705:G:A	1.4953e-11	-2.56711e-10	-1.1104	6.58079e-08	-2.56711e-10	-1.27652	8.30836e-05	-2.56711e-10	-1.13118
121032788	chr12:121032788:A:G	1.08286e-11	-1.43311	-3.18773e-10	1.07819e-07	-0.782809	-3.18773e-10	5.36845e-05	-1.5679	-3.18773e-10
121032848	chr12:121032848:T:G	4.66712e-12	-1.50844	-0.766321	3.01661e-08	-1.83814	-0.218401	1.68061e-05	-1.8589	-0.870383
121032907	chr12:121032907:ATGTTTTTTTGTT:A	1.74784e-11	-2.56711e-10	-0.954336	1.00586e-07	-2.56711e-10	-0.852249	9.93461e-05	-2.56711e-10	-0.952418
121033175	chr12:121033175:T:C	6.99529e-12	-0.648287	-1.22178	7.12056e-08	-0.0882765	-1.10941	4.30097e-05	-0.603959	-1.18564
121033534	chr12:121033534:G:A	2.29002e-12	-1.76669	-1.22005	2.57383e-06	2.8934	-0.503507	1.2793e-05	-1.82215	-1.17998
121034128	chr12:121034128:C:T	3.10016e-12	-1.57161	-1.11224	9.69461e-06	4.74516	-1.02909	2.94706e-05	-0.98384	-1.1838
121034364	chr12:121034364:G:A	2.18194e-12	-1.94565	-1.08944	2.009e-07	0.715118	-0.875569	1.25526e-05	-1.92592	-1.09518
121035023	chr12:121035023:CT:C	1.23538e-11	-2.56711e-10	-1.30134	6.87118e-08	-2.56711e-10	-1.23334	7.0846e-05	-2.56711e-10	-1.29052
121035068	chr12:121035068:A:G	1.77523e-12	-1.93514	-1.30623	1.78952e-08	-1.29505	-1.28368	9.83409e-06	-1.97131	-1.29387
121035202	chr12:121035202:A:G	1.88976e-12	-1.89775	-1.2811	8.97054e-09	-1.96229	-1.30703	1.04e-05	-1.94753	-1.26169
121035223	chr12:121035223:T:C	1.35251e-11	-2.56711e-10	-1.21076	6.39021e-08	-2.56711e-10	-1.30591	7.82342e-05	-2.56711e-10	-1.19132
121035251	chr12:121035251:G:T	6.4714e-12	-1.94791	-3.18773e-10	5.24453e-08	-1.50349	-3.18773e-10	3.60209e-05	-1.96693	-3.18773e-10
121036302	chr12:121036302:G:C	1.36129e-11	-2.56711e-10	-1.20428	6.57509e-08	-2.56711e-10	-1.27738	7.67072e-05	-2.56711e-10	-1.21103
121036628	chr12:121036628:G:A	2.30158e-11	-2.56711e-10	-0.679122	1.09194e-07	-2.56711e-10	-0.77013	0.000128095	-2.56711e-10	-0.698255
121036953	chr12:121036953:T:C	1.24425e-11	-2.56711e-10	-1.29419	7.04515e-08	-2.56711e-10	-1.20833	7.03084e-05	-2.56711e-10	-1.29814
121037168	chr12:121037168:C:A	2.72077e-12	-1.8838	-0.930583	2.18633e-08	-1.66073	-0.717716	1.58223e-05	-1.87421	-0.915395
121037480	chr12:121037480:T:C	1.26712e-11	-2.56711e-10	-1.27597	6.58184e-08	-2.56711e-10	-1.27636	7.05357e-05	-2.56711e-10	-1.29491
121038076	chr12:121038076:G:C	1.88513e-12	-1.90311	-1.2782	9.8291e-09	-1.90216	-1.27575	1.52882e-05	-1.56565	-1.2583
121038321	chr12:121038321:T:C	2.07036e-12	-1.8651	-1.22249	1.32071e-08	-1.95331	-0.929193	1.07924e-05	-1.92781	-1.24438
121038353	chr12:121038353:C:T	3.38431e-11	-2.56711e-10	-0.293569	2.70458e-07	-2.56711e-10	0.136857	0.000206387	-2.56711e-10	-0.221274
121038429	chr12:121038429:T:C	2.49409e-12	-1.73728	-1.16409	1.10365e-08	-1.96792	-1.09413	1.18383e-05	-1.88537	-1.19432
121038477	chr12:121038477:T:C	1.26741e-11	-2.56711e-10	-1.27574	7.65194e-08	-2.56711e-10	-1.12571	7.31033e-05	-2.56711e-10	-1.25915
121038620	chr12:121038620:A:G	4.33786e-12	-1.49691	-0.851012	6.00707e-06	3.57198	-0.334546	3.36245e-05	-1.30114	-0.734633
121038733	chr12:121038733:G:A	1.26328e-11	-2.56711e-10	-1.27901	6.60129e-08	-2.56711e-10	-1.27341	7.03972e-05	-2.56711e-10	-1.29687
121038989	chr12:121038989:C:T	1.25564e-11	-2.56711e-10	-1.28507	7.07224e-08	-2.56711e-10	-1.2045	7.09279e-05	-2.56711e-10	-1.28936
121039007	chr12:121039007:T:C	1.87343e-11	-2.56711e-10	-0.884945	7.97221e-08	-2.56711e-10	-1.08471	0.000102362	-2.56711e-10	-0.922509
121039243	chr12:121039243:A:G	2.45971e-12	-1.7621	-1.15316	1.1151e-08	-1.97081	-1.08092	1.17802e-05	-1.90005	-1.18457
121039414	chr12:121039414:A:G	1.25984e-11	-2.56711e-10	-1.28173	6.62084e-08	-2.56711e-10	-1.27045	7.02744e-05	-2.56711e-10	-1.29862
121039461	chr12:121039461:G:T	1.23192e-11	-2.56711e-10	-1.30415	6.84463e-08	-2.56711e-10	-1.23721	7.06325e-05	-2.56711e-10	-1.29354
121039713	chr12:121039713:G:A	2.08826e-12	-1.84906	-1.22992	1.30887e-08	-1.94628	-0.945237	1.08449e-05	-1.91659	-1.25074
121039809	chr12:121039809:C:T	6.50533e-12	-1.60685	-0.335837	8.37608e-06	3.17155	0.398327	5.23439e-05	-1.43572	-0.157472
121039837	chr12:121039837:G:A	1.99863e-12	-1.87741	-1.24544	1.24887e-08	-1.95853	-0.979904	1.05037e-05	-1.93528	-1.26402
121039990	chr12:121039990:AAG:A	1.52248e-11	-2.56711e-10	-1.09238	7.22729e-08	-2.56711e-10	-1.18281	8.51827e-05	-2.56711e-10	-1.10623
121040109	chr12:121040109:T:C	6.48505e-12	-1.87709	-0.0687167	1.74669e-05	3.08441	1.2204	4.6939e-05	-1.67727	-0.0249074
121040227	chr12:121040227:A:G	2.24996e-12	-1.73356	-1.27084	1.48583e-08	-1.67156	-1.09314	1.05078e-05	-1.90742	-1.29149
121040474	chr12:121040474:A:G	5.85809e-12	-1.87167	-0.175816	1.57706e-05	3.13521	1.06743	4.2584e-05	-1.66582	-0.133725
121040567	chr12:121040567:G:A	4.81144e-12	-1.82918	-0.415125	1.89585e-05	3.38534	1.00141	3.72021e-05	-1.61769	-0.316978
121041270	chr12:121041270:T:TG	1.25115e-11	-2.56711e-10	-1.28865	7.11022e-08	-2.56711e-10	-1.19914	7.06485e-05	-2.56711e-10	-1.29331
121041462	chr12:121041462:C:T	2.14925e-11	-1.93629	1.18869	7.41729e-07	-0.678406	1.82413	0.000121251	-1.90863	1.15546
121041533	chr12:121041533:TG:T	6.36939e-12	-1.9638	-3.18773e-10	3.95747e-08	-1.78507	-3.18773e-10	3.5835e-05	-1.9721	-3.18773e-10
121041760	chr12:121041760:G:A	1.25423e-11	-2.56711e-10	-1.2862	6.88515e-08	-2.56711e-10	-1.23131	7.22847e-05	-2.56711e-10	-1.27042
121042734	chr12:121042734:T:C	1.27809e-11	-2.56711e-10	-1.26735	7.1115e-08	-2.56711e-10	-1.19896	7.40082e-05	-2.56711e-10	-1.24685
121042827	chr12:121042827:T:A	1.2253e-11	-2.56711e-10	-1.30953	7.05669e-08	-2.56711e-10	-1.2067	6.96493e-05	-2.56711e-10	-1.30756
121042830	chr12:121042830:A:C	1.83363e-12	-1.96867	-1.24033	1.21586e-08	-1.87748	-1.08775	1.05689e-05	-1.96456	-1.22855
121042867	chr12:121042867:G:A	1.29249e-11	-2.56711e-10	-1.25615	7.23631e-08	-2.56711e-10	-1.18156	7.50139e-05	-2.56711e-10	-1.23335
121043000	chr12:121043000:A:G	1.82334e-12	-1.96998	-1.24465	1.19839e-08	-1.88456	-1.09513	1.0497e-05	-1.96671	-1.23324
121043177	chr12:121043177:G:A	1.27448e-11	-2.56711e-10	-1.27018	6.38043e-08	-2.56711e-10	-1.30744	7.16503e-05	-2.56711e-10	-1.27923
121043370	chr12:121043370:G:T	1.38874e-11	-2.56711e-10	-1.18432	6.68316e-08	-2.56711e-10	-1.26108	7.77638e-05	-2.56711e-10	-1.19735
121043438	chr12:121043438:G:A	2.65257e-11	-2.56711e-10	-0.537189	2.14127e-07	-2.56711e-10	-0.0966875	0.000144734	-2.56711e-10	-0.576128
121043583	chr12:121043583:A:C	2.37439e-12	-1.73279	-1.21777	1.80424e-08	-1.65196	-0.918576	1.09601e-05	-1.90698	-1.24979
121044023	chr12:121044023:A:G	1.38823e-11	-2.56711e-10	-1.18469	6.68156e-08	-2.56711e-10	-1.26132	7.77362e-05	-2.56711e-10	-1.19771
121044213	chr12:121044213:G:C	1.80751e-12	-1.97078	-1.25257	1.17734e-08	-1.88772	-1.1097	1.03972e-05	-1.96762	-1.24187
121044233	chr12:121044233:G:A	6.69595e-12	-1.9138	-3.18773e-10	3.35748e-08	-1.94948	-3.18773e-10	3.80398e-05	-1.91239	-3.18773e-10
121044458	chr12:121044458:G:A	1.26316e-11	-2.56711e-10	-1.2791	6.94872e-08	-2.56711e-10	-1.22212	7.29366e-05	-2.56711e-10	-1.26144
121044799	chr12:121044799:A:G	1.28648e-11	-2.56711e-10	-1.26081	7.18837e-08	-2.56711e-10	-1.18821	7.46177e-05	-2.56711e-10	-1.23865
121045151	chr12:121045151:A:G	5.23744e-11	-2.56711e-10	0.143113	3.36251e-07	-2.56711e-10	0.3546	0.000315586	-2.56711e-10	0.203403
121045216	chr12:121045216:T:C	1.53433e-11	-1.08463	-3.18773e-10	4.57242e-08	-1.64063	-3.18773e-10	9.28138e-05	-1.02043	-3.18773e-10
121045686	chr12:121045686:A:G	4.96163e-12	-1.69586	-0.517711	3.50787e-07	1.18274	-0.785821	3.40762e-05	-1.50209	-0.52034
121045850	chr12:121045850:G:A	2.96357e-12	-1.97257	-0.75634	4.68506e-06	3.2715	-0.282627	1.75888e-05	-1.95886	-0.724905
121045902	chr12:121045902:C:T	1.55873e-11	-2.56711e-10	-1.06884	9.44669e-08	-2.56711e-10	-0.915009	9.12968e-05	-2.56711e-10	-1.03691
121046146	chr12:121046146:T:G	2.21604e-12	-1.82533	-1.19425	2.88823e-07	1.47313	-1.27057	1.20733e-05	-1.86399	-1.19604
121046767	chr12:121046767:C:T	1.46986e-11	-2.56711e-10	-1.12755	8.80205e-08	-2.56711e-10	-0.98569	8.57629e-05	-2.56711e-10	-1.09944
121046907	chr12:121046907:C:A	1.78725e-12	-1.972	-1.26263	1.14835e-08	-1.89652	-1.12582	1.02638e-05	-1.96988	-1.25252
121047278	chr12:121047278:AGTTT:A	1.29043e-11	-2.56711e-10	-1.25774	6.45714e-08	-2.56711e-10	-1.29549	7.14272e-05	-2.56711e-10	-1.28235
121047303	chr12:121047303:G:C	2.47643e-12	-1.60217	-1.30631	9.48588e-09	-1.96196	-1.2515	1.17127e-05	-1.81699	-1.27337
121047474	chr12:121047474:T:C	1.27672e-11	-2.56711e-10	-1.26843	6.38264e-08	-2.56711e-10	-1.30709	7.17602e-05	-2.56711e-10	-1.2777
121047533	chr12:121047533:G:A	3.50009e-12	-1.96972	-0.592795	4.96322e-06	3.05832	-0.0117715	2.07764e-05	-1.96835	-0.548867
121047747	chr12:121047747:C:T	6.51337e-12	-1.94145	-3.18773e-10	5.10298e-08	-1.53085	-3.18773e-10	3.61575e-05	-1.96314	-3.18773e-10
121047754	chr12:121047754:G:A	1.53316e-11	-2.56711e-10	-1.08539	9.00319e-08	-2.56711e-10	-0.963095	9.05027e-05	-2.56711e-10	-1.04565
121047781	chr12:121047781:G:A	1.54744e-11	-2.56711e-10	-1.07612	8.71235e-08	-2.56711e-10	-0.995932	8.7981e-05	-2.56711e-10	-1.07391
121047816	chr12:121047816:T:G	2.2132e-11	-2.56711e-10	-0.718282	9.00873e-08	-2.56711e-10	-0.962479	0.000119877	-2.56711e-10	-0.76456
121047866	chr12:121047866:T:C	1.62312e-11	-2.56711e-10	-1.02837	7.38376e-08	-2.56711e-10	-1.16139	9.11599e-05	-2.56711e-10	-1.03841
121048096	chr12:121048096:A:G	2.94184e-12	-1.52826	-1.20801	1.08732e-08	-1.95398	-1.12298	1.25829e-05	-1.77508	-1.24361
121048182	chr12:121048182:A:G	1.26945e-11	-2.56711e-10	-1.27413	6.52624e-08	-2.56711e-10	-1.28484	7.05673e-05	-2.56711e-10	-1.29446
121048603	chr12:121048603:T:C	2.56762e-12	-1.58129	-1.29103	9.97683e-09	-1.9568	-1.20619	1.23167e-05	-1.80306	-1.23701
121048841	chr12:121048841:C:T	6.42133e-12	-1.95568	-3.18773e-10	5.5541e-08	-1.44614	-3.18773e-10	3.70709e-05	-1.93819	-3.18773e-10
121048878	chr12:121048878:G:A	2.55498e-12	-1.58785	-1.2894	9.98981e-09	-1.95904	-1.20265	1.22842e-05	-1.80853	-1.23418
121048905	chr12:121048905:T:A	1.7704e-12	-1.96729	-1.27681	1.14495e-08	-1.86932	-1.15599	1.01766e-05	-1.96251	-1.26843
121048930	chr12:121048930:TCTC:T	6.82628e-12	-1.43115	-0.463375	8.72918e-07	1.75624	-0.447661	3.95032e-05	-1.26117	-0.613479
121049205	chr12:121049205:A:C	2.61596e-12	-1.56646	-1.28722	1.00826e-08	-1.95482	-1.19763	1.25093e-05	-1.7946	-1.22996
121049211	chr12:121049211:C:T	2.61583e-12	-1.56464	-1.28908	1.00438e-08	-1.95438	-1.20192	1.24808e-05	-1.79328	-1.23356
121049475	chr12:121049475:G:C	2.5473e-11	-0.577686	-3.18773e-10	3.07926e-07	0.2666	-3.18773e-10	0.000118899	-0.77275	-3.18773e-10
121049558	chr12:121049558:T:C	1.96575e-12	-1.83002	-1.30941	9.28703e-09	-1.95244	-1.2822	1.00926e-05	-1.94337	-1.29585
121049754	chr12:121049754:C:T	2.63192e-12	-1.55772	-1.28987	1.00384e-08	-1.9531	-1.20373	1.2511e-05	-1.78934	-1.23508
121049786	chr12:121049786:C:T	2.58773e-12	-1.57449	-1.29004	9.9989e-09	-1.95666	-1.20412	1.23679e-05	-1.80051	-1.23541
121049855	chr12:121049855:A:T	2.50078e-12	-1.60911	-1.2896	9.9473e-09	-1.96286	-1.2031	1.21045e-05	-1.82289	-1.23456
121049860	chr12:121049860:G:T	6.40483e-12	-1.95825	-3.18773e-10	5.50637e-08	-1.45477	-3.18773e-10	3.58763e-05	-1.97095	-3.18773e-10
121049942	chr12:121049942:C:A	1.98447e-12	-1.86424	-1.26571	1.57401e-08	-1.39741	-1.30963	1.0248e-05	-1.96906	-1.25489
121049997	chr12:121049997:T:C	1.90633e-12	-1.97201	-1.19812	1.31827e-08	-1.92666	-0.957695	1.10859e-05	-1.97235	-1.173
121050312	chr12:121050312:G:T	2.54169e-11	-2.56711e-10	-0.57989	1.731e-07	-2.56711e-10	-0.309387	0.000151453	-2.56711e-10	-0.530755
121050569	chr12:121050569:G:C	2.03549e-12	-1.89647	-1.2081	1.47908e-08	-1.47529	-1.29396	1.08791e-05	-1.97255	-1.19163
121050620	chr12:121050620:G:A	1.76729e-12	-1.9669	-1.27896	1.1421e-08	-1.86721	-1.16059	1.01577e-05	-1.96197	-1.27082
121050790	chr12:121050790:C:A	1.56755e-11	-1.06321	-3.18773e-10	4.09858e-07	0.552551	-3.18773e-10	0.000144704	-0.576334	-3.18773e-10
121050880	chr12:121050880:T:A	1.28899e-11	-2.56711e-10	-1.25886	6.46126e-08	-2.56711e-10	-1.29485	7.13009e-05	-2.56711e-10	-1.28412
121051389	chr12:121051389:G:A	6.43195e-12	-1.95403	-3.18773e-10	5.37948e-08	-1.47808	-3.18773e-10	3.59162e-05	-1.96984	-3.18773e-10
121051574	chr12:121051574:C:T	2.09562e-12	-1.9725	-1.10295	1.40557e-07	0.402414	-0.920061	1.27084e-05	-1.90361	-1.10515
121051645	chr12:121051645:G:A	2.14294e-12	-1.97255	-1.08057	1.50296e-07	0.43989	-0.890539	1.30808e-05	-1.8971	-1.08278
121051854	chr12:121051854:A:G	2.26353e-12	-1.95568	-1.0427	2.5984e-07	0.934436	-0.83763	1.47304e-05	-1.81475	-1.04637
121051950	chr12:121051950:TG:T	3.57923e-12	-1.96751	-0.572644	3.12976e-08	-0.90825	-1.11147	1.93704e-05	-1.92559	-0.661694
121052695	chr12:121052695:A:T	4.26843e-12	-1.94654	-0.417518	3.72073e-08	-1.40118	-0.445579	2.20148e-05	-1.94599	-0.513325
121052964	chr12:121052964:C:A	1.24876e-11	-2.56711e-10	-1.29057	6.68307e-08	-2.56711e-10	-1.2611	7.12516e-05	-2.56711e-10	-1.28481
121053078	chr12:121053078:T:C	6.01333e-11	-2.56711e-10	0.28126	3.94865e-07	-2.56711e-10	0.515285	0.000358334	-2.56711e-10	0.330437
121053148	chr12:121053148:C:T	3.05287e-11	-2.56711e-10	-0.396638	1.21054e-07	-2.56711e-10	-0.667025	0.000169128	-2.56711e-10	-0.420374
121053666	chr12:121053666:C:CG	2.04761e-12	-1.95779	-1.14085	1.03683e-08	-1.91582	-1.20869	1.13939e-05	-1.97088	-1.14707
121053779	chr12:121053779:G:C	1.35431e-11	-2.56711e-10	-1.20943	6.71281e-08	-2.56711e-10	-1.25666	7.59117e-05	-2.56711e-10	-1.22146
121053852	chr12:121053852:A:C	2.56441e-12	-1.67703	-1.19655	2.16438e-08	-1.45259	-0.935957	1.41678e-05	-1.76597	-1.13408
121054154	chr12:121054154:G:A	3.86168e-11	0.876409	-1.03803	7.65785e-07	2.07557	-0.897924	0.000121884	0.282191	-1.03015
121054264	chr12:121054264:T:C	5.3217e-12	-1.08192	-1.06159	5.36519e-08	-0.702923	-0.777818	2.54828e-05	-1.36745	-0.945579
121054355	chr12:121054355:G:C	2.08695e-11	-2.56711e-10	-0.777013	8.96127e-08	-2.56711e-10	-0.967761	0.000116104	-2.56711e-10	-0.796543
121054441	chr12:121054441:C:T	1.42966e-11	-2.56711e-10	-1.15528	6.89724e-08	-2.56711e-10	-1.22955	7.97952e-05	-2.56711e-10	-1.17156
121054753	chr12:121054753:C:T	1.26307e-10	-2.56711e-10	1.02341	8.95834e-07	-2.56711e-10	1.3345	0.000762973	-2.56711e-10	1.0862
121055082	chr12:121055082:G:A	1.38695e-11	-2.56711e-10	-1.18561	8.35262e-08	-2.56711e-10	-1.0381	8.08559e-05	-2.56711e-10	-1.15836
121055367	chr12:121055367:T:C	7.2441e-12	-0.692119	-1.143	6.16326e-08	-0.0381991	-1.30387	3.13016e-05	-0.90777	-1.19959
121055370	chr12:121055370:G:T	8.15498e-12	-0.514559	-1.20212	6.77388e-08	0.0620837	-1.30968	3.35159e-05	-0.777889	-1.26112
121055442	chr12:121055442:C:T	1.95096e-12	-1.97122	-1.17577	1.38838e-08	-1.78128	-1.05126	1.32472e-05	-1.87571	-1.09153
121055520	chr12:121055520:T:C	1.28515e-11	-2.56711e-10	-1.26184	6.56641e-08	-2.56711e-10	-1.27871	7.23296e-05	-2.56711e-10	-1.26979
121055585	chr12:121055585:G:A	1.67687e-11	-2.56711e-10	-0.995789	1.24795e-07	-2.56711e-10	-0.636585	0.000101743	-2.56711e-10	-0.928582
121055599	chr12:121055599:GTTTA:G	8.16481e-12	-0.408116	-1.30735	4.63977e-08	-0.316359	-1.30965	2.91617e-05	-0.868948	-1.30922
121055901	chr12:121055901:T:C	7.63758e-12	-0.474333	-1.30789	7.4259e-08	0.136529	-1.29223	3.96159e-05	-0.572605	-1.29919
121056060	chr12:121056060:T:C	1.29949e-11	-2.56711e-10	-1.25075	6.61399e-08	-2.56711e-10	-1.27149	7.28149e-05	-2.56711e-10	-1.26311
121056362	chr12:121056362:T:C	7.22017e-12	-0.771594	-1.06683	5.55032e-08	-0.137504	-1.30931	3.03233e-05	-0.994473	-1.14464
121056413	chr12:121056413:T:C	7.53247e-12	-0.734902	-1.06118	5.79355e-08	-0.0944396	-1.30949	3.14502e-05	-0.962651	-1.13997
121056570	chr12:121056570:T:C	7.79879e-12	-0.707901	-1.05343	5.97544e-08	-0.0633682	-1.30965	3.24608e-05	-0.937445	-1.13355
121056714	chr12:121056714:T:C	6.97729e-12	-0.799851	-1.07279	5.33015e-08	-0.178286	-1.30901	2.94116e-05	-1.02022	-1.14942
121056768	chr12:121056768:C:T	1.90141e-11	-2.56711e-10	-0.870125	1.25322e-07	-2.56711e-10	-0.632374	0.000114283	-2.56711e-10	-0.812352
121056999	chr12:121056999:C:CTA	3.3257e-11	-2.56711e-10	-0.311039	1.02831e-07	-2.56711e-10	-0.830168	0.000168047	-2.56711e-10	-0.426783
121057337	chr12:121057337:G:A	7.22847e-12	-0.772029	-1.06525	5.50036e-08	-0.146515	-1.30934	2.99805e-05	-1.00245	-1.14803
121057474	chr12:121057474:T:A	1.34614e-11	-2.56711e-10	-1.21547	6.60574e-08	-2.56711e-10	-1.27273	7.95438e-05	-2.56711e-10	-1.17472
121057547	chr12:121057547:A:G	1.49836e-11	-2.56711e-10	-1.10835	8.87291e-08	-2.56711e-10	-0.97767	8.75799e-05	-2.56711e-10	-1.07848
121057629	chr12:121057629:A:G	7.29336e-12	-0.648864	-1.17948	5.99332e-08	-0.0785376	-1.29149	2.85686e-05	-0.934516	-1.2642
121058269	chr12:121058269:C:T	1.71656e-12	-1.96542	-1.30956	9.51297e-09	-1.91761	-1.29299	9.67415e-06	-1.97246	-1.30911
121058704	chr12:121058704:T:C	1.35536e-11	-2.56711e-10	-1.20865	6.63475e-08	-2.56711e-10	-1.26835	8.02068e-05	-2.56711e-10	-1.16642
121058853	chr12:121058853:G:A	1.43589e-11	-2.56711e-10	-1.15093	6.90575e-08	-2.56711e-10	-1.22832	8.5815e-05	-2.56711e-10	-1.09883
121058857	chr12:121058857:G:A	1.28178e-11	-2.56711e-10	-1.26447	7.30835e-08	-2.56711e-10	-1.17166	7.37912e-05	-2.56711e-10	-1.24979
121059054	chr12:121059054:T:G	1.27412e-11	-2.56711e-10	-1.27046	6.52221e-08	-2.56711e-10	-1.28546	7.17667e-05	-2.56711e-10	-1.27761
121059146	chr12:121059146:A:C	1.52651e-11	-2.56711e-10	-1.08973	7.27083e-08	-2.56711e-10	-1.1768	9.20149e-05	-2.56711e-10	-1.02908
121059222	chr12:121059222:T:TCATCAG	1.22882e-11	-2.56711e-10	-1.30667	6.45335e-08	-2.56711e-10	-1.29608	6.99671e-05	-2.56711e-10	-1.303
121059395	chr12:121059395:C:T	1.54353e-11	-2.56711e-10	-1.07865	7.32122e-08	-2.56711e-10	-1.1699	8.64281e-05	-2.56711e-10	-1.09171
121059476	chr12:121059476:C:T	1.35057e-11	-2.56711e-10	-1.21219	6.59753e-08	-2.56711e-10	-1.27398	7.98516e-05	-2.56711e-10	-1.17086
121059504	chr12:121059504:A:C	1.35549e-11	-2.56711e-10	-1.20855	6.61383e-08	-2.56711e-10	-1.27151	8.02031e-05	-2.56711e-10	-1.16647
121059659	chr12:121059659:G:A	1.84376e-12	-1.90056	-1.30293	2.8424e-08	-0.877233	-1.23879	1.6258e-05	-1.51063	-1.25181
121059821	chr12:121059821:T:C	1.40283e-11	-2.56711e-10	-1.17423	6.76738e-08	-2.56711e-10	-1.24856	8.41177e-05	-2.56711e-10	-1.11881
121060500	chr12:121060500:C:G	1.71322e-11	-2.56711e-10	-0.974345	7.97012e-08	-2.56711e-10	-1.08497	0.000106144	-2.56711e-10	-0.886229
121060549	chr12:121060549:A:G	1.76551e-11	-2.56711e-10	-0.944281	8.16491e-08	-2.56711e-10	-1.06083	0.000109782	-2.56711e-10	-0.852535
121060665	chr12:121060665:C:T	1.64364e-11	-1.01581	-3.18773e-10	5.85232e-08	-1.39384	-3.18773e-10	7.44186e-05	-1.24132	-3.18773e-10
121060835	chr12:121060835:C:A	1.22687e-11	-2.56711e-10	-1.30825	6.41411e-08	-2.56711e-10	-1.30217	6.96877e-05	-2.56711e-10	-1.307
121061290	chr12:121061290:C:T	1.71696e-12	-1.97096	-1.3038	1.07148e-08	-1.82225	-1.26938	9.91667e-06	-1.95779	-1.29902
121061387	chr12:121061387:G:T	1.22946e-11	-2.56711e-10	-1.30614	6.6037e-08	-2.56711e-10	-1.27304	6.95176e-05	-2.56711e-10	-1.30945
121061559	chr12:121061559:G:A	4.23686e-12	-1.23896	-1.13252	2.27924e-08	-1.02847	-1.30836	1.79773e-05	-1.42499	-1.23693
121061990	chr12:121061990:T:G	1.63192e-11	0.114836	-1.1378	2.00732e-07	1.03137	-1.19266	5.50446e-05	-0.367654	-1.17523
121062020	chr12:121062020:C:T	1.37423e-11	-2.56711e-10	-1.19483	6.69144e-08	-2.56711e-10	-1.25984	7.71684e-05	-2.56711e-10	-1.20504
121062153	chr12:121062153:AG:A	6.40946e-12	-1.95753	-3.18773e-10	4.88332e-08	-1.57485	-3.18773e-10	3.71418e-05	-1.93628	-3.18773e-10
121063194	chr12:121063194:G:T	2.06565e-12	-1.95246	-1.1374	1.56669e-08	-1.70805	-1.00366	1.47261e-05	-1.81531	-1.0461
121063321	chr12:121063321:A:T	1.98011e-11	-2.56711e-10	-0.829566	8.91122e-08	-2.56711e-10	-0.973363	0.000124552	-2.56711e-10	-0.726306
121063438	chr12:121063438:G:A	4.36145e-12	-1.15429	-1.18821	2.53326e-08	-0.934105	-1.29706	1.8674e-05	-1.35252	-1.27138
121063658	chr12:121063658:C:A	6.48122e-12	-1.9464	-3.18773e-10	8.7491e-08	-0.991723	-3.18773e-10	4.17736e-05	-1.81876	-3.18773e-10
121065110	chr12:121065110:G:A	7.07405e-12	-1.85887	-3.18773e-10	5.07168e-08	-1.537	-3.18773e-10	5.00934e-05	-1.63714	-3.18773e-10
121065158	chr12:121065158:T:C	1.49207e-11	-2.56711e-10	-1.11255	7.90906e-08	-2.56711e-10	-1.09267	8.35255e-05	-2.56711e-10	-1.12588
121065308	chr12:121065308:T:C	1.85755e-11	-2.56711e-10	-0.893463	1.10121e-07	-2.56711e-10	-0.761678	0.000108624	-2.56711e-10	-0.863133
121065364	chr12:121065364:A:G	1.49088e-11	-2.56711e-10	-1.11335	7.07002e-08	-2.56711e-10	-1.20481	9.08167e-05	-2.56711e-10	-1.04218
121065533	chr12:121065533:C:T	1.48486e-11	-2.56711e-10	-1.1174	7.87673e-08	-2.56711e-10	-1.09676	8.31517e-05	-2.56711e-10	-1.13036
121065661	chr12:121065661:T:C	1.39948e-11	-2.56711e-10	-1.17662	6.89916e-08	-2.56711e-10	-1.22927	7.89563e-05	-2.56711e-10	-1.18213
121066215	chr12:121066215:T:C	1.05291e-11	-0.733566	-0.727597	1.8506e-07	0.0590805	-0.301659	5.70094e-05	-0.954724	-0.553088
121066586	chr12:121066586:C:T	1.52463e-11	-2.56711e-10	-1.09097	7.40169e-08	-2.56711e-10	-1.15897	8.59641e-05	-2.56711e-10	-1.0971
121066693	chr12:121066693:C:T	1.23373e-11	-2.56711e-10	-1.30268	6.39151e-08	-2.56711e-10	-1.3057	6.97733e-05	-2.56711e-10	-1.30578
121066993	chr12:121066993:C:T	1.22515e-11	-2.56711e-10	-1.30966	6.42522e-08	-2.56711e-10	-1.30044	6.95633e-05	-2.56711e-10	-1.30879
121067224	chr12:121067224:C:T	2.86482e-11	0.383152	-0.843365	3.81428e-07	1.3554	-0.874738	9.40983e-05	-0.176143	-0.830545
121067720	chr12:121067720:C:T	1.54637e-11	-2.56711e-10	-1.07681	6.59777e-08	-2.56711e-10	-1.27394	8.33333e-05	-2.56711e-10	-1.12818
121068155	chr12:121068155:A:T	1.58873e-11	-2.56711e-10	-1.04978	6.67267e-08	-2.56711e-10	-1.26265	8.5373e-05	-2.56711e-10	-1.104
121068238	chr12:121068238:A:T	6.5923e-12	-1.9294	-3.18773e-10	5.10279e-08	-1.53089	-3.18773e-10	4.03268e-05	-1.85401	-3.18773e-10
121068351	chr12:121068351:G:A	5.08877e-12	-0.992219	-1.19605	3.40796e-08	-0.642976	-1.29158	2.04558e-05	-1.25516	-1.27761
121068599	chr12:121068599:T:C	1.02506e-11	-0.179389	-1.30857	1.18866e-07	0.555196	-1.24046	3.11908e-05	-0.820784	-1.29012
121068717	chr12:121068717:G:T	4.99491e-12	-1.00935	-1.19754	3.34494e-08	-0.662231	-1.29099	2.01486e-05	-1.2695	-1.27839
121069090	chr12:121069090:T:G	1.52231e-11	-2.56711e-10	-1.09249	7.39237e-08	-2.56711e-10	-1.16023	8.5835e-05	-2.56711e-10	-1.0986
121069329	chr12:121069329:G:A	1.22639e-11	-2.56711e-10	-1.30865	6.50909e-08	-2.56711e-10	-1.28747	6.9755e-05	-2.56711e-10	-1.30604
121069714	chr12:121069714:G:A	1.71138e-11	-2.56711e-10	-0.97542	1.14536e-07	-2.56711e-10	-0.722367	0.0001026	-2.56711e-10	-0.920185
121069956	chr12:121069956:C:T	1.22637e-11	-2.56711e-10	-1.30866	6.50859e-08	-2.56711e-10	-1.28755	6.97529e-05	-2.56711e-10	-1.30607
121070116	chr12:121070116:C:G	1.23078e-11	-2.56711e-10	-1.30507	6.58723e-08	-2.56711e-10	-1.27554	7.01464e-05	-2.56711e-10	-1.30044
121070240	chr12:121070240:G:A	1.24458e-11	-2.56711e-10	-1.29392	6.43994e-08	-2.56711e-10	-1.29815	7.02619e-05	-2.56711e-10	-1.2988
121070404	chr12:121070404:T:C	1.24943e-11	-2.56711e-10	-1.29004	6.41554e-08	-2.56711e-10	-1.30195	7.00689e-05	-2.56711e-10	-1.30155
121070514	chr12:121070514:C:T	1.76573e-12	-1.95384	-1.2929	9.72576e-09	-1.92347	-1.26501	9.86359e-06	-1.97086	-1.29132
121071116	chr12:121071116:A:G	1.25789e-11	-2.56711e-10	-1.28328	6.39195e-08	-2.56711e-10	-1.30563	7.26032e-05	-2.56711e-10	-1.26602
121071214	chr12:121071214:C:T	1.91265e-11	-2.56711e-10	-0.864229	8.6163e-08	-2.56711e-10	-1.00702	0.000104174	-2.56711e-10	-0.904965
121071411	chr12:121071411:G:T	1.75977e-12	-1.9725	-1.27762	1.06392e-08	-1.85727	-1.24144	1.00649e-05	-1.9666	-1.27537
121071435	chr12:121071435:A:G	1.60697e-11	-2.56711e-10	-1.03837	6.88895e-08	-2.56711e-10	-1.23076	8.74287e-05	-2.56711e-10	-1.0802
121071642	chr12:121071642:C:T	1.31263e-11	-2.56711e-10	-1.24069	6.54992e-08	-2.56711e-10	-1.28122	7.35837e-05	-2.56711e-10	-1.2526
121071911	chr12:121071911:C:T	4.90925e-12	-1.01519	-1.209	1.40138e-07	0.681209	-1.20184	2.20764e-05	-1.22025	-1.23627
121072152	chr12:121072152:A:T	1.31729e-11	-2.56711e-10	-1.23714	6.56365e-08	-2.56711e-10	-1.27913	7.38156e-05	-2.56711e-10	-1.24946
121072362	chr12:121072362:A:T	1.60305e-11	-2.56711e-10	-1.04081	7.3699e-08	-2.56711e-10	-1.16327	9.82234e-05	-2.56711e-10	-0.963783
121072816	chr12:121072816:T:C	6.71304e-12	-1.91125	-3.18773e-10	4.05193e-08	-1.76148	-3.18773e-10	3.72472e-05	-1.93345	-3.18773e-10
121073055	chr12:121073055:A:G	1.75254e-12	-1.96167	-1.29257	1.14148e-08	-1.79117	-1.23718	1.15769e-05	-1.84309	-1.25893
121073216	chr12:121073216:AATTCAGTGAATTTGTAG:A	1.8465e-12	-1.97236	-1.22965	1.15557e-08	-1.84123	-1.17485	1.06062e-05	-1.96246	-1.22713
121073705	chr12:121073705:A:T	4.37832e-12	-1.2116	-1.12704	2.21008e-08	-1.05986	-1.30778	1.82559e-05	-1.4125	-1.23404
121074013	chr12:121074013:T:C	1.7381e-12	-1.96941	-1.2931	1.0278e-08	-1.88757	-1.24569	9.91008e-06	-1.97192	-1.28556
121074057	chr12:121074057:C:T	1.48515e-11	-2.56711e-10	-1.1172	6.75523e-08	-2.56711e-10	-1.25036	8.26752e-05	-2.56711e-10	-1.13611
121074157	chr12:121074157:A:G	1.22694e-11	-2.56711e-10	-1.3082	6.38171e-08	-2.56711e-10	-1.30724	6.97454e-05	-2.56711e-10	-1.30618
121074333	chr12:121074333:T:C	1.74334e-12	-1.96751	-1.29199	1.11326e-08	-1.81738	-1.23599	1.13315e-05	-1.86551	-1.25793
121074345	chr12:121074345:G:A	3.05102e-12	-1.64591	-1.05392	9.50215e-09	-1.91749	-1.29426	1.5197e-05	-1.66641	-1.16352
121074689	chr12:121074689:A:T	1.51419e-11	-2.56711e-10	-1.09784	9.70471e-08	-2.56711e-10	-0.888062	8.97726e-05	-2.56711e-10	-1.05375
121075026	chr12:121075026:T:C	1.75725e-12	-1.96218	-1.28937	1.01858e-08	-1.91242	-1.22985	1.05397e-05	-1.94284	-1.25304
121075427	chr12:121075427:A:C	1.43254e-11	-2.56711e-10	-1.15327	6.89422e-08	-2.56711e-10	-1.22999	8.03233e-05	-2.56711e-10	-1.16497
121075451	chr12:121075451:C:T	6.65852e-12	-1.91941	-3.18773e-10	3.92125e-08	-1.79426	-3.18773e-10	4.42259e-05	-1.76172	-3.18773e-10
121075484	chr12:121075484:C:T	2.57585e-11	0.440747	-1.00729	3.02623e-07	1.43126	-1.18203	7.63345e-05	-0.174316	-1.04159
121075707	chr12:121075707:C:T	1.78787e-12	-1.9722	-1.26209	1.08204e-08	-1.86401	-1.21781	1.02153e-05	-1.96805	-1.25909
121075775	chr12:121075775:G:A	1.74108e-11	-2.56711e-10	-0.958213	9.74822e-08	-2.56711e-10	-0.883589	9.94911e-05	-2.56711e-10	-0.95096
121075791	chr12:121075791:C:T	1.24562e-11	-2.56711e-10	-1.29308	6.75233e-08	-2.56711e-10	-1.25079	7.11969e-05	-2.56711e-10	-1.28558
121075901	chr12:121075901:G:A	1.2324e-11	-2.56711e-10	-1.30375	6.36655e-08	-2.56711e-10	-1.30962	7.00545e-05	-2.56711e-10	-1.30175
121075908	chr12:121075908:C:A	1.36161e-11	-2.56711e-10	-1.20405	6.7646e-08	-2.56711e-10	-1.24897	7.6874e-05	-2.56711e-10	-1.20886
121075942	chr12:121075942:C:G	1.90382e-12	-1.96861	-1.20283	1.12888e-08	-1.89397	-1.14548	1.0834e-05	-1.97212	-1.19622
121076024	chr12:121076024:G:A	1.71521e-12	-1.97219	-1.30358	1.06518e-08	-1.8363	-1.26124	9.89135e-06	-1.96239	-1.29698
121076095	chr12:121076095:C:T	1.7054e-12	-1.97191	-1.3096	1.03031e-08	-1.82978	-1.30104	9.79539e-06	-1.95965	-1.30947
121076111	chr12:121076111:C:T	1.30413e-11	-2.56711e-10	-1.24718	6.47779e-08	-2.56711e-10	-1.29229	7.3448e-05	-2.56711e-10	-1.25445
121076152	chr12:121076152:G:A	1.24143e-11	-2.56711e-10	-1.29646	6.43502e-08	-2.56711e-10	-1.29892	7.01369e-05	-2.56711e-10	-1.30058
121076335	chr12:121076335:C:A	6.36072e-12	-1.96516	-3.18773e-10	3.40287e-08	-1.93605	-3.18773e-10	3.85896e-05	-1.89805	-3.18773e-10
121077072	chr12:121077072:C:G	1.7219e-12	-1.96879	-1.30309	9.89553e-09	-1.88827	-1.28291	9.74899e-06	-1.97183	-1.30204
121077073	chr12:121077073:T:A	1.00324e-11	-0.311026	-1.19846	7.64366e-08	0.15954	-1.28634	3.67077e-05	-0.731964	-1.21608
121077308	chr12:121077308:G:T	7.40589e-12	-1.81303	-3.18773e-10	3.8109e-08	-1.82281	-3.18773e-10	5.88335e-05	-1.47632	-3.18773e-10
121077518	chr12:121077518:C:T	1.47982e-11	-2.56711e-10	-1.1208	7.22044e-08	-2.56711e-10	-1.18376	8.34737e-05	-2.56711e-10	-1.1265
121077559	chr12:121077559:G:A	1.35226e-11	-2.56711e-10	-1.21094	6.54856e-08	-2.56711e-10	-1.28143	8.05035e-05	-2.56711e-10	-1.16273
121077684	chr12:121077684:T:A	5.56006e-12	-0.894902	-1.20479	2.31861e-08	-1.05692	-1.26278	2.14882e-05	-1.26669	-1.21683
121077824	chr12:121077824:A:G	1.77241e-12	-1.94563	-1.29734	1.12465e-08	-1.73844	-1.30476	1.14547e-05	-1.81014	-1.30249
121077850	chr12:121077850:C:A	1.22632e-11	-2.56711e-10	-1.3087	6.50752e-08	-2.56711e-10	-1.28772	6.97484e-05	-2.56711e-10	-1.30613
121078096	chr12:121078096:C:T	1.64806e-11	-2.56711e-10	-1.01312	6.9003e-08	-2.56711e-10	-1.22911	8.94886e-05	-2.56711e-10	-1.05692
121078296	chr12:121078296:C:T	1.78085e-12	-1.97238	-1.26583	1.09969e-08	-1.84221	-1.22344	1.02299e-05	-1.9627	-1.26301
121078538	chr12:121078538:T:C	1.03678e-11	-0.45358	-1.02302	7.22385e-08	-0.00451885	-1.17877	3.85856e-05	-0.848203	-1.04995
121078667	chr12:121078667:G:A	1.47157e-11	-2.56711e-10	-1.12639	7.11263e-08	-2.56711e-10	-1.1988	8.17748e-05	-2.56711e-10	-1.14706
121078756	chr12:121078756:A:G	1.1996e-11	-0.315326	-1.0154	8.51373e-08	0.163757	-1.18275	4.3022e-05	-0.743804	-1.04551
121078953	chr12:121078953:A:T	1.23471e-11	-2.56711e-10	-1.30188	6.57921e-08	-2.56711e-10	-1.27676	6.96007e-05	-2.56711e-10	-1.30825
121079053	chr12:121079053:C:T	1.22716e-11	-2.56711e-10	-1.30801	6.79163e-08	-2.56711e-10	-1.24498	7.00896e-05	-2.56711e-10	-1.30125
121079155	chr12:121079155:G:A	1.23318e-11	-2.56711e-10	-1.30312	6.66023e-08	-2.56711e-10	-1.26452	7.03562e-05	-2.56711e-10	-1.29746
121079345	chr12:121079345:C:T	1.80873e-12	-1.92127	-1.30141	1.32946e-08	-1.6381	-1.2378	1.18392e-05	-1.81062	-1.26899
121079806	chr12:121079806:C:T	6.75244e-12	-1.9054	-3.18773e-10	7.65144e-08	-1.12578	-3.18773e-10	4.08538e-05	-1.84103	-3.18773e-10
121080153	chr12:121080153:A:G	1.8215e-12	-1.95754	-1.2581	1.22993e-08	-1.77399	-1.17973	1.22859e-05	-1.83402	-1.20856
121080611	chr12:121080611:C:T	5.21555e-12	-0.95065	-1.21301	3.61761e-08	-0.595604	-1.27926	2.0973e-05	-1.22188	-1.28591
121080723	chr12:121080723:C:T	1.23408e-11	-2.56711e-10	-1.30239	6.75925e-08	-2.56711e-10	-1.24976	7.2128e-05	-2.56711e-10	-1.27258
121080912	chr12:121080912:G:A	1.37732e-11	-2.56711e-10	-1.19258	8.19117e-08	-2.56711e-10	-1.05762	8.00087e-05	-2.56711e-10	-1.16889
121081295	chr12:121081295:A:C	2.03619e-12	-1.81404	-1.29018	3.35275e-08	-0.656286	-1.29461	1.09509e-05	-1.88515	-1.27246
121081561	chr12:121081561:C:A	1.74452e-11	-2.56711e-10	-0.956238	9.68878e-08	-2.56711e-10	-0.889706	0.000101257	-2.56711e-10	-0.93337
121082118	chr12:121082118:C:T	1.7326e-12	-1.97207	-1.29361	1.04912e-08	-1.86597	-1.24675	9.93348e-06	-1.96897	-1.28615
121082138	chr12:121082138:G:A	2.26389e-11	-2.56711e-10	-0.695632	1.0448e-07	-2.56711e-10	-0.814259	0.000127435	-2.56711e-10	-0.703423
121082354	chr12:121082354:A:T	1.80829e-12	-1.92181	-1.30111	1.02775e-08	-1.9704	-1.1629	1.02289e-05	-1.95828	-1.26753
121082474	chr12:121082474:C:T	6.37007e-12	-1.96369	-3.18773e-10	4.5352e-08	-1.64881	-3.18773e-10	3.62814e-05	-1.95972	-3.18773e-10
121082549	chr12:121082549:A:T	1.47634e-11	-2.56711e-10	-1.12315	7.05791e-08	-2.56711e-10	-1.20653	8.2753e-05	-2.56711e-10	-1.13517
121082609	chr12:121082609:G:A	1.3318e-11	-2.56711e-10	-1.22619	6.49629e-08	-2.56711e-10	-1.28944	7.43851e-05	-2.56711e-10	-1.24177
121082658	chr12:121082658:T:C	2.39992e-12	-1.70272	-1.23715	1.566e-08	-1.6143	-1.09785	1.90369e-05	-1.438	-1.16665
121082784	chr12:121082784:A:G	1.61212e-11	-2.56711e-10	-1.03517	1.01618e-07	-2.56711e-10	-0.842042	9.55212e-05	-2.56711e-10	-0.991679
121083115	chr12:121083115:A:G	1.74635e-12	-1.97052	-1.28725	1.04685e-08	-1.88078	-1.23411	9.99003e-06	-1.97116	-1.27828
121083997	chr12:121083997:A:G	1.35032e-11	-2.56711e-10	-1.21238	7.40225e-08	-2.56711e-10	-1.15889	7.67691e-05	-2.56711e-10	-1.21023
121084406	chr12:121084406:A:C	1.93609e-11	-2.56711e-10	-0.852048	1.35505e-07	-2.56711e-10	-0.554251	0.000106745	-2.56711e-10	-0.880585
121084555	chr12:121084555:G:C	1.27585e-11	-2.56711e-10	-1.2691	6.44738e-08	-2.56711e-10	-1.297	7.19628e-05	-2.56711e-10	-1.27488
121084662	chr12:121084662:C:T	1.81075e-11	-2.56711e-10	-0.918977	8.30251e-08	-2.56711e-10	-1.04412	0.000101783	-2.56711e-10	-0.928185
121084806	chr12:121084806:C:G	1.60907e-11	-2.56711e-10	-1.03706	7.85579e-08	-2.56711e-10	-1.09942	8.97221e-05	-2.56711e-10	-1.05431
121084968	chr12:121084968:C:T	1.76722e-12	-1.97257	-1.27333	1.0507e-08	-1.90266	-1.20855	1.08427e-05	-1.93255	-1.23498
121085544	chr12:121085544:A:T	1.28016e-11	-2.56711e-10	-1.26574	6.36631e-08	-2.56711e-10	-1.30965	7.12998e-05	-2.56711e-10	-1.28413
121085590	chr12:121085590:G:A	3.12924e-11	-2.56711e-10	-0.371929	1.32298e-07	-2.56711e-10	-0.578203	0.000175546	-2.56711e-10	-0.383127
121086274	chr12:121086274:T:C	1.39509e-11	-2.56711e-10	-1.17976	6.63361e-08	-2.56711e-10	-1.26853	7.61762e-05	-2.56711e-10	-1.21798
121087191	chr12:121087191:C:T	1.82571e-12	-1.94479	-1.26855	1.19976e-08	-1.77933	-1.19922	1.22646e-05	-1.81635	-1.22796
121087290	chr12:121087290:T:G	1.3284e-11	-2.56711e-10	-1.22874	7.28268e-08	-2.56711e-10	-1.17517	7.62575e-05	-2.56711e-10	-1.21691
121087614	chr12:121087614:G:A	1.89545e-12	-1.86768	-1.30816	1.26428e-08	-1.61652	-1.30965	1.30116e-05	-1.67551	-1.30967
121087863	chr12:121087863:G:A	2.0606e-12	-1.97019	-1.12211	1.35552e-08	-1.88377	-0.972714	1.21378e-05	-1.97175	-1.08295
121088083	chr12:121088083:G:A	8.59073e-12	-0.528623	-1.136	5.84283e-08	-0.206282	-1.18918	5.51654e-05	-0.375723	-1.16497
121088446	chr12:121088446:A:T	6.73727e-12	-1.90765	-3.18773e-10	3.65145e-08	-1.86555	-3.18773e-10	3.66658e-05	-1.94918	-3.18773e-10
121088785	chr12:121088785:T:C	3.05891e-11	-2.56711e-10	-0.39466	1.65718e-07	-2.56711e-10	-0.352969	0.000183362	-2.56711e-10	-0.339563
121089211	chr12:121089211:C:T	1.49523e-11	-2.56711e-10	-1.11044	7.42508e-08	-2.56711e-10	-1.15581	8.3809e-05	-2.56711e-10	-1.12249
121089272	chr12:121089272:G:A	1.65889e-11	-2.56711e-10	-1.00657	9.15663e-08	-2.56711e-10	-0.946196	9.31885e-05	-2.56711e-10	-1.0164
121089294	chr12:121089294:C:T	1.33849e-11	-2.56711e-10	-1.22118	6.41412e-08	-2.56711e-10	-1.30217	7.86696e-05	-2.56711e-10	-1.18577
121089372	chr12:121089372:A:AGG	1.8889e-11	-2.56711e-10	-0.876723	1.03606e-07	-2.56711e-10	-0.822664	0.000105653	-2.56711e-10	-0.890867
121089374	chr12:121089374:A:T	1.89243e-11	-2.56711e-10	-0.87486	1.03807e-07	-2.56711e-10	-0.820723	0.000105848	-2.56711e-10	-0.889026
121089376	chr12:121089376:AG:A	1.90509e-11	-2.56711e-10	-0.86819	1.04544e-07	-2.56711e-10	-0.813651	0.000106544	-2.56711e-10	-0.882466
121089636	chr12:121089636:AAAGGTCAGTCTGGGAACTTCTGTGTGTCTGGCCTGACCTTGACAACCATCCCTGCTGAACTATGAGCCCCAGG:A	1.54243e-11	-2.56711e-10	-1.07936	7.39887e-08	-2.56711e-10	-1.15935	8.666e-05	-2.56711e-10	-1.08904
121089738	chr12:121089738:T:C	2.07355e-11	-2.56711e-10	-0.783457	9.41609e-08	-2.56711e-10	-0.918253	0.000116004	-2.56711e-10	-0.797399
121089813	chr12:121089813:C:T	2.47361e-12	-1.63204	-1.27759	4.62191e-08	-0.347021	-1.28284	1.2726e-05	-1.74999	-1.25738
121090062	chr12:121090062:C:T	2.10666e-11	-2.56711e-10	-0.767617	9.54614e-08	-2.56711e-10	-0.904536	0.000117833	-2.56711e-10	-0.781763
121090130	chr12:121090130:C:T	4.52118e-12	-1.51316	-0.793366	9.65698e-08	0.197714	-1.09071	4.02426e-05	-0.999705	-0.856398
121090643	chr12:121090643:T:C	1.98737e-12	-1.88764	-1.24085	1.48294e-08	-1.45701	-1.30964	1.24397e-05	-1.8139	-1.21624
121090759	chr12:121090759:C:T	1.23398e-11	-2.56711e-10	-1.30248	6.7834e-08	-2.56711e-10	-1.24619	7.03915e-05	-2.56711e-10	-1.29696
121091068	chr12:121091068:G:T	5.09884e-11	0.783705	-0.667412	4.59817e-08	-0.707524	-0.927491	0.000177077	0.29405	-0.668492
121091326	chr12:121091326:G:A	1.22723e-11	-2.56711e-10	-1.30796	6.54002e-08	-2.56711e-10	-1.28273	7.00498e-05	-2.56711e-10	-1.30182
121091351	chr12:121091351:T:C	1.22545e-11	-2.56711e-10	-1.30941	6.49152e-08	-2.56711e-10	-1.29018	6.97832e-05	-2.56711e-10	-1.30563
121091408	chr12:121091408:G:A	1.80093e-12	-1.97218	-1.25481	9.08556e-09	-1.9477	-1.30888	1.06813e-05	-1.9443	-1.23823
121091424	chr12:121091424:A:G	1.71757e-12	-1.97256	-1.30183	9.81774e-09	-1.92159	-1.25747	1.05218e-05	-1.91815	-1.27942
121091473	chr12:121091473:G:A	1.61102e-11	-2.56711e-10	-1.03585	9.80295e-08	-2.56711e-10	-0.87799	9.56326e-05	-2.56711e-10	-0.990514
121091542	chr12:121091542:C:A	1.79502e-12	-1.96997	-1.26032	1.20589e-08	-1.7997	-1.17376	1.05492e-05	-1.9553	-1.23968
121091695	chr12:121091695:T:G	1.23398e-11	-2.56711e-10	-1.30248	6.7834e-08	-2.56711e-10	-1.24619	7.03915e-05	-2.56711e-10	-1.29696
121091832	chr12:121091832:G:A	1.80252e-12	-1.96547	-1.26065	1.2371e-08	-1.77361	-1.17429	1.06411e-05	-1.94624	-1.24007
121092158	chr12:121092158:G:C	1.78175e-12	-1.9588	-1.27891	1.23667e-08	-1.74217	-1.20608	1.05356e-05	-1.9341	-1.26217
121092336	chr12:121092336:A:T	1.3021e-11	-2.56711e-10	-1.24874	7.216e-08	-2.56711e-10	-1.18437	7.53355e-05	-2.56711e-10	-1.22908
121092619	chr12:121092619:T:C	1.2362e-11	-2.56711e-10	-1.30068	6.82577e-08	-2.56711e-10	-1.23997	7.06645e-05	-2.56711e-10	-1.29308
121092684	chr12:121092684:A:G	4.11142e-12	-1.28918	-1.11235	1.12416e-08	-1.79572	-1.24792	2.3138e-05	-1.33706	-1.07249
121092685	chr12:121092685:G:A	1.53965e-11	-2.56711e-10	-1.08116	8.7055e-08	-2.56711e-10	-0.996719	8.91743e-05	-2.56711e-10	-1.06043
121092951	chr12:121092951:C:T	1.34007e-11	-2.56711e-10	-1.22	6.41547e-08	-2.56711e-10	-1.30196	7.8828e-05	-2.56711e-10	-1.18376
121093091	chr12:121093091:G:A	1.37283e-11	-2.56711e-10	-1.19585	6.46715e-08	-2.56711e-10	-1.29394	8.16085e-05	-2.56711e-10	-1.14909
121093501	chr12:121093501:G:A	1.85656e-11	-0.893995	-3.18773e-10	6.37453e-08	-1.30836	-3.18773e-10	8.04938e-05	-1.16285	-3.18773e-10
121093503	chr12:121093503:G:C	5.08223e-12	-1.47477	-0.714781	1.11514e-07	0.288178	-1.03729	4.586e-05	-0.943791	-0.781645
121093530	chr12:121093530:C:T	6.71088e-12	-1.91157	-3.18773e-10	7.33031e-08	-1.16866	-3.18773e-10	4.07602e-05	-1.84332	-3.18773e-10
121093598	chr12:121093598:C:T	1.81051e-12	-1.96031	-1.26139	1.26629e-08	-1.74906	-1.17552	1.07323e-05	-1.93682	-1.24095
121093716	chr12:121093716:C:G	1.3039e-11	-2.56711e-10	-1.24736	6.37545e-08	-2.56711e-10	-1.30822	7.6284e-05	-2.56711e-10	-1.21656
121093808	chr12:121093808:G:A	7.8977e-11	0.941801	-0.387948	9.36819e-08	-0.561914	-0.361439	0.000277199	0.387609	-0.313901
121093838	chr12:121093838:C:T	1.38481e-11	-2.56711e-10	-1.18716	6.64316e-08	-2.56711e-10	-1.26709	7.68324e-05	-2.56711e-10	-1.2094
121093972	chr12:121093972:C:T	1.43218e-11	-2.56711e-10	-1.15352	8.25303e-08	-2.56711e-10	-1.05009	7.95767e-05	-2.56711e-10	-1.17431
121094241	chr12:121094241:G:A	1.845e-12	-1.95925	-1.24358	1.19967e-08	-1.81803	-1.1606	1.23016e-05	-1.84712	-1.19417
121094359	chr12:121094359:A:G	1.26813e-11	-0.501472	-0.773705	4.55239e-08	-0.818151	-0.82687	8.59001e-05	-0.32876	-0.769083
121094505	chr12:121094505:A:G	1.22512e-11	-2.56711e-10	-1.30968	6.5219e-08	-2.56711e-10	-1.28551	6.97946e-05	-2.56711e-10	-1.30547
121094551	chr12:121094551:T:A	1.50725e-11	-0.456476	-0.645953	5.31748e-08	-0.781025	-0.708649	0.000102237	-0.282338	-0.641393
121094591	chr12:121094591:A:G	8.17394e-12	-0.687558	-1.0268	2.45215e-08	-1.09308	-1.17062	5.30264e-05	-0.615794	-0.964444
121094644	chr12:121094644:C:T	2.10498e-12	-1.80649	-1.2645	1.01376e-08	-1.84565	-1.30135	1.02985e-05	-1.92514	-1.29389
121094669	chr12:121094669:A:C	1.8356e-12	-1.96458	-1.24335	1.17641e-08	-1.83795	-1.16025	1.20875e-05	-1.86498	-1.19387
121094782	chr12:121094782:C:T	1.81132e-12	-1.95995	-1.2613	1.26863e-08	-1.74736	-1.17538	1.07409e-05	-1.93613	-1.24084
121094978	chr12:121094978:C:T	1.71772e-12	-1.96984	-1.30446	1.00282e-08	-1.91667	-1.2412	1.02104e-05	-1.91911	-1.30852
121095019	chr12:121095019:G:A	1.22662e-11	-2.56711e-10	-1.30846	6.40594e-08	-2.56711e-10	-1.30345	6.95063e-05	-2.56711e-10	-1.30961
121095151	chr12:121095151:C:G	1.71098e-12	-1.9721	-1.30614	9.82041e-09	-1.93089	-1.24791	1.00701e-05	-1.93223	-1.30923
121095211	chr12:121095211:A:G	5.30261e-12	-1.22887	-0.918233	1.75149e-08	-1.71241	-0.887795	2.97852e-05	-1.24535	-0.911664
121095520	chr12:121095520:G:C	6.72869e-12	-1.11322	-0.795707	1.80931e-08	-1.86917	-0.698554	2.96377e-05	-1.41222	-0.749758
121095627	chr12:121095627:G:A	5.12517e-11	-2.56711e-10	0.121445	3.22909e-07	-2.56711e-10	0.314112	0.000313205	-2.56711e-10	0.195829
121095642	chr12:121095642:A:T	1.72336e-12	-1.97228	-1.29875	1.00457e-08	-1.93291	-1.22321	1.00911e-05	-1.93411	-1.30526
121095653	chr12:121095653:T:C	1.75473e-12	-1.94409	-1.30889	1.1576e-08	-1.70706	-1.30727	1.03479e-05	-1.90512	-1.30912
121096091	chr12:121096091:C:A	2.99862e-12	-1.76871	-0.948443	1.01739e-08	-1.88562	-1.25782	1.23008e-05	-1.91863	-1.12273
121096170	chr12:121096170:T:C	5.47267e-12	-1.33559	-0.779946	1.46794e-08	-1.81063	-0.966186	3.18672e-05	-1.38766	-0.701791
121096456	chr12:121096456:A:G	1.71897e-11	-2.56711e-10	-0.970993	9.1906e-08	-2.56711e-10	-0.942493	9.99128e-05	-2.56711e-10	-0.94673
121096761	chr12:121096761:T:A	2.18162e-11	-0.732649	-3.18773e-10	4.61057e-08	-1.63232	-3.18773e-10	7.12014e-05	-1.28551	-3.18773e-10
121096864	chr12:121096864:C:T	3.99767e-12	-1.2988	-1.1308	1.17386e-08	-1.79085	-1.20952	2.24138e-05	-1.35882	-1.08253
121097225	chr12:121097225:C:G	3.53861e-12	-1.4282	-1.12337	1.11605e-08	-1.85027	-1.20061	2.01023e-05	-1.47671	-1.07349
121097619	chr12:121097619:C:T	4.00662e-12	-1.32513	-1.10223	1.18353e-08	-1.80439	-1.18777	2.2584e-05	-1.38335	-1.05044
121097883	chr12:121097883:G:A	3.95273e-12	-1.33338	-1.10752	1.17403e-08	-1.80841	-1.19182	2.22756e-05	-1.39118	-1.05636
121097918	chr12:121097918:C:T	4.00684e-12	-1.31655	-1.11075	1.18086e-08	-1.80014	-1.19429	2.25463e-05	-1.37548	-1.05998
121098050	chr12:121098050:G:A	3.7914e-12	-1.29624	-1.18633	1.12076e-08	-1.7918	-1.25487	2.10437e-05	-1.35693	-1.1475
121098054	chr12:121098054:G:C	1.84488e-12	-1.96881	-1.23407	1.16901e-08	-1.85649	-1.14803	1.20237e-05	-1.88207	-1.18208
121098332	chr12:121098332:C:T	4.26952e-12	-1.26437	-1.09943	1.21566e-08	-1.77427	-1.19112	2.39621e-05	-1.32557	-1.04898
121098674	chr12:121098674:C:G	6.84924e-11	1.01609	-0.604674	5.70082e-08	-0.543091	-0.876972	0.000232659	0.505118	-0.606572
121098681	chr12:121098681:C:T	1.58543e-10	-2.56711e-10	1.25072	9.6028e-07	-2.56711e-10	1.40397	0.000966689	-2.56711e-10	1.32285
121099403	chr12:121099403:G:A	1.98891e-11	-2.56711e-10	-0.825131	1.11415e-07	-2.56711e-10	-0.749999	0.00011147	-2.56711e-10	-0.837274
121099614	chr12:121099614:A:T	4.14152e-12	-1.26951	-1.12473	1.18944e-08	-1.77714	-1.21005	2.31705e-05	-1.33084	-1.07731
121099654	chr12:121099654:G:A	2.43949e-12	-1.97169	-0.951825	7.62879e-08	-0.107222	-1.02152	1.36482e-05	-1.84779	-1.08963
121099690	chr12:121099690:A:C	7.39851e-12	-0.719014	-1.09501	2.46175e-08	-1.09866	-1.16114	4.68738e-05	-0.672125	-1.03144
121099722	chr12:121099722:T:G	1.9644e-11	-2.56711e-10	-0.837533	8.27407e-08	-2.56711e-10	-1.04755	0.000105192	-2.56711e-10	-0.895238
121099880	chr12:121099880:G:A	2.09984e-12	-1.79539	-1.27805	1.0009e-08	-1.854	-1.30577	1.02836e-05	-1.91938	-1.3011
121099906	chr12:121099906:C:A	4.09664e-12	-1.2721	-1.13304	1.1811e-08	-1.77809	-1.21614	2.29051e-05	-1.33307	-1.0866
121099947	chr12:121099947:AC:A	3.22727e-12	-1.74022	-0.903446	1.02209e-08	-1.90179	-1.23703	1.29165e-05	-1.90393	-1.08859
121100559	chr12:121100559:A:C	1.97856e-11	-2.56711e-10	-0.830348	1.09441e-07	-2.56711e-10	-0.767877	0.000110747	-2.56711e-10	-0.843782
121100923	chr12:121100923:A:G	4.17167e-12	-1.26427	-1.12272	1.19511e-08	-1.7739	-1.20854	2.33614e-05	-1.32485	-1.0751
121101198	chr12:121101198:A:G	1.48192e-11	-2.56711e-10	-1.11938	7.92546e-08	-2.56711e-10	-1.09059	8.53934e-05	-2.56711e-10	-1.10376
121101526	chr12:121101526:C:T	1.72022e-12	-1.96643	-1.30642	1.1207e-08	-1.77817	-1.26855	1.00078e-05	-1.94788	-1.29979
121101612	chr12:121101612:G:A	4.08432e-12	-1.28858	-1.11957	1.18238e-08	-1.7871	-1.20605	2.28918e-05	-1.34869	-1.07156
121101774	chr12:121101774:A:G	4.13309e-12	-1.27928	-1.117	1.18999e-08	-1.78229	-1.20444	2.31721e-05	-1.33937	-1.06871
121101837	chr12:121101837:C:T	3.1379e-12	-1.74835	-0.923403	1.0179e-08	-1.89751	-1.24542	1.26768e-05	-1.90803	-1.10323
121101846	chr12:121101846:G:A	1.72914e-12	-1.96073	-1.30695	1.15375e-08	-1.74716	-1.27049	1.01123e-05	-1.93655	-1.30073
121102543	chr12:121102543:C:T	4.25675e-12	-1.25027	-1.11653	1.199e-08	-1.77532	-1.20387	2.37368e-05	-1.31613	-1.06788
121102564	chr12:121102564:T:G	3.23676e-12	-1.76163	-0.8791	1.05077e-08	-1.88456	-1.22659	1.29837e-05	-1.9166	-1.07074
121102728	chr12:121102728:G:A	2.25511e-12	-1.7018	-1.3003	1.05539e-08	-1.90656	-1.2002	1.06484e-05	-1.90762	-1.278
121103081	chr12:121103081:CA:C	2.19567e-12	-1.97257	-1.05625	1.17868e-08	-1.94953	-1.04675	1.18522e-05	-1.94804	-1.13048
121103357	chr12:121103357:A:G	3.78374e-12	-1.18091	-1.30368	1.1328e-08	-1.72832	-1.30766	1.94342e-05	-1.27431	-1.30968
121103359	chr12:121103359:A:G	3.71344e-12	-1.75164	-0.7517	1.11052e-08	-1.88932	-1.16652	1.43822e-05	-1.91092	-0.974117
121103568	chr12:121103568:G:A	1.97941e-11	-2.56711e-10	-0.82992	1.1979e-07	-2.56711e-10	-0.677519	0.000108778	-2.56711e-10	-0.861719
121103594	chr12:121103594:T:C	5.99334e-12	-0.718475	-1.30618	2.19685e-08	-1.06401	-1.30964	3.4159e-05	-0.710974	-1.30903
121103722	chr12:121103722:G:A	1.41561e-11	-2.56711e-10	-1.16516	6.62214e-08	-2.56711e-10	-1.27026	7.77639e-05	-2.56711e-10	-1.19735
121103885	chr12:121103885:A:G	1.65175e-11	-2.56711e-10	-1.01089	7.76383e-08	-2.56711e-10	-1.1112	9.24244e-05	-2.56711e-10	-1.02464
121103964	chr12:121103964:C:A	1.44352e-11	-2.56711e-10	-1.14564	8.0734e-08	-2.56711e-10	-1.0721	8.34018e-05	-2.56711e-10	-1.12736
121104028	chr12:121104028:C:T	5.26039e-12	-1.38427	-0.770833	1.28857e-07	0.473641	-1.07819	4.97879e-05	-0.807376	-0.83588
121104224	chr12:121104224:C:T	8.10889e-12	-1.72234	-3.18773e-10	3.40095e-08	-1.93662	-3.18773e-10	3.60961e-05	-1.96484	-3.18773e-10
121104280	chr12:121104280:G:A	2.50847e-11	-2.56711e-10	-0.593047	1.13698e-07	-2.56711e-10	-0.72971	0.000137994	-2.56711e-10	-0.623819
121104325	chr12:121104325:A:C	1.85815e-12	-1.96959	-1.22613	1.17691e-08	-1.86109	-1.1367	1.21004e-05	-1.88573	-1.17206
121104398	chr12:121104398:C:T	3.98036e-12	-1.12654	-1.30739	1.16686e-08	-1.69692	-1.30943	2.05038e-05	-1.22146	-1.30896
121104519	chr12:121104519:T:C	1.23262e-11	-2.56711e-10	-1.30358	6.74978e-08	-2.56711e-10	-1.25116	7.02779e-05	-2.56711e-10	-1.29857
121104780	chr12:121104780:G:C	1.2253e-11	-2.56711e-10	-1.30953	6.39944e-08	-2.56711e-10	-1.30446	6.95437e-05	-2.56711e-10	-1.30907
121105057	chr12:121105057:C:T	1.66008e-11	-2.56711e-10	-1.00585	9.17254e-08	-2.56711e-10	-0.94446	9.37165e-05	-2.56711e-10	-1.01075
121105064	chr12:121105064:T:G	1.35656e-11	-2.56711e-10	-1.20777	6.44239e-08	-2.56711e-10	-1.29777	7.9962e-05	-2.56711e-10	-1.16948
121105170	chr12:121105170:A:G	6.0002e-12	-0.723669	-1.29984	2.32229e-08	-1.03797	-1.28015	3.46581e-05	-0.730246	-1.27525
121105208	chr12:121105208:C:T	2.0111e-12	-1.9637	-1.15292	1.28319e-08	-1.72973	-1.1816	1.13314e-05	-1.91408	-1.20937
121105805	chr12:121105805:C:G	2.15824e-11	-2.56711e-10	-0.743425	9.90162e-08	-2.56711e-10	-0.867975	0.00011918	-2.56711e-10	-0.770393
121105842	chr12:121105842:G:C	1.248e-11	-2.56711e-10	-1.29117	6.96324e-08	-2.56711e-10	-1.22003	7.13689e-05	-2.56711e-10	-1.28317
121105855	chr12:121105855:C:T	1.22772e-11	-2.56711e-10	-1.30756	6.4802e-08	-2.56711e-10	-1.29192	7.01353e-05	-2.56711e-10	-1.3006
121106019	chr12:121106019:G:A	6.50212e-11	0.934254	-0.574845	8.26309e-08	-0.562414	-0.486461	0.000228854	0.400506	-0.518448
121106176	chr12:121106176:G:A	8.08422e-11	0.994713	-0.417519	1.04347e-07	-0.514115	-0.301419	0.000284638	0.445923	-0.345733
121106221	chr12:121106221:T:G	1.24169e-11	-2.56711e-10	-1.29625	6.86851e-08	-2.56711e-10	-1.23373	7.09415e-05	-2.56711e-10	-1.28917
121106254	chr12:121106254:T:C	5.65614e-12	-0.847498	-1.23506	2.19312e-08	-1.17176	-1.20359	3.42658e-05	-0.835272	-1.18161
121106259	chr12:121106259:C:T	1.39539e-11	-2.56711e-10	-1.17954	6.63291e-08	-2.56711e-10	-1.26863	8.0423e-05	-2.56711e-10	-1.16373
121106366	chr12:121106366:G:A	1.81812e-12	-1.97252	-1.24499	1.20872e-08	-1.81989	-1.15122	1.06237e-05	-1.96456	-1.22339
121107037	chr12:121107037:G:A	5.72905e-12	-0.779935	-1.28982	2.1914e-08	-1.1119	-1.26423	3.3773e-05	-0.773352	-1.25801
121107219	chr12:121107219:T:C	1.22522e-11	-2.56711e-10	-1.3096	6.44244e-08	-2.56711e-10	-1.29777	6.95198e-05	-2.56711e-10	-1.30942
121107238	chr12:121107238:T:C	1.27466e-11	-2.56711e-10	-1.27004	7.24835e-08	-2.56711e-10	-1.1799	7.31531e-05	-2.56711e-10	-1.25847
121107336	chr12:121107336:G:A	2.3692e-11	-0.650166	-3.18773e-10	5.39678e-08	-1.47487	-3.18773e-10	0.000115597	-0.800921	-3.18773e-10
121107855	chr12:121107855:G:A	1.98492e-11	-2.56711e-10	-0.827142	9.08194e-08	-2.56711e-10	-0.954386	0.000111119	-2.56711e-10	-0.84043
121107941	chr12:121107941:G:C	1.2255e-11	-2.56711e-10	-1.30937	6.50002e-08	-2.56711e-10	-1.28887	6.95063e-05	-2.56711e-10	-1.30961
121108271	chr12:121108271:G:C	1.24552e-11	-2.56711e-10	-1.29317	6.37953e-08	-2.56711e-10	-1.30758	7.10546e-05	-2.56711e-10	-1.28758
121108326	chr12:121108326:C:T	7.12029e-12	-1.85236	-3.18773e-10	8.13384e-08	-1.06464	-3.18773e-10	4.47869e-05	-1.74911	-3.18773e-10
121108546	chr12:121108546:G:A	6.17528e-12	-0.693619	-1.30113	2.31569e-08	-1.03838	-1.28259	3.61354e-05	-0.686117	-1.27764
121108852	chr12:121108852:T:A	3.611e-11	-2.56711e-10	-0.228735	1.58918e-07	-2.56711e-10	-0.39487	0.000197257	-2.56711e-10	-0.266519
121108978	chr12:121108978:C:T	5.24752e-12	-1.50619	-0.651359	1.0876e-07	0.221667	-0.995784	4.68424e-05	-0.981688	-0.722551
121109628	chr12:121109628:A:G	9.12521e-12	-1.60426	-3.18773e-10	3.02679e-07	0.249412	-3.18773e-10	7.63608e-05	-1.21556	-3.18773e-10
121109652	chr12:121109652:G:A	6.61205e-12	-0.767912	-1.1585	2.54476e-08	-1.10459	-1.12205	4.10069e-05	-0.751623	-1.08566
121110801	chr12:121110801:A:T	6.89637e-12	-0.759199	-1.12511	2.66996e-08	-1.09717	-1.08144	4.31134e-05	-0.742751	-1.04444
121110892	chr12:121110892:G:T	3.01215e-12	-1.69289	-1.01976	9.57939e-09	-1.92022	-1.28342	1.21744e-05	-1.87819	-1.1735
121110972	chr12:121110972:A:C	2.11339e-11	-2.56711e-10	-0.764426	8.75397e-08	-2.56711e-10	-0.991167	0.000112523	-2.56711e-10	-0.827867
121111081	chr12:121111081:A:G	2.02022e-11	-2.56711e-10	-0.809515	9.2203e-08	-2.56711e-10	-0.939266	0.000113051	-2.56711e-10	-0.823188
121111119	chr12:121111119:T:C	6.61324e-12	-0.784797	-1.14143	2.5628e-08	-1.12032	-1.09926	4.11907e-05	-0.768739	-1.06408
121111141	chr12:121111141:T:C	6.53084e-12	-0.802309	-1.13646	2.54547e-08	-1.13258	-1.09378	4.07603e-05	-0.785231	-1.05809
121111654	chr12:121111654:C:T	6.65758e-12	-1.91955	-3.18773e-10	3.29233e-08	-1.96908	-3.18773e-10	3.93155e-05	-1.87941	-3.18773e-10
121111680	chr12:121111680:C:T	4.90278e-12	-0.959358	-1.26614	1.90821e-08	-1.26809	-1.24642	2.93319e-05	-0.94831	-1.22404
121111812	chr12:121111812:G:T	1.47019e-11	-2.56711e-10	-1.12733	6.67956e-08	-2.56711e-10	-1.26162	8.77198e-05	-2.56711e-10	-1.07688
121111820	chr12:121111820:C:T	4.37367e-12	-1.169	-1.1707	1.3233e-08	-1.72033	-1.16021	2.41957e-05	-1.25635	-1.1085
121111859	chr12:121111859:A:G	1.52806e-11	-0.47631	-0.612413	7.34518e-08	-0.755787	-0.410842	0.000103827	-0.326325	-0.581977
121111915	chr12:121111915:A:C	7.23406e-12	-0.713856	-1.12265	2.78662e-08	-1.05696	-1.07889	4.52585e-05	-0.697178	-1.04146
121112011	chr12:121112011:C:T	7.17127e-12	-0.725254	-1.11997	2.76777e-08	-1.06668	-1.07596	4.48849e-05	-0.708652	-1.03827
121112102	chr12:121112102:T:C	3.48476e-12	-1.67814	-0.888763	1.06457e-08	-1.92172	-1.17638	1.38252e-05	-1.86488	-1.05965
121112393	chr12:121112393:T:C	2.60996e-11	-2.56711e-10	-0.553386	1.1616e-07	-2.56711e-10	-0.708294	0.000145615	-2.56711e-10	-0.570059
121112616	chr12:121112616:T:A	2.01847e-11	-2.56711e-10	-0.810377	9.21328e-08	-2.56711e-10	-0.940028	0.000112955	-2.56711e-10	-0.824035
121112626	chr12:121112626:C:T	2.33005e-11	-2.56711e-10	-0.666831	9.56531e-08	-2.56711e-10	-0.902531	0.000142933	-2.56711e-10	-0.588655
121112756	chr12:121112756:T:C	3.0353e-12	-1.6852	-1.01979	9.54543e-09	-1.92369	-1.28351	1.22277e-05	-1.87374	-1.17358
121113032	chr12:121113032:G:A	1.38612e-11	-2.56711e-10	-1.18621	7.85981e-08	-2.56711e-10	-1.09891	8.08174e-05	-2.56711e-10	-1.15884
121113064	chr12:121113064:C:T	2.88723e-12	-1.682	-1.07301	1.10475e-08	-1.75879	-1.30227	1.08287e-05	-1.94945	-1.21938
121113290	chr12:121113290:G:A	2.39867e-11	-2.56711e-10	-0.637803	9.62258e-08	-2.56711e-10	-0.896562	0.000126675	-2.56711e-10	-0.709403
121113484	chr12:121113484:A:C	2.81507e-12	-1.69766	-1.08266	1.18361e-08	-1.73961	-1.2525	1.20302e-05	-1.93423	-1.12938
121113600	chr12:121113600:G:A	6.83363e-12	-1.49821	-0.395235	1.34123e-07	0.249709	-0.814211	6.03893e-05	-0.970601	-0.479615
121113780	chr12:121113780:C:T	1.25046e-11	-2.56711e-10	-1.28921	6.99681e-08	-2.56711e-10	-1.21522	7.15286e-05	-2.56711e-10	-1.28093
121113783	chr12:121113783:G:C	2.27322e-11	-2.56711e-10	-0.69152	9.22803e-08	-2.56711e-10	-0.938429	0.00012039	-2.56711e-10	-0.760294
121113789	chr12:121113789:T:C	2.14239e-11	-2.56711e-10	-0.750795	8.97743e-08	-2.56711e-10	-0.96596	0.000130879	-2.56711e-10	-0.676754
121114221	chr12:121114221:C:T	6.88916e-12	-1.88536	-3.18773e-10	3.46567e-08	-1.91777	-3.18773e-10	3.88165e-05	-1.89218	-3.18773e-10
121114289	chr12:121114289:A:G	2.64736e-12	-1.96792	-0.873822	1.53209e-08	-1.85141	-0.882631	1.72758e-05	-1.88176	-0.819956
121114298	chr12:121114298:A:C	4.10107e-11	-0.101471	-3.18773e-10	7.09975e-08	-1.20061	-3.18773e-10	0.000172694	-0.399508	-3.18773e-10
121114530	chr12:121114530:G:A	1.33982e-11	-2.56711e-10	-1.22018	7.36179e-08	-2.56711e-10	-1.16437	7.84517e-05	-2.56711e-10	-1.18854
121114559	chr12:121114559:TG:T	8.22424e-12	-1.50115	-0.207064	1.53595e-07	0.242909	-0.67185	7.19732e-05	-0.974933	-0.299801
121114618	chr12:121114618:G:A	1.8282e-12	-1.97161	-1.24037	9.99046e-09	-1.86923	-1.2924	1.10453e-05	-1.91159	-1.23744
121114706	chr12:121114706:T:C	1.82429e-12	-1.9723	-1.24181	9.89496e-09	-1.87812	-1.29311	1.09534e-05	-1.91847	-1.23891
121114809	chr12:121114809:C:T	1.84471e-12	-1.96934	-1.23364	1.01992e-08	-1.85199	-1.28896	1.12714e-05	-1.89818	-1.23057
121114861	chr12:121114861:G:A	1.40563e-11	-2.56711e-10	-1.17224	7.22611e-08	-2.56711e-10	-1.18297	7.89939e-05	-2.56711e-10	-1.18166
121114875	chr12:121114875:T:C	1.31874e-11	-2.56711e-10	-1.23604	7.35468e-08	-2.56711e-10	-1.16534	7.64383e-05	-2.56711e-10	-1.21454
121114904	chr12:121114904:G:A	1.84505e-12	-1.97209	-1.23071	9.97938e-09	-1.87539	-1.28735	1.10995e-05	-1.91652	-1.22761
121114945	chr12:121114945:C:T	1.84225e-12	-1.96988	-1.23444	1.01611e-08	-1.85532	-1.28938	1.12327e-05	-1.9008	-1.23139
121114946	chr12:121114946:C:G	1.8442e-12	-1.96882	-1.23444	1.02274e-08	-1.84881	-1.28938	1.12902e-05	-1.8957	-1.23139
121115512	chr12:121115512:C:T	1.83396e-12	-1.97064	-1.23818	1.0088e-08	-1.86066	-1.29126	1.11436e-05	-1.90498	-1.23518
121115627	chr12:121115627:C:T	1.82758e-12	-1.9687	-1.24361	1.01864e-08	-1.84821	-1.294	1.11905e-05	-1.89521	-1.24075
121115719	chr12:121115719:C:G	1.28448e-11	-2.56711e-10	-1.26237	7.36106e-08	-2.56711e-10	-1.16447	7.37567e-05	-2.56711e-10	-1.25026
121116031	chr12:121116031:T:C	1.80703e-12	-1.96758	-1.25604	1.01765e-08	-1.8435	-1.29967	1.10971e-05	-1.89092	-1.25342
121116076	chr12:121116076:A:G	1.80864e-12	-1.96776	-1.25497	1.01807e-08	-1.84355	-1.29921	1.11046e-05	-1.89134	-1.25233
121116244	chr12:121116244:C:A	1.81687e-12	-1.97251	-1.24568	1.20873e-08	-1.8188	-1.1523	1.06168e-05	-1.9644	-1.22419
121116375	chr12:121116375:G:A	4.24162e-12	-1.80847	-0.561891	2.05044e-08	-1.43381	-1.00881	2.34255e-05	-1.76209	-0.635117
121116620	chr12:121116620:G:A	4.59417e-12	-1.5661	-0.724413	8.15955e-08	-0.00776394	-1.05372	3.90233e-05	-0.963508	-0.923362
121116665	chr12:121116665:A:G	3.35567e-11	-2.56711e-10	-0.302068	1.46155e-07	-2.56711e-10	-0.478594	0.000183195	-2.56711e-10	-0.340478
121116865	chr12:121116865:A:C	3.19344e-12	-1.71336	-0.940846	2.3569e-08	-1.29362	-1.00971	1.2363e-05	-1.96151	-1.0748
121116962	chr12:121116962:G:C	1.39498e-11	-2.56711e-10	-1.17984	6.86889e-08	-2.56711e-10	-1.23367	7.86326e-05	-2.56711e-10	-1.18624
121116969	chr12:121116969:A:G	1.39498e-11	-2.56711e-10	-1.17984	6.86889e-08	-2.56711e-10	-1.23367	7.86326e-05	-2.56711e-10	-1.18624
121117304	chr12:121117304:A:T	2.96328e-12	-1.9705	-0.758504	1.82695e-08	-1.79234	-0.765692	1.74266e-05	-1.95484	-0.738187
121117526	chr12:121117526:G:A	2.01754e-11	-2.56711e-10	-0.810842	9.21315e-08	-2.56711e-10	-0.940042	0.000112889	-2.56711e-10	-0.82462
121117690	chr12:121117690:G:T	1.99209e-12	-1.97248	-1.15364	9.88853e-09	-1.96481	-1.20708	1.15738e-05	-1.96383	-1.13845
121117694	chr12:121117694:T:G	2.02393e-12	-1.97241	-1.13786	1.00106e-08	-1.96541	-1.1942	1.17732e-05	-1.96327	-1.12193
121117710	chr12:121117710:T:C	2.02431e-12	-1.97161	-1.13846	9.9796e-09	-1.96802	-1.1947	1.1809e-05	-1.9596	-1.12257
121117737	chr12:121117737:G:A	1.34189e-11	-2.56711e-10	-1.21864	7.37637e-08	-2.56711e-10	-1.16239	7.85927e-05	-2.56711e-10	-1.18675
121117757	chr12:121117757:C:T	1.9364e-11	-2.56711e-10	-0.851887	8.89267e-08	-2.56711e-10	-0.975446	0.000108416	-2.56711e-10	-0.865049
121117949	chr12:121117949:A:C	2.02786e-11	-2.56711e-10	-0.805739	9.24934e-08	-2.56711e-10	-0.936122	0.000113477	-2.56711e-10	-0.819423
121117963	chr12:121117963:C:T	1.7737e-12	-1.96718	-1.27506	1.1063e-08	-1.84922	-1.21043	1.14628e-05	-1.8746	-1.23731
121118056	chr12:121118056:C:T	1.84033e-12	-1.96383	-1.24154	1.18428e-08	-1.83399	-1.15755	1.21587e-05	-1.86143	-1.19155
121118239	chr12:121118239:A:G	3.72698e-11	-2.56711e-10	-0.19712	2.36663e-07	-2.56711e-10	0.00337705	0.000222399	-2.56711e-10	-0.146553
121118719	chr12:121118719:G:T	7.52182e-12	-1.46495	-0.332549	1.51338e-07	0.322876	-0.766616	6.72893e-05	-0.922397	-0.419629
121118808	chr12:121118808:T:C	1.94014e-12	-1.97149	-1.18105	1.28495e-08	-1.84812	-1.06183	1.13371e-05	-1.96999	-1.15296
121119051	chr12:121119051:A:C	4.36541e-12	-1.68441	-0.657185	3.04319e-08	-1.14113	-0.906633	2.41445e-05	-1.59964	-0.767325
121119237	chr12:121119237:C:A	2.02184e-12	-1.97252	-1.13878	1.00117e-08	-1.96454	-1.19496	1.17506e-05	-1.96422	-1.1229
121119458	chr12:121119458:A:G	2.02355e-12	-1.97241	-1.13805	1.00586e-08	-1.96047	-1.19436	1.1721e-05	-1.96751	-1.12213
121119466	chr12:121119466:G:C	2.98858e-12	-1.73915	-0.981358	9.92689e-09	-1.89705	-1.27096	1.21804e-05	-1.90439	-1.14681
121119578	chr12:121119578:A:G	6.93199e-12	-1.83852	-0.040638	4.08307e-08	-1.17282	-0.581005	3.99643e-05	-1.75798	-0.10506
121119995	chr12:121119995:A:G	1.29579e-11	-2.56711e-10	-1.2536	7.08318e-08	-2.56711e-10	-1.20295	7.55152e-05	-2.56711e-10	-1.22669
121120038	chr12:121120038:G:T	6.39307e-12	-1.96009	-3.18773e-10	3.55591e-08	-1.89206	-3.18773e-10	3.5937e-05	-1.96926	-3.18773e-10
121120212	chr12:121120212:A:G	2.96717e-12	-1.73139	-0.996303	9.83288e-09	-1.90146	-1.27607	1.21054e-05	-1.90012	-1.15726
121120392	chr12:121120392:T:C	1.96847e-12	-1.97241	-1.16564	1.02898e-08	-1.88015	-1.25196	1.17952e-05	-1.92075	-1.16258
121120532	chr12:121120532:G:A	2.35264e-11	-2.56711e-10	-0.657181	1.73209e-07	-2.56711e-10	-0.308757	0.000128701	-2.56711e-10	-0.693534
121120609	chr12:121120609:T:C	1.29307e-11	-2.56711e-10	-1.2557	7.44637e-08	-2.56711e-10	-1.15295	7.43082e-05	-2.56711e-10	-1.24281
121120620	chr12:121120620:T:C	5.07908e-12	-1.40293	-0.78724	1.57834e-07	0.51896	-0.920673	4.71116e-05	-0.806432	-0.892076
121120621	chr12:121120621:G:A	1.54917e-11	-2.56711e-10	-1.075	7.41259e-08	-2.56711e-10	-1.15749	8.71336e-05	-2.56711e-10	-1.08359
121121061	chr12:121121061:T:C	2.97215e-12	-1.72983	-0.996186	9.82164e-09	-1.90269	-1.27598	1.21166e-05	-1.89926	-1.15719
121121205	chr12:121121205:A:T	1.15492e-11	-1.36869	-3.18773e-10	7.67289e-08	-1.12298	-3.18773e-10	7.08767e-05	-1.29009	-3.18773e-10
121121430	chr12:121121430:C:T	1.54232e-10	1.10781	0.115343	1.75031e-07	-0.431753	0.133459	0.000537733	0.572006	0.164328
121121506	chr12:121121506:G:A	6.97172e-12	-1.46981	-0.403636	1.41754e-07	0.309841	-0.819003	6.24238e-05	-0.929448	-0.487633
121121607	chr12:121121607:G:A	1.31806e-11	-1.23656	-3.18773e-10	2.66778e-07	0.123157	-3.18773e-10	0.000102096	-0.925116	-3.18773e-10
121122078	chr12:121122078:T:A	3.18679e-11	-2.56711e-10	-0.353706	1.2069e-07	-2.56711e-10	-0.670033	0.000204236	-2.56711e-10	-0.231749
121122449	chr12:121122449:G:T	1.3513e-11	-2.56711e-10	-1.21166	7.44409e-08	-2.56711e-10	-1.15325	7.9243e-05	-2.56711e-10	-1.17851
121122848	chr12:121122848:G:A	1.27603e-11	-2.56711e-10	-1.26896	6.75593e-08	-2.56711e-10	-1.25025	7.27638e-05	-2.56711e-10	-1.26381
121122861	chr12:121122861:G:A	4.9906e-12	-1.05132	-1.15643	1.648e-08	-1.60598	-1.05513	2.77515e-05	-1.08045	-1.14729
121122889	chr12:121122889:C:T	1.23498e-11	-2.56711e-10	-1.30167	6.41929e-08	-2.56711e-10	-1.30137	6.95091e-05	-2.56711e-10	-1.30957
121122921	chr12:121122921:T:A	4.94784e-12	-1.05211	-1.16424	1.63086e-08	-1.6064	-1.06516	2.75204e-05	-1.08076	-1.15534
121123032	chr12:121123032:G:A	7.46775e-12	-1.80471	-3.18773e-10	3.28467e-08	-1.97141	-3.18773e-10	4.1719e-05	-1.82007	-3.18773e-10
121123115	chr12:121123115:TC:T	6.73643e-12	-1.90777	-3.18773e-10	6.19978e-08	-1.33616	-3.18773e-10	4.67656e-05	-1.70588	-3.18773e-10
121123168	chr12:121123168:T:C	5.85332e-12	-1.38665	-0.661646	1.39697e-07	0.477047	-1.00083	5.48634e-05	-0.814234	-0.731947
121123249	chr12:121123249:C:T	2.20396e-12	-1.72364	-1.30141	1.03838e-08	-1.9071	-1.2159	1.05173e-05	-1.89624	-1.30177
121123418	chr12:121123418:C:T	1.26689e-10	1.2354	-0.208968	1.24282e-07	-0.355599	-0.28511	0.000430346	0.695179	-0.181618
121123603	chr12:121123603:C:T	1.22697e-11	-1.30817	-3.18773e-10	6.27737e-08	-1.32372	-3.18773e-10	5.57594e-05	-1.52998	-3.18773e-10
121123617	chr12:121123617:T:C	3.26986e-11	-2.56711e-10	-0.327973	1.23065e-07	-2.56711e-10	-0.650543	0.00021012	-2.56711e-10	-0.203348
121123903	chr12:121123903:C:T	1.38924e-11	-2.56711e-10	-1.18396	7.70052e-08	-2.56711e-10	-1.11939	8.18104e-05	-2.56711e-10	-1.14662
121124006	chr12:121124006:AG:A	4.96009e-12	-1.0483	-1.16558	1.63322e-08	-1.60331	-1.06681	2.75561e-05	-1.0781	-1.15671
121124039	chr12:121124039:CA:C	6.65873e-12	-1.91938	-3.18773e-10	4.09403e-08	-1.75114	-3.18773e-10	3.67337e-05	-1.94733	-3.18773e-10
121124065	chr12:121124065:A:C	1.74361e-12	-1.96633	-1.29302	1.10252e-08	-1.82076	-1.24232	1.13588e-05	-1.85672	-1.26431
121124118	chr12:121124118:C:T	1.10119e-10	1.10406	-0.217807	1.12299e-07	-0.448471	-0.29362	0.000378674	0.576219	-0.190573
121124134	chr12:121124134:T:C	1.28757e-11	-2.56711e-10	-1.25996	7.39099e-08	-2.56711e-10	-1.16041	7.39547e-05	-2.56711e-10	-1.24758
121124233	chr12:121124233:T:C	9.14739e-12	-1.41632	-0.185514	1.85557e-07	0.41613	-0.656024	8.28422e-05	-0.85387	-0.28022
121124301	chr12:121124301:G:A	5.05279e-12	-1.03774	-1.15762	1.65954e-08	-1.59754	-1.0566	2.80959e-05	-1.06689	-1.14852
121124332	chr12:121124332:G:A	4.98042e-12	-1.0351	-1.17469	1.62649e-08	-1.59548	-1.07877	2.76829e-05	-1.0641	-1.16611
121124679	chr12:121124679:A:G	2.65683e-11	-0.510086	-0.0254994	7.55848e-08	-0.917672	-0.220332	0.000186584	-0.422545	0.100399
121124787	chr12:121124787:CCT:C	1.77198e-12	-1.97206	-1.27115	1.09842e-08	-1.81102	-1.25577	1.03651e-05	-1.95577	-1.25682
121125213	chr12:121125213:C:T	1.84666e-12	-1.90036	-1.30157	1.22542e-08	-1.74342	-1.21397	9.76633e-06	-1.97048	-1.30161
121125366	chr12:121125366:G:A	1.00087e-11	-1.51185	-3.18773e-10	4.34405e-08	-1.69187	-3.18773e-10	5.38626e-05	-1.56459	-3.18773e-10
121125490	chr12:121125490:C:T	1.28075e-11	-0.217682	-1.04759	5.23588e-08	-0.533789	-0.971349	8.74195e-05	-0.0424439	-1.03787
121125583	chr12:121125583:A:T	1.22942e-11	-0.218528	-1.08765	5.00623e-08	-0.53281	-1.01718	8.39198e-05	-0.042393	-1.07877
121125678	chr12:121125678:C:T	7.08079e-12	-1.41441	-0.443513	1.56223e-07	0.433383	-0.845357	6.49849e-05	-0.851772	-0.525101
121125862	chr12:121125862:G:A	1.97984e-11	-2.56711e-10	-0.829702	9.06305e-08	-2.56711e-10	-0.956468	0.000110823	-2.56711e-10	-0.843091
121125906	chr12:121125906:G:A	1.30077e-11	-0.252735	-0.997027	5.35466e-08	-0.565866	-0.91684	8.88363e-05	-0.0771466	-0.987086
121125991	chr12:121125991:G:C	6.75535e-12	-1.90497	-3.18773e-10	6.90056e-08	-1.22907	-3.18773e-10	4.15602e-05	-1.82388	-3.18773e-10
121126019	chr12:121126019:G:A	1.63023e-11	-2.56711e-10	-1.024	7.54696e-08	-2.56711e-10	-1.13953	9.0699e-05	-2.56711e-10	-1.04348
121126120	chr12:121126120:G:A	1.32868e-11	-0.337755	-0.890776	5.57392e-08	-0.644112	-0.798463	9.08914e-05	-0.162226	-0.879137
121126151	chr12:121126151:A:G	1.29362e-11	-2.56711e-10	-1.25528	7.02097e-08	-2.56711e-10	-1.21177	7.40742e-05	-2.56711e-10	-1.24596
121126314	chr12:121126314:A:G	1.81673e-12	-1.96625	-1.25201	1.26035e-08	-1.76584	-1.16344	1.07303e-05	-1.94624	-1.23171
121126522	chr12:121126522:T:A	1.31064e-11	-2.56711e-10	-1.2422	7.61619e-08	-2.56711e-10	-1.1304	7.54224e-05	-2.56711e-10	-1.22792
121126588	chr12:121126588:C:T	2.93515e-11	-0.388194	-0.0477654	1.19506e-07	-0.692158	0.0122684	0.000202467	-0.206032	-0.0344162
121126595	chr12:121126595:T:C	1.36715e-11	-0.26211	-0.937883	5.65894e-08	-0.575781	-0.851656	9.36385e-05	-0.0845442	-0.927042
121126660	chr12:121126660:C:T	3.03301e-11	-0.353819	-0.0493436	1.2313e-07	-0.660876	0.0108552	0.000209739	-0.169068	-0.036094
121126812	chr12:121126812:C:A	3.19551e-11	-0.327998	-0.0229729	1.29359e-07	-0.638314	0.0376489	0.000221121	-0.142787	-0.00952911
121126862	chr12:121126862:G:A	9.06265e-12	-1.61114	-3.18773e-10	5.92647e-08	-1.38124	-3.18773e-10	4.62303e-05	-1.71739	-3.18773e-10
121127114	chr12:121127114:T:C	1.41708e-11	-0.254881	-0.909242	6.90222e-08	-0.55538	-0.673451	9.68375e-05	-0.118823	-0.85917
121127146	chr12:121127146:C:T	9.04114e-12	-1.61352	-3.18773e-10	5.90295e-08	-1.38522	-3.18773e-10	4.61082e-05	-1.72004	-3.18773e-10
121127333	chr12:121127333:T:C	1.25904e-11	-2.56711e-10	-1.28237	6.3771e-08	-2.56711e-10	-1.30796	7.18944e-05	-2.56711e-10	-1.27583
121128067	chr12:121128067:C:T	3.00516e-11	-0.379898	-0.0324907	1.22049e-07	-0.68712	0.0282841	0.000206845	-0.199811	-0.0192461
121128147	chr12:121128147:G:T	6.4329e-12	-1.95388	-3.18773e-10	3.31266e-08	-1.96292	-3.18773e-10	3.68606e-05	-1.94388	-3.18773e-10
121128204	chr12:121128204:A:C	1.25711e-11	-2.56711e-10	-1.28391	6.37479e-08	-2.56711e-10	-1.30832	7.177e-05	-2.56711e-10	-1.27756
121128401	chr12:121128401:C:T	2.02349e-10	1.14931	0.34538	2.78672e-07	-0.39452	0.561296	0.000712325	0.56559	0.451916
121128742	chr12:121128742:G:A	1.80004e-11	-2.56711e-10	-0.924912	7.7618e-08	-2.56711e-10	-1.11146	9.68366e-05	-2.56711e-10	-0.978002
121129287	chr12:121129287:A:C	1.26407e-11	-2.56711e-10	-1.27838	6.38458e-08	-2.56711e-10	-1.30679	7.22123e-05	-2.56711e-10	-1.27142
121129382	chr12:121129382:C:T	3.91381e-12	-1.30277	-1.14802	1.41023e-07	0.708477	-1.22281	3.972e-05	-0.662397	-1.20678
121129567	chr12:121129567:G:A	1.40824e-11	-2.56711e-10	-1.17038	8.03505e-08	-2.56711e-10	-1.07686	8.22314e-05	-2.56711e-10	-1.14149
121129928	chr12:121129928:T:G	1.82259e-12	-1.97234	-1.24271	1.10709e-08	-1.83843	-1.22052	1.06282e-05	-1.96352	-1.224
121130068	chr12:121130068:G:A	1.88722e-11	-2.56711e-10	-0.877612	8.04177e-08	-2.56711e-10	-1.07602	0.000101245	-2.56711e-10	-0.933486
121130109	chr12:121130109:C:T	1.89498e-12	-1.96566	-1.21043	1.04311e-08	-1.97226	-1.14621	1.10696e-05	-1.95025	-1.19657
121130112	chr12:121130112:G:C	1.77887e-12	-1.96319	-1.27614	1.12847e-08	-1.82744	-1.21237	1.16526e-05	-1.85671	-1.23879
121130188	chr12:121130188:T:A	1.38498e-11	-2.56711e-10	-1.18703	7.3423e-08	-2.56711e-10	-1.16702	7.96314e-05	-2.56711e-10	-1.17362
121130398	chr12:121130398:T:C	1.89979e-12	-1.9688	-1.20476	1.29582e-08	-1.7734	-1.12814	1.12047e-05	-1.95041	-1.18429
121130948	chr12:121130948:A:G	1.27973e-11	-2.56711e-10	-1.26607	6.38398e-08	-2.56711e-10	-1.30688	7.3273e-05	-2.56711e-10	-1.25684
121131071	chr12:121131071:G:A	1.72171e-12	-1.96804	-1.30394	1.03774e-08	-1.84228	-1.28135	1.0575e-05	-1.88688	-1.30565
121131079	chr12:121131079:G:C	1.77868e-11	-2.56711e-10	-0.93685	7.8701e-08	-2.56711e-10	-1.0976	9.46059e-05	-2.56711e-10	-1.00131
121131093	chr12:121131093:A:G	1.7845e-12	-1.96066	-1.2755	1.14017e-08	-1.8182	-1.21129	1.17584e-05	-1.84859	-1.23787
121131102	chr12:121131102:C:T	1.59848e-11	-2.56711e-10	-1.04367	7.2936e-08	-2.56711e-10	-1.17368	8.59654e-05	-2.56711e-10	-1.09708
121131142	chr12:121131142:C:G	9.42249e-12	-1.23778	-0.334428	2.35638e-07	0.766416	-0.76738	9.18762e-05	-0.60991	-0.420676
121131322	chr12:121131322:C:T	1.03761e-11	-1.84757	0.371771	4.09368e-08	-1.22109	-0.530135	5.18882e-05	-1.73393	0.131998
121131652	chr12:121131652:T:C	1.72332e-11	-2.56711e-10	-0.968467	7.5856e-08	-2.56711e-10	-1.13442	9.14542e-05	-2.56711e-10	-1.03519
121131831	chr12:121131831:T:C	1.74972e-12	-1.97181	-1.28404	9.743e-09	-1.91908	-1.26763	1.05123e-05	-1.94536	-1.25312
121132133	chr12:121132133:A:C	1.73742e-12	-1.96879	-1.29411	1.0521e-08	-1.84661	-1.26328	1.06296e-05	-1.89018	-1.2972
121132143	chr12:121132143:GT:G	1.86056e-11	-2.56711e-10	-0.891841	7.95447e-08	-2.56711e-10	-1.08694	9.98564e-05	-2.56711e-10	-0.947295
121132344	chr12:121132344:A:G	1.7671e-12	-1.96985	-1.27611	1.09221e-08	-1.86014	-1.21233	1.13202e-05	-1.88568	-1.23875
121132540	chr12:121132540:A:G	8.47947e-12	-1.19896	-0.478692	2.1357e-07	0.782188	-0.881481	8.52998e-05	-0.549513	-0.555342
121132673	chr12:121132673:A:G	2.02107e-12	-1.81971	-1.29197	1.27104e-08	-1.84498	-1.07585	1.09212e-05	-1.94317	-1.21715
121133653	chr12:121133653:C:A	2.65128e-11	-2.56711e-10	-0.537676	1.18235e-07	-2.56711e-10	-0.690586	0.000147922	-2.56711e-10	-0.554345
121133662	chr12:121133662:C:A	1.96545e-12	-1.83017	-1.30941	1.21509e-08	-1.83949	-1.12636	1.02375e-05	-1.94714	-1.27783
121133843	chr12:121133843:C:T	1.76764e-12	-1.94407	-1.30159	1.13573e-08	-1.77149	-1.2619	1.17941e-05	-1.80333	-1.28011
121133976	chr12:121133976:G:A	2.75581e-11	-1.10961	0.610598	7.6866e-07	1.05296	0.128427	0.000277714	-0.454884	0.530447
121134333	chr12:121134333:A:G	1.46753e-11	-2.56711e-10	-1.12914	9.00375e-08	-2.56711e-10	-0.963032	8.56271e-05	-2.56711e-10	-1.10103
121134542	chr12:121134542:T:C	1.75986e-11	-2.56711e-10	-0.947483	7.49046e-08	-2.56711e-10	-1.14704	9.41221e-05	-2.56711e-10	-1.00643
121134783	chr12:121134783:CT:C	3.00654e-11	-2.56711e-10	-0.41193	1.16304e-07	-2.56711e-10	-0.70705	0.000192183	-2.56711e-10	-0.292579
121135106	chr12:121135106:C:T	1.89311e-11	-2.56711e-10	-0.874499	7.86119e-08	-2.56711e-10	-1.09874	0.000100358	-2.56711e-10	-0.942281
121135107	chr12:121135107:A:G	1.43545e-11	-2.56711e-10	-1.15124	8.71195e-08	-2.56711e-10	-0.995978	8.35327e-05	-2.56711e-10	-1.12579
121135286	chr12:121135286:C:T	1.25897e-11	-2.56711e-10	-1.28242	6.378e-08	-2.56711e-10	-1.30782	7.18923e-05	-2.56711e-10	-1.27586
121135287	chr12:121135287:A:G	1.38513e-11	-2.56711e-10	-1.18693	8.27518e-08	-2.56711e-10	-1.04741	8.03884e-05	-2.56711e-10	-1.16416
121135818	chr12:121135818:C:T	4.38898e-11	0.588157	-0.621779	5.42889e-08	-0.774161	-0.694777	0.00015959	0.121016	-0.599438
121135833	chr12:121135833:A:G	2.01892e-12	-1.88289	-1.22985	1.08686e-08	-1.76814	-1.30923	9.97478e-06	-1.9644	-1.28657
121136532	chr12:121136532:G:A	1.63886e-11	-2.56711e-10	-1.01872	7.73148e-08	-2.56711e-10	-1.11537	9.02802e-05	-2.56711e-10	-1.04811
121136607	chr12:121136607:C:T	1.8428e-12	-1.96184	-1.24217	1.0457e-08	-1.81548	-1.30051	1.1366e-05	-1.85267	-1.26773
121136669	chr12:121136669:T:A	1.3811e-11	-2.56711e-10	-1.18984	8.33786e-08	-2.56711e-10	-1.03987	8.18235e-05	-2.56711e-10	-1.14646
121137179	chr12:121137179:G:A	1.25826e-11	-2.56711e-10	-1.28299	6.85799e-08	-2.56711e-10	-1.23526	7.23372e-05	-2.56711e-10	-1.26969
121137801	chr12:121137801:C:T	1.29019e-11	-2.56711e-10	-1.25793	7.09464e-08	-2.56711e-10	-1.20133	7.42184e-05	-2.56711e-10	-1.24402
121138121	chr12:121138121:G:A	2.40757e-12	-1.96109	-0.975598	1.41027e-08	-1.89935	-0.917538	1.39116e-05	-1.97255	-0.945759
121138184	chr12:121138184:G:A	1.9056e-12	-1.96457	-1.20594	1.02923e-08	-1.8782	-1.25366	1.07512e-05	-1.97248	-1.20353
121138503	chr12:121138503:G:A	1.60164e-11	-2.56711e-10	-1.04169	7.67066e-08	-2.56711e-10	-1.12327	9.00854e-05	-2.56711e-10	-1.05027
121138641	chr12:121138641:G:A	1.41414e-11	-2.56711e-10	-1.16619	8.46729e-08	-2.56711e-10	-1.02446	8.38106e-05	-2.56711e-10	-1.12247
121138849	chr12:121138849:C:A	2.26757e-12	-1.85885	-1.13775	1.27312e-08	-1.63814	-1.28106	1.05849e-05	-1.96357	-1.22803
121139090	chr12:121139090:T:C	2.22402e-11	-2.56711e-10	-0.713403	8.82543e-08	-2.56711e-10	-0.983036	0.000116238	-2.56711e-10	-0.795386
121139509	chr12:121139509:G:A	1.30705e-11	-2.56711e-10	-1.24495	6.52546e-08	-2.56711e-10	-1.28496	7.48544e-05	-2.56711e-10	-1.23548
121139809	chr12:121139809:A:G	4.91215e-12	-0.927929	-1.29566	9.70508e-09	-1.89732	-1.29329	1.8225e-05	-1.38214	-1.2661
121139831	chr12:121139831:T:C	2.77774e-11	-2.56711e-10	-0.491083	1.16985e-07	-2.56711e-10	-0.701217	0.000149439	-2.56711e-10	-0.544141
121139900	chr12:121139900:G:T	1.31143e-11	-2.56711e-10	-1.2416	7.34702e-08	-2.56711e-10	-1.16638	7.62056e-05	-2.56711e-10	-1.21759
121139975	chr12:121139975:G:A	2.03708e-12	-1.86124	-1.24255	1.234e-08	-1.65401	-1.2964	9.7897e-06	-1.96659	-1.30311
121140044	chr12:121140044:T:C	6.94372e-12	-1.01911	-0.858358	1.58244e-08	-1.91078	-0.790924	2.92893e-05	-1.45634	-0.717468
121140089	chr12:121140089:C:T	6.5034e-12	-0.957328	-0.985651	1.55531e-08	-1.88658	-0.83242	2.64818e-05	-1.44437	-0.8302
121140184	chr12:121140184:T:C	7.115e-12	-0.9653	-0.8878	1.7337e-08	-1.88817	-0.722249	2.95608e-05	-1.45149	-0.713087
121140318	chr12:121140318:C:T	1.24099e-11	-2.56711e-10	-1.29681	6.64894e-08	-2.56711e-10	-1.26622	7.07204e-05	-2.56711e-10	-1.29229
121140548	chr12:121140548:T:C	1.76338e-12	-1.97025	-1.27782	1.09694e-08	-1.85305	-1.2151	1.12285e-05	-1.89163	-1.24094
121140584	chr12:121140584:T:C	6.2502e-12	-1.00784	-0.974847	1.55608e-08	-1.90038	-0.818126	2.57844e-05	-1.46018	-0.841083
121140647	chr12:121140647:G:A	1.77046e-12	-1.96636	-1.2777	1.12182e-08	-1.83079	-1.21493	1.14392e-05	-1.87317	-1.24081
121140816	chr12:121140816:G:A	1.40175e-11	-1.175	-3.18773e-10	4.26153e-08	-1.71105	-3.18773e-10	3.98267e-05	-1.86649	-3.18773e-10
121140919	chr12:121140919:C:A	6.59116e-12	-0.955991	-0.973585	1.5805e-08	-1.88561	-0.817322	2.68287e-05	-1.42184	-0.839717
121140922	chr12:121140922:C:A	6.35335e-12	-0.981721	-0.9846	1.54827e-08	-1.89304	-0.830496	2.59834e-05	-1.4408	-0.852772
121141221	chr12:121141221:T:G	2.67882e-12	-1.97247	-0.857455	8.94128e-08	-0.0342078	-0.935787	1.51718e-05	-1.8189	-1.01269
121141275	chr12:121141275:A:G	6.27701e-12	-1.01234	-0.966072	1.56987e-08	-1.90194	-0.807743	2.59696e-05	-1.46337	-0.830733
121141337	chr12:121141337:G:A	7.62593e-12	-1.78375	-3.18773e-10	3.70457e-08	-1.85111	-3.18773e-10	5.61167e-05	-1.52359	-3.18773e-10
121141487	chr12:121141487:G:C	1.72525e-12	-1.9704	-1.29953	1.00166e-08	-1.85091	-1.3081	9.79617e-06	-1.96974	-1.2993
121141609	chr12:121141609:T:C	1.84047e-12	-1.97103	-1.23426	1.05008e-08	-1.84818	-1.26362	1.03571e-05	-1.96982	-1.24353
121141870	chr12:121141870:C:T	7.06564e-12	-1.09283	-0.767231	1.87756e-08	-1.92337	-0.607331	3.0882e-05	-1.51831	-0.602543
121142152	chr12:121142152:G:A	3.93612e-11	-1.03029	0.887764	7.30762e-08	-1.92476	0.753002	0.000187789	-1.44137	1.12566
121142307	chr12:121142307:A:G	1.27498e-11	-2.56711e-10	-1.26979	7.00363e-08	-2.56711e-10	-1.21425	7.34933e-05	-2.56711e-10	-1.25383
121142592	chr12:121142592:T:C	1.2493e-11	-2.56711e-10	-1.29014	6.36823e-08	-2.56711e-10	-1.30935	7.12748e-05	-2.56711e-10	-1.28448
121142772	chr12:121142772:C:A	1.60164e-11	-2.56711e-10	-1.04169	7.67066e-08	-2.56711e-10	-1.12327	9.00854e-05	-2.56711e-10	-1.05027
121142950	chr12:121142950:G:A	2.54048e-11	-0.997097	0.416732	4.21423e-08	-1.92109	0.198886	0.000115795	-1.40617	0.606969
121143182	chr12:121143182:G:A	4.91788e-11	-0.871142	0.951301	8.07705e-08	-1.88633	0.814682	0.000226117	-1.32239	1.19241
121143424	chr12:121143424:C:T	1.40039e-11	-2.56711e-10	-1.17597	7.89155e-08	-2.56711e-10	-1.09488	7.79266e-05	-2.56711e-10	-1.19526
121143590	chr12:121143590:C:G	1.27811e-11	-2.56711e-10	-1.26734	6.44196e-08	-2.56711e-10	-1.29784	7.30708e-05	-2.56711e-10	-1.2596
121143878	chr12:121143878:T:C	1.80481e-12	-1.9578	-1.26705	1.16763e-08	-1.81028	-1.19542	1.2057e-05	-1.83688	-1.2245
121143935	chr12:121143935:T:C	6.53478e-12	-1.03291	-0.905256	1.54116e-08	-1.91299	-0.815143	2.74495e-05	-1.46545	-0.773229
121144179	chr12:121144179:G:T	3.79699e-11	-1.33597	1.15746	7.59504e-07	0.621892	0.547515	0.000349166	-0.75622	1.06074
121144180	chr12:121144180:C:T	3.74109e-11	-1.34489	1.15155	7.41799e-07	0.603343	0.542476	0.000342881	-0.768633	1.05499
121144245	chr12:121144245:T:C	2.53439e-11	-1.31979	0.737028	5.40665e-07	0.648525	0.181017	0.000235951	-0.734788	0.647383
121144437	chr12:121144437:G:A	1.88477e-12	-1.90766	-1.27384	1.40079e-08	-1.54556	-1.27808	9.66866e-06	-1.97257	-1.30957
121145546	chr12:121145546:G:A	1.22673e-11	-2.56711e-10	-1.30836	6.36672e-08	-2.56711e-10	-1.30959	6.95184e-05	-2.56711e-10	-1.30944
121146025	chr12:121146025:G:A	2.09459e-12	-1.95676	-1.11919	1.17689e-08	-1.90174	-1.09606	1.16695e-05	-1.97178	-1.12226
121146134	chr12:121146134:A:G	1.81372e-12	-1.96827	-1.25166	1.14868e-08	-1.84864	-1.17342	1.18408e-05	-1.87513	-1.20434
121146190	chr12:121146190:C:T	1.71223e-12	-1.9687	-1.30881	1.01881e-08	-1.86264	-1.2794	9.71841e-06	-1.97182	-1.30519
121146357	chr12:121146357:A:G	5.00674e-12	-1.79885	-0.405664	2.55476e-08	-1.40656	-0.816156	2.7439e-05	-1.76915	-0.469908
121146571	chr12:121146571:G:A	3.50723e-11	-2.56711e-10	-0.257894	1.33298e-07	-2.56711e-10	-0.570672	0.00018019	-2.56711e-10	-0.357015
121146595	chr12:121146595:C:T	2.82618e-11	-2.56711e-10	-0.473793	1.05524e-07	-2.56711e-10	-0.804324	0.000146433	-2.56711e-10	-0.564458
121146718	chr12:121146718:G:A	1.50767e-11	-2.56711e-10	-1.10215	8.26712e-08	-2.56711e-10	-1.04839	8.44775e-05	-2.56711e-10	-1.11454
121147187	chr12:121147187:G:A	1.75853e-12	-1.96539	-1.28544	1.10211e-08	-1.83423	-1.22922	1.14277e-05	-1.86225	-1.25274
121147313	chr12:121147313:A:AG	1.62473e-11	-2.56711e-10	-1.02738	7.7977e-08	-2.56711e-10	-1.10685	9.11945e-05	-2.56711e-10	-1.03803
121147425	chr12:121147425:A:C	1.8415e-12	-1.95913	-1.2456	1.09865e-08	-1.89422	-1.17237	1.05095e-05	-1.97198	-1.22677
121147661	chr12:121147661:A:G	1.60819e-11	-2.56711e-10	-1.03761	7.72504e-08	-2.56711e-10	-1.11621	9.0228e-05	-2.56711e-10	-1.04869
121148592	chr12:121148592:A:G	1.70757e-11	-1.36242	0.38477	4.29109e-07	0.572813	0.0256401	0.000164244	-0.775088	0.325412
121149024	chr12:121149024:G:A	3.80693e-11	-2.56711e-10	-0.175897	1.25969e-07	-2.56711e-10	-0.627227	0.000184482	-2.56711e-10	-0.333474
121149097	chr12:121149097:C:T	2.04881e-11	-2.56711e-10	-0.795461	1.36665e-07	-2.56711e-10	-0.545724	0.000121871	-2.56711e-10	-0.748062
121149231	chr12:121149231:C:T	1.7615e-12	-1.96381	-1.28533	1.10997e-08	-1.82732	-1.22902	1.14879e-05	-1.85717	-1.25257
121149550	chr12:121149550:T:C	2.11574e-12	-1.76078	-1.30512	1.17833e-08	-1.76587	-1.23071	1.01499e-05	-1.93514	-1.29843
121150285	chr12:121150285:G:C	6.28509e-11	-1.15084	1.4763	1.44325e-07	-1.94848	1.45729	0.000324391	-1.53736	1.76828
121150322	chr12:121150322:C:T	1.76801e-12	-1.9718	-1.27364	1.11492e-08	-1.83598	-1.21591	1.02072e-05	-1.96869	-1.25924
121150453	chr12:121150453:T:C	7.8945e-12	-1.74914	-3.18773e-10	4.35705e-08	-1.68888	-3.18773e-10	4.0351e-05	-1.85341	-3.18773e-10
121150498	chr12:121150498:G:A	1.27195e-11	-2.56711e-10	-1.27216	6.55238e-08	-2.56711e-10	-1.28085	7.18091e-05	-2.56711e-10	-1.27702
121150742	chr12:121150742:T:C	2.12106e-12	-1.75372	-1.30967	1.21674e-08	-1.77335	-1.19115	1.03595e-05	-1.93228	-1.28084
121150903	chr12:121150903:C:T	1.30928e-11	-2.56711e-10	-1.24324	6.59132e-08	-2.56711e-10	-1.27492	7.51679e-05	-2.56711e-10	-1.2313
121151600	chr12:121151600:TA:T	1.64985e-11	-1.82829	0.816259	1.51663e-07	-1.04422	0.602624	0.000140862	-1.66181	1.05856
121151659	chr12:121151659:A:G	3.64811e-11	-1.31084	1.09233	8.74051e-07	0.660162	0.649718	0.000353039	-0.704204	1.01975
121151712	chr12:121151712:C:G	2.4887e-11	-2.56711e-10	-0.600957	1.11396e-07	-2.56711e-10	-0.75017	0.000137373	-2.56711e-10	-0.628327
121151917	chr12:121151917:G:T	7.13117e-12	-1.85083	-3.18773e-10	5.67341e-08	-1.42488	-3.18773e-10	4.16413e-05	-1.82194	-3.18773e-10
121152551	chr12:121152551:T:C	2.44559e-12	-1.63481	-1.28621	1.02729e-08	-1.86449	-1.26927	1.06978e-05	-1.87178	-1.30922
121153008	chr12:121153008:T:C	3.37895e-11	0.330797	-0.625951	3.91535e-08	-0.955302	-0.840467	0.000121909	-0.105487	-0.642265
121153139	chr12:121153139:A:T	1.25921e-11	-2.56711e-10	-1.28224	6.42417e-08	-2.56711e-10	-1.30061	7.1061e-05	-2.56711e-10	-1.28749
121153146	chr12:121153146:C:T	8.86116e-11	-1.06739	1.73635	1.48923e-07	-1.94121	1.48138	0.00045208	-1.46298	2.02581
121153829	chr12:121153829:G:A	1.74023e-12	-1.96238	-1.29891	1.02909e-08	-1.82237	-1.30963	1.09412e-05	-1.84994	-1.30855
121153945	chr12:121153945:C:G	6.35754e-12	-1.96566	-3.18773e-10	4.28595e-08	-1.70533	-3.18773e-10	3.74266e-05	-1.92865	-3.18773e-10
121154289	chr12:121154289:T:TC	1.34706e-11	-2.56711e-10	-1.21479	6.60862e-08	-2.56711e-10	-1.2723	7.73278e-05	-2.56711e-10	-1.20297
121154463	chr12:121154463:G:A	1.33201e-11	-2.56711e-10	-1.22603	7.19635e-08	-2.56711e-10	-1.1871	7.51743e-05	-2.56711e-10	-1.23122
121154774	chr12:121154774:C:T	1.94858e-11	-2.56711e-10	-0.84562	1.1266e-07	-2.56711e-10	-0.738886	0.000111969	-2.56711e-10	-0.832803
121154886	chr12:121154886:T:C	2.08755e-12	-1.82694	-1.25237	1.63517e-08	-1.49181	-1.17712	1.5399e-05	-1.61301	-1.20371
121155216	chr12:121155216:C:T	2.38198e-12	-1.87001	-1.07736	2.29686e-08	-1.30096	-1.02816	1.33888e-05	-1.96762	-0.988983
121155259	chr12:121155259:G:A	1.30597e-11	-2.56711e-10	-1.24578	6.51247e-08	-2.56711e-10	-1.28695	7.41415e-05	-2.56711e-10	-1.24505
121155544	chr12:121155544:G:A	1.239e-11	-2.56711e-10	-1.29842	6.6769e-08	-2.56711e-10	-1.26202	7.06664e-05	-2.56711e-10	-1.29306
121155552	chr12:121155552:C:A	8.28105e-11	-1.09353	1.69478	1.41335e-07	-1.94954	1.43741	0.000424774	-1.48053	1.98106
121156253	chr12:121156253:G:A	2.24324e-12	-1.73351	-1.27388	1.08361e-08	-1.79874	-1.28164	1.0181e-05	-1.921	-1.3095
121156367	chr12:121156367:G:A	2.04684e-12	-1.90177	-1.19723	9.15335e-09	-1.96402	-1.28512	1.05786e-05	-1.95904	-1.23315
121157189	chr12:121157189:G:A	3.19751e-11	-2.56711e-10	-0.350346	1.55199e-07	-2.56711e-10	-0.418549	0.000189071	-2.56711e-10	-0.308906
121157383	chr12:121157383:A:G	1.74211e-12	-1.97129	-1.28892	1.02753e-08	-1.8985	-1.23502	1.07424e-05	-1.9189	-1.25792
121157650	chr12:121157650:T:C	7.11901e-12	-1.85253	-3.18773e-10	3.30258e-08	-1.96597	-3.18773e-10	3.91027e-05	-1.88484	-3.18773e-10
121158336	chr12:121158336:G:A	1.80451e-12	-1.96233	-1.26269	1.15899e-08	-1.82197	-1.19116	1.19777e-05	-1.8479	-1.22008
121158388	chr12:121158388:A:G	1.34306e-11	-1.50073	0.282962	2.78527e-07	0.24384	-0.0775823	0.000121695	-0.979323	0.229815
121158609	chr12:121158609:C:T	4.03829e-11	-2.56711e-10	-0.116899	1.71335e-07	-2.56711e-10	-0.319638	0.000220875	-2.56711e-10	-0.153431
121158734	chr12:121158734:A:T	1.72648e-11	-2.56711e-10	-0.966634	8.63525e-08	-2.56711e-10	-1.00482	9.9899e-05	-2.56711e-10	-0.946868
121158841	chr12:121158841:A:G	4.57997e-11	-1.5291	1.53807	8.10269e-07	0.182058	1.05205	0.000400457	-1.01918	1.46076
121158983	chr12:121158983:C:T	4.44156e-12	-1.848	-0.476301	1.60348e-08	-1.97216	-0.716336	2.2218e-05	-1.92066	-0.529471
121159080	chr12:121159080:AC:A	1.26866e-11	-2.56711e-10	-1.27476	6.80032e-08	-2.56711e-10	-1.2437	7.24468e-05	-2.56711e-10	-1.26817
121159603	chr12:121159603:A:T	4.89104e-11	-2.56711e-10	0.0746866	3.1337e-07	-2.56711e-10	0.284125	0.000304607	-2.56711e-10	0.167994
121159610	chr12:121159610:G:A	4.60925e-11	-1.95059	1.96594	2.73305e-07	-1.04833	1.19566	0.000269365	-1.77394	1.81898
121159895	chr12:121159895:C:T	7.4215e-11	-2.56711e-10	0.491663	2.51273e-07	-2.56711e-10	0.0632804	0.000381159	-2.56711e-10	0.39219
121160090	chr12:121160090:CTTCT:C	3.78135e-11	-2.56711e-10	-0.182638	2.45006e-07	-2.56711e-10	0.0380242	0.000232543	-2.56711e-10	-0.101954
121160439	chr12:121160439:G:A	1.38813e-11	-2.56711e-10	-1.18476	6.95285e-08	-2.56711e-10	-1.22152	7.96324e-05	-2.56711e-10	-1.17361
121160684	chr12:121160684:C:A	1.72857e-12	-1.96696	-1.30105	1.05898e-08	-1.84221	-1.26117	1.10889e-05	-1.86635	-1.27873
121160849	chr12:121160849:G:A	8.11687e-11	-1.12298	1.70421	1.43388e-07	-1.95075	1.45305	0.000419594	-1.50426	1.99252
121160988	chr12:121160988:C:A	1.22528e-11	-2.56711e-10	-1.30955	6.40565e-08	-2.56711e-10	-1.30349	6.95014e-05	-2.56711e-10	-1.30968
121161697	chr12:121161697:C:T	2.62142e-11	-2.56711e-10	-0.549004	1.59969e-07	-2.56711e-10	-0.388276	0.000152325	-2.56711e-10	-0.525011
121161834	chr12:121161834:AT:A	7.12476e-11	-2.56711e-10	0.450857	2.39964e-07	-2.56711e-10	0.0172282	0.000366143	-2.56711e-10	0.351997
121162023	chr12:121162023:C:T	1.80168e-11	-2.56711e-10	-0.924002	8.65867e-08	-2.56711e-10	-1.00211	9.9427e-05	-2.56711e-10	-0.951604
121162026	chr12:121162026:G:C	1.72279e-12	-1.97004	-1.30132	1.04042e-08	-1.85925	-1.2618	1.09188e-05	-1.8813	-1.27924
121162337	chr12:121162337:G:A	9.8543e-12	-1.5274	-3.18773e-10	5.89667e-08	-1.38629	-3.18773e-10	4.89352e-05	-1.66053	-3.18773e-10
121162377	chr12:121162377:C:T	2.73766e-12	-1.66172	-1.14648	1.01256e-08	-1.84569	-1.30249	1.11751e-05	-1.88622	-1.25111
121162449	chr12:121162449:G:A	4.00557e-10	-2.56711e-10	2.17755	2.11328e-06	-2.56711e-10	2.19274	0.00301887	-2.56711e-10	2.46161
121162450	chr12:121162450:T:C	2.98997e-12	-1.92954	-0.790495	4.49653e-08	-1.08544	-0.571928	2.24644e-05	-1.71233	-0.726767
121162491	chr12:121162491:C:T	6.71444e-12	-1.91104	-3.18773e-10	6.66349e-08	-1.26403	-3.18773e-10	4.12717e-05	-1.83085	-3.18773e-10
121162559	chr12:121162559:G:A	1.25438e-11	-2.56711e-10	-1.28608	6.39924e-08	-2.56711e-10	-1.3045	7.17353e-05	-2.56711e-10	-1.27805
121162578	chr12:121162578:G:C	1.22516e-11	-2.56711e-10	-1.30964	6.37951e-08	-2.56711e-10	-1.30758	6.9549e-05	-2.56711e-10	-1.309
121162662	chr12:121162662:T:G	1.49882e-11	-1.10804	-3.18773e-10	4.58324e-07	0.664318	-3.18773e-10	9.5782e-05	-0.988953	-3.18773e-10
121162887	chr12:121162887:A:G	1.54438e-11	-2.56711e-10	-1.07809	7.37043e-08	-2.56711e-10	-1.1632	8.63474e-05	-2.56711e-10	-1.09265
121162889	chr12:121162889:G:A	6.69779e-12	-1.91353	-3.18773e-10	6.29093e-08	-1.32156	-3.18773e-10	4.08526e-05	-1.84106	-3.18773e-10
121162928	chr12:121162928:A:G	1.24656e-11	-2.56711e-10	-1.29233	6.37208e-08	-2.56711e-10	-1.30875	7.01873e-05	-2.56711e-10	-1.29986
121162935	chr12:121162935:A:G	3.97839e-12	-1.4963	-0.938124	1.15725e-08	-1.97068	-1.04395	1.93332e-05	-1.6463	-0.942905
121162999	chr12:121162999:G:A	1.86768e-12	-1.95485	-1.23576	9.98082e-09	-1.87071	-1.29188	1.0164e-05	-1.97042	-1.26175
121163150	chr12:121163150:G:A	2.45697e-12	-1.73156	-1.18482	4.15405e-07	1.78642	-1.22043	2.67478e-05	-1.13751	-1.12706
121163218	chr12:121163218:C:T	9.52851e-12	-1.56102	-3.18773e-10	5.59051e-08	-1.4396	-3.18773e-10	4.51386e-05	-1.74129	-3.18773e-10
121163496	chr12:121163496:A:G	1.1137e-11	-1.40503	-3.18773e-10	1.18565e-07	-0.687794	-3.18773e-10	6.8933e-05	-1.31789	-3.18773e-10
121163652	chr12:121163652:T:C	2.9531e-12	-1.88719	-0.845262	3.93943e-08	-1.22504	-0.564601	1.52123e-05	-1.96827	-0.86066
121163945	chr12:121163945:C:T	6.83395e-12	-1.8934	-3.18773e-10	3.63091e-08	-1.87119	-3.18773e-10	3.64752e-05	-1.95439	-3.18773e-10
121164026	chr12:121164026:GTCACAGAA:G	3.12202e-12	-1.58351	-1.09332	1.66945e-08	-1.48188	-1.1663	1.80395e-05	-1.58806	-1.0704
121164090	chr12:121164090:A:C	1.84718e-12	-1.89534	-1.3063	2.0117e-08	-1.20981	-1.25189	1.15174e-05	-1.79871	-1.30846
121164224	chr12:121164224:C:T	1.25341e-11	-2.56711e-10	-1.28685	7.00551e-08	-2.56711e-10	-1.21398	7.17888e-05	-2.56711e-10	-1.2773
121164332	chr12:121164332:C:A	3.0603e-12	-1.94978	-0.747005	5.61437e-08	-0.641035	-0.794309	1.59568e-05	-1.88082	-0.900329
121164435	chr12:121164435:G:A	3.48072e-12	-1.51262	-1.05544	1.86562e-08	-1.40173	-1.13535	2.01458e-05	-1.51771	-1.03032
121164578	chr12:121164578:C:T	3.44769e-12	-1.49008	-1.08752	1.85908e-08	-1.37962	-1.16097	1.99084e-05	-1.49624	-1.06364
121164617	chr12:121164617:C:T	3.59456e-12	-1.49417	-1.04171	1.91998e-08	-1.38567	-1.12269	2.08273e-05	-1.49988	-1.01488
121164666	chr12:121164666:C:T	3.59702e-12	-1.39184	-1.14336	1.35708e-08	-1.61796	-1.23738	2.6488e-05	-1.10122	-1.17312
121164712	chr12:121164712:G:A	3.65407e-12	-1.35918	-1.16028	1.38959e-08	-1.58454	-1.24713	2.7294e-05	-1.05681	-1.18755
121164731	chr12:121164731:A:G	3.39344e-12	-1.51808	-1.07538	1.81966e-08	-1.41121	-1.15081	1.96444e-05	-1.52287	-1.05037
121164825	chr12:121164825:T:C	3.6991e-12	-1.36268	-1.14453	1.40019e-08	-1.58705	-1.23701	2.75869e-05	-1.06059	-1.1731
121164957	chr12:121164957:G:A	1.00578e-11	-0.318317	-1.18863	4.83806e-08	-0.374799	-1.20936	7.87829e-05	-0.0259357	-1.1584
121165022	chr12:121165022:A:G	3.64543e-12	-1.46706	-1.05477	1.9558e-08	-1.35661	-1.13327	2.10709e-05	-1.47431	-1.02882
121165319	chr12:121165319:C:A	3.52749e-12	-1.46446	-1.09026	1.9042e-08	-1.35364	-1.16297	2.03421e-05	-1.47212	-1.06622
121165491	chr12:121165491:T:C	6.70441e-12	-1.91254	-3.18773e-10	3.55244e-08	-1.89304	-3.18773e-10	3.61655e-05	-1.96292	-3.18773e-10
121165666	chr12:121165666:A:C	3.25108e-12	-1.5362	-1.10012	1.74632e-08	-1.43233	-1.17083	1.87867e-05	-1.54155	-1.07633
121165915	chr12:121165915:C:T	1.2396e-11	-2.56711e-10	-1.29793	6.87096e-08	-2.56711e-10	-1.23337	6.99462e-05	-2.56711e-10	-1.3033
121166053	chr12:121166053:C:G	3.53168e-12	-1.47263	-1.0809	1.90396e-08	-1.36163	-1.15511	2.04167e-05	-1.47856	-1.05612
121166319	chr12:121166319:C:T	9.17702e-12	-1.5986	-3.18773e-10	3.86276e-08	-1.80929	-3.18773e-10	3.72026e-05	-1.93465	-3.18773e-10
121166323	chr12:121166323:A:G	3.56691e-12	-1.49384	-1.04976	1.90779e-08	-1.38592	-1.1288	2.06494e-05	-1.50005	-1.02329
121166332	chr12:121166332:A:T	3.59801e-12	-1.49881	-1.03611	1.91985e-08	-1.39123	-1.11719	2.0851e-05	-1.50496	-1.00867
121166344	chr12:121166344:A:C	3.61919e-12	-1.50558	-1.02347	1.92469e-08	-1.39885	-1.10706	2.09828e-05	-1.51185	-0.99547
121166449	chr12:121166449:A:G	6.79077e-12	-1.89974	-3.18773e-10	3.60522e-08	-1.87829	-3.18773e-10	3.63698e-05	-1.95729	-3.18773e-10
121166522	chr12:121166522:C:T	3.84873e-12	-1.30806	-1.1595	1.45083e-08	-1.54177	-1.24677	2.91653e-05	-0.991159	-1.18689
121166921	chr12:121166921:A:G	5.47434e-12	-1.81494	-0.300297	2.58777e-08	-1.91132	-0.298554	3.62068e-05	-1.74233	-0.219452
121166923	chr12:121166923:G:A	2.55113e-11	-0.576182	-3.18773e-10	5.07521e-08	-1.5363	-3.18773e-10	7.60013e-05	-1.22028	-3.18773e-10
121167292	chr12:121167292:G:A	2.8953e-11	-2.56711e-10	-0.449631	1.68177e-07	-2.56711e-10	-0.338239	0.000180614	-2.56711e-10	-0.354664
121167386	chr12:121167386:C:T	5.15351e-12	-1.48038	-0.695248	2.79288e-08	-1.40405	-0.729548	2.83587e-05	-1.51223	-0.693863
121167551	chr12:121167551:C:T	1.41984e-11	-2.56711e-10	-1.16217	7.26425e-08	-2.56711e-10	-1.17771	7.96472e-05	-2.56711e-10	-1.17342
121167552	chr12:121167552:G:A	7.84319e-12	-1.84042	0.0847567	5.76212e-08	-1.78835	0.378979	3.86115e-05	-1.9725	0.0750256
121167570	chr12:121167570:G:A	1.55198e-11	-1.07319	-3.18773e-10	7.40038e-08	-1.15914	-3.18773e-10	6.60319e-05	-1.36089	-3.18773e-10
121167705	chr12:121167705:A:G	7.89111e-12	-1.74957	-3.18773e-10	3.52221e-08	-1.90158	-3.18773e-10	4.42149e-05	-1.76197	-3.18773e-10
121167787	chr12:121167787:A:G	1.60274e-11	-2.56711e-10	-1.041	7.16675e-08	-2.56711e-10	-1.19122	8.8042e-05	-2.56711e-10	-1.07321
121167796	chr12:121167796:C:T	3.17766e-12	-1.65153	-1.00763	1.54224e-08	-1.84435	-0.883088	1.77207e-05	-1.71414	-0.962159
121167806	chr12:121167806:A:AT	1.27145e-11	-2.56711e-10	-1.27256	6.37038e-08	-2.56711e-10	-1.30902	7.13342e-05	-2.56711e-10	-1.28365
121167899	chr12:121167899:G:A	4.78392e-11	-2.56711e-10	0.0525403	2.72315e-07	-2.56711e-10	0.143699	0.000285035	-2.56711e-10	0.101585
121167953	chr12:121167953:T:C	4.45451e-12	-1.61393	-0.707452	2.70022e-08	-1.60016	-0.567183	2.78675e-05	-1.5706	-0.652971
121168023	chr12:121168023:A:G	6.99957e-12	-1.86946	-3.18773e-10	4.29664e-08	-1.70284	-3.18773e-10	3.82415e-05	-1.90711	-3.18773e-10
121168064	chr12:121168064:C:T	1.55868e-11	-2.56711e-10	-1.06888	7.03877e-08	-2.56711e-10	-1.20924	8.57753e-05	-2.56711e-10	-1.0993
121168116	chr12:121168116:A:C	2.13985e-12	-1.74489	-1.30968	2.13209e-08	-1.09971	-1.30387	2.03255e-05	-1.23503	-1.30412
121168151	chr12:121168151:G:A	4.58005e-12	-1.5576	-0.735989	2.78901e-08	-1.53822	-0.596767	2.88394e-05	-1.50757	-0.681718
121168202	chr12:121168202:T:C	6.48955e-11	-2.56711e-10	0.357474	3.59541e-07	-2.56711e-10	0.421568	0.000440993	-2.56711e-10	0.538
121168256	chr12:121168256:C:A	4.35996e-12	-1.57021	-0.772627	2.64596e-08	-1.55044	-0.637198	2.74171e-05	-1.52016	-0.719695
121168516	chr12:121168516:G:A	4.67167e-12	-1.53361	-0.74018	2.84163e-08	-1.51509	-0.601209	2.94455e-05	-1.48273	-0.685755
121168547	chr12:121168547:G:T	4.5902e-12	-1.54295	-0.748428	2.79244e-08	-1.5235	-0.610255	2.89228e-05	-1.49204	-0.694362
121168844	chr12:121168844:A:C	1.46084e-11	-2.56711e-10	-1.13371	8.76995e-08	-2.56711e-10	-0.989343	8.5093e-05	-2.56711e-10	-1.10728
121168957	chr12:121168957:A:G	4.4597e-12	-1.58426	-0.735962	2.71063e-08	-1.56623	-0.597261	2.80484e-05	-1.53565	-0.681444
121169087	chr12:121169087:T:C	1.50317e-11	-2.56711e-10	-1.10514	8.58621e-08	-2.56711e-10	-1.01052	8.70019e-05	-2.56711e-10	-1.0851
121169249	chr12:121169249:A:G	4.78914e-12	-1.48876	-0.760197	2.90968e-08	-1.46907	-0.623556	3.02301e-05	-1.43524	-0.706947
121169253	chr12:121169253:C:T	1.04542e-11	-1.4341	-0.0342083	5.29941e-08	-1.40181	-0.0912683	6.37041e-05	-1.39759	0.000810844
121169541	chr12:121169541:A:G	4.66075e-12	-1.53419	-0.741939	2.83667e-08	-1.51503	-0.603013	2.93917e-05	-1.48275	-0.687568
121169844	chr12:121169844:G:T	3.21801e-12	-1.94919	-0.697348	3.4994e-08	-1.42109	-0.486995	1.91274e-05	-1.88225	-0.717655
121169992	chr12:121169992:A:G	4.47697e-12	-1.55229	-0.764066	2.71777e-08	-1.53297	-0.627887	2.81871e-05	-1.50148	-0.710684
121170058	chr12:121170058:G:A	4.65771e-12	-1.54352	-0.733258	2.83733e-08	-1.52448	-0.593332	2.93711e-05	-1.49253	-0.678483
121170184	chr12:121170184:G:A	4.60994e-12	-1.50884	-0.778246	2.79584e-08	-1.48921	-0.643327	2.90748e-05	-1.45559	-0.72557
121170470	chr12:121170470:C:T	4.64062e-12	-1.52586	-0.754598	2.82081e-08	-1.50591	-0.617742	2.92759e-05	-1.47349	-0.700772
121170513	chr12:121170513:G:A	1.22662e-11	-2.56711e-10	-1.30846	6.6123e-08	-2.56711e-10	-1.27174	6.98099e-05	-2.56711e-10	-1.30525
121170514	chr12:121170514:C:G	4.31465e-11	-2.56711e-10	-0.0507026	1.66302e-07	-2.56711e-10	-0.349453	0.000230066	-2.56711e-10	-0.11266
121170639	chr12:121170639:G:A	2.32204e-12	-1.87658	-1.09628	2.05167e-08	-1.22327	-1.21875	1.44381e-05	-1.75187	-1.12929
121170782	chr12:121170782:A:T	3.35043e-12	-1.96226	-0.643955	1.59991e-08	-1.96508	-0.725648	2.1315e-05	-1.90389	-0.58773
121171053	chr12:121171053:C:T	9.96339e-12	-1.47438	-0.0420107	5.0444e-08	-1.44273	-0.0996686	6.06203e-05	-1.43916	-0.00723571
121171105	chr12:121171105:G:A	1.01114e-11	-1.46281	-0.0388322	5.12233e-08	-1.43051	-0.0965569	6.15816e-05	-1.42675	-0.0039163
121171320	chr12:121171320:C:T	1.63105e-11	-2.56711e-10	-1.02349	7.25206e-08	-2.56711e-10	-1.17939	8.95037e-05	-2.56711e-10	-1.05675
121171585	chr12:121171585:T:G	1.55476e-11	-2.56711e-10	-1.0714	7.01578e-08	-2.56711e-10	-1.21251	8.5537e-05	-2.56711e-10	-1.10208
121171691	chr12:121171691:C:T	3.3327e-12	-1.9634	-0.648117	1.59517e-08	-1.964	-0.729689	2.11588e-05	-1.90692	-0.592056
121171805	chr12:121171805:A:G	1.30968e-11	-1.3171	0.0741687	6.64456e-08	-1.27917	0.0122894	8.02675e-05	-1.27514	0.10948
121171930	chr12:121171930:C:T	6.69237e-12	-1.91434	-3.18773e-10	3.32063e-08	-1.96052	-3.18773e-10	4.1023e-05	-1.83689	-3.18773e-10
121172010	chr12:121172010:C:T	9.98633e-12	-1.47754	-0.0365482	5.05957e-08	-1.4457	-0.0936922	6.07807e-05	-1.44223	-0.0015271
121172141	chr12:121172141:G:A	6.43163e-12	-1.59834	-0.355734	3.2984e-08	-1.54224	-0.424993	3.80102e-05	-1.58075	-0.332421
121172232	chr12:121172232:G:C	1.48694e-11	-2.56711e-10	-1.116	6.82599e-08	-2.56711e-10	-1.23994	8.21027e-05	-2.56711e-10	-1.14306
121172358	chr12:121172358:G:A	3.64124e-11	-0.220396	-3.18773e-10	8.77648e-07	1.31399	-3.18773e-10	0.000241588	-0.0637958	-3.18773e-10
121172489	chr12:121172489:G:A	1.23822e-11	-2.56711e-10	-1.29905	6.46798e-08	-2.56711e-10	-1.29381	7.04414e-05	-2.56711e-10	-1.29625
121172686	chr12:121172686:A:G	1.11088e-11	-1.4286	0.0210322	5.60489e-08	-1.39872	-0.0383099	6.77498e-05	-1.39256	0.0573523
121172952	chr12:121172952:CA:C	9.95048e-12	-1.479	-0.0386867	5.01592e-08	-1.45115	-0.0969087	6.05286e-05	-1.44471	-0.0032009
121173081	chr12:121173081:T:C	1.48404e-11	-2.56711e-10	-1.11795	6.8174e-08	-2.56711e-10	-1.2412	8.19521e-05	-2.56711e-10	-1.14489
121173331	chr12:121173331:G:A	7.0449e-12	-1.863	-3.18773e-10	3.70444e-08	-1.85114	-3.18773e-10	5.20318e-05	-1.59917	-3.18773e-10
121173398	chr12:121173398:T:C	2.36428e-12	-1.6661	-1.28873	2.50236e-08	-0.977158	-1.26628	2.41418e-05	-1.10465	-1.26243
121173478	chr12:121173478:A:G	5.25823e-12	-1.53357	-0.621938	3.23614e-08	-1.5163	-0.469988	3.32858e-05	-1.48339	-0.562512
121173688	chr12:121173688:G:A	1.26189e-11	-2.56711e-10	-1.28011	6.41074e-08	-2.56711e-10	-1.3027	7.11992e-05	-2.56711e-10	-1.28555
121173832	chr12:121173832:A:G	4.9607e-12	-1.5816	-0.632157	3.04756e-08	-1.56545	-0.480883	3.13121e-05	-1.53383	-0.573198
121174111	chr12:121174111:G:A	1.53879e-11	-2.56711e-10	-1.08172	6.95243e-08	-2.56711e-10	-1.22158	8.46613e-05	-2.56711e-10	-1.11237
121174126	chr12:121174126:T:C	4.78229e-12	-1.63693	-0.613458	2.94877e-08	-1.6181	-0.461188	3.0161e-05	-1.59103	-0.553447
121174344	chr12:121174344:G:A	1.25462e-11	-2.56711e-10	-1.28588	6.3844e-08	-2.56711e-10	-1.30682	7.07048e-05	-2.56711e-10	-1.29251
121174561	chr12:121174561:T:A	1.82595e-12	-1.94366	-1.26954	1.14278e-08	-1.71783	-1.30938	1.12433e-05	-1.86006	-1.27119
121174640	chr12:121174640:C:A	4.32211e-11	-2.56711e-10	-0.0489747	2.26774e-07	-2.56711e-10	-0.0393065	0.000237303	-2.56711e-10	-0.0816919
121174794	chr12:121174794:T:C	1.32647e-11	-2.56711e-10	-1.2302	7.27581e-08	-2.56711e-10	-1.17612	7.63545e-05	-2.56711e-10	-1.21564
121174843	chr12:121174843:G:T	6.40016e-11	-2.56711e-10	0.343604	3.54576e-07	-2.56711e-10	0.407663	0.000434337	-2.56711e-10	0.522792
121175172	chr12:121175172:ACGG:A	1.46681e-11	-2.56711e-10	-1.12963	6.77049e-08	-2.56711e-10	-1.2481	8.1065e-05	-2.56711e-10	-1.15578
121175243	chr12:121175243:C:T	4.85016e-12	-1.93664	-0.299652	3.60395e-08	-1.43562	-0.443025	2.91744e-05	-1.93547	-0.242262
121175426	chr12:121175426:G:A	6.3163e-12	-1.97217	-3.18773e-10	4.0867e-08	-1.75294	-3.18773e-10	3.62094e-05	-1.96171	-3.18773e-10
121175465	chr12:121175465:T:C	1.26654e-11	-2.56711e-10	-1.27643	6.67622e-08	-2.56711e-10	-1.26212	7.14034e-05	-2.56711e-10	-1.28268
121175686	chr12:121175686:C:A	1.51205e-11	-2.56711e-10	-1.09926	7.30253e-08	-2.56711e-10	-1.17245	8.83919e-05	-2.56711e-10	-1.06925
121175800	chr12:121175800:A:T	2.10433e-12	-1.96927	-1.10204	3.571e-08	-0.928618	-0.959209	1.74268e-05	-1.72189	-0.971129
121175802	chr12:121175802:A:G	1.58185e-11	-2.56711e-10	-1.05413	8.20861e-08	-2.56711e-10	-1.05549	8.99068e-05	-2.56711e-10	-1.05225
121175892	chr12:121175892:T:C	4.69631e-12	-1.57355	-0.694974	2.86307e-08	-1.55781	-0.550968	2.95713e-05	-1.52566	-0.638567
121176445	chr12:121176445:C:T	4.90397e-12	-1.03369	-1.19156	1.47465e-08	-1.67918	-1.09307	2.85585e-05	-1.08769	-1.11139
121176481	chr12:121176481:G:A	2.38068e-11	-0.645331	-3.18773e-10	6.18912e-07	0.964705	-3.18773e-10	0.000205404	-0.226051	-3.18773e-10
121176521	chr12:121176521:G:A	3.65625e-12	-1.96215	-0.556716	4.30082e-08	-1.03606	-0.665807	2.24619e-05	-1.72429	-0.71492
121176534	chr12:121176534:T:C	4.69781e-12	-1.5676	-0.700608	2.86254e-08	-1.55174	-0.557226	2.95739e-05	-1.51972	-0.644419
121176535	chr12:121176535:G:A	9.30096e-12	-1.46285	-0.122339	4.69758e-08	-1.43372	-0.179907	5.65151e-05	-1.42819	-0.0883354
121176581	chr12:121176581:T:A	1.45043e-11	-2.56711e-10	-1.14086	6.72691e-08	-2.56711e-10	-1.25456	8.02354e-05	-2.56711e-10	-1.16606
121176731	chr12:121176731:A:G	5.31363e-12	-1.55667	-0.588362	3.28349e-08	-1.53953	-0.432238	3.37256e-05	-1.50655	-0.52622
121176733	chr12:121176733:G:A	4.19298e-12	-1.29937	-1.08252	2.49372e-08	-1.26285	-0.984048	2.65442e-05	-1.22892	-1.0433
121176874	chr12:121176874:G:T	1.20512e-11	-1.32614	-3.18773e-10	1.74121e-07	-0.30351	-3.18773e-10	8.23396e-05	-1.14018	-3.18773e-10
121177131	chr12:121177131:C:T	1.22575e-11	-2.56711e-10	-1.30917	6.49281e-08	-2.56711e-10	-1.28998	6.95678e-05	-2.56711e-10	-1.30873
121177328	chr12:121177328:C:G	2.37322e-11	-2.56711e-10	-0.648473	1.39827e-07	-2.56711e-10	-0.522856	0.000128747	-2.56711e-10	-0.69318
121177480	chr12:121177480:T:C	3.86148e-12	-1.49251	-0.971748	2.26815e-08	-1.47439	-0.867322	2.39812e-05	-1.44049	-0.93327
121177566	chr12:121177566:T:C	3.7563e-12	-1.51982	-0.972055	2.20531e-08	-1.50231	-0.867492	2.32962e-05	-1.46911	-0.933626
121177826	chr12:121177826:C:G	7.32989e-12	-0.575237	-1.24811	1.7847e-08	-1.42418	-1.15725	4.16272e-05	-0.61443	-1.20784
121177838	chr12:121177838:C:T	5.53049e-12	-0.978297	-1.12673	2.81205e-08	-0.981476	-1.14528	3.91572e-05	-0.775044	-1.1084
121177983	chr12:121177983:G:C	3.69723e-12	-1.51999	-0.987731	2.16346e-08	-1.50315	-0.885816	2.28855e-05	-1.47012	-0.950401
121178661	chr12:121178661:G:A	1.95952e-12	-1.9134	-1.2292	8.93222e-09	-1.96977	-1.30382	1.23656e-05	-1.77355	-1.26256
121178664	chr12:121178664:T:C	3.85449e-12	-1.49308	-0.972984	2.26315e-08	-1.47502	-0.868893	2.39362e-05	-1.44044	-0.935191
121179457	chr12:121179457:G:A	3.60092e-12	-1.51269	-1.02143	2.0985e-08	-1.49602	-0.923429	2.22604e-05	-1.46273	-0.985491
121179469	chr12:121179469:C:T	3.77087e-12	-1.51182	-0.976183	2.21422e-08	-1.4949	-0.870876	2.33635e-05	-1.46235	-0.937501
121179575	chr12:121179575:C:G	3.02229e-12	-1.96215	-0.74714	1.45127e-08	-1.96534	-0.822888	1.91319e-05	-1.90366	-0.696011
121179583	chr12:121179583:T:C	3.65781e-12	-1.50798	-1.01045	2.13804e-08	-1.48878	-0.912002	2.26422e-05	-1.45667	-0.974545
121179742	chr12:121179742:T:C	2.11779e-11	-2.56711e-10	-0.762347	9.6543e-08	-2.56711e-10	-0.89327	0.000117034	-2.56711e-10	-0.78856
121179904	chr12:121179904:C:T	3.58313e-12	-1.55312	-0.985953	2.10013e-08	-1.5354	-0.883271	2.21478e-05	-1.5051	-0.948193
121180107	chr12:121180107:C:T	1.32111e-11	-2.56711e-10	-1.23425	6.98858e-08	-2.56711e-10	-1.2164	7.56536e-05	-2.56711e-10	-1.22486
121180187	chr12:121180187:A:G	7.6867e-12	-1.77581	-3.18773e-10	4.56754e-07	0.660885	-3.18773e-10	7.39427e-05	-1.24774	-3.18773e-10
121180200	chr12:121180200:C:T	1.22946e-11	-2.56711e-10	-1.30614	6.7085e-08	-2.56711e-10	-1.2573	7.01106e-05	-2.56711e-10	-1.30095
121180338	chr12:121180338:A:C	1.22985e-11	-2.56711e-10	-1.30582	6.70459e-08	-2.56711e-10	-1.25788	7.01944e-05	-2.56711e-10	-1.29976
121180527	chr12:121180527:C:T	1.32506e-11	-2.56711e-10	-1.23126	7.26155e-08	-2.56711e-10	-1.17808	7.62558e-05	-2.56711e-10	-1.21693
121180588	chr12:121180588:A:G	8.69874e-12	-1.65213	-3.18773e-10	3.41635e-08	-1.9321	-3.18773e-10	3.67827e-05	-1.946	-3.18773e-10
121180635	chr12:121180635:C:T	3.44441e-12	-1.57384	-1.00471	2.01402e-08	-1.55583	-0.904709	2.12649e-05	-1.52607	-0.967905
121180761	chr12:121180761:G:A	1.87508e-11	-2.56711e-10	-0.88407	8.02842e-08	-2.56711e-10	-1.07769	0.00010222	-2.56711e-10	-0.923901
121180765	chr12:121180765:C:G	2.27105e-12	-1.95581	-1.03925	1.71264e-08	-1.43833	-1.18431	1.32005e-05	-1.89305	-1.07771
121180819	chr12:121180819:C:T	1.29951e-11	-2.56711e-10	-1.25073	7.07662e-08	-2.56711e-10	-1.20388	7.46475e-05	-2.56711e-10	-1.23825
121180862	chr12:121180862:G:A	3.58918e-12	-1.53708	-1.00031	2.10166e-08	-1.51865	-0.899299	2.21918e-05	-1.48807	-0.96323
121180912	chr12:121180912:C:T	6.90186e-12	-1.88351	-3.18773e-10	4.21323e-08	-1.72244	-3.18773e-10	3.7844e-05	-1.91756	-3.18773e-10
121180959	chr12:121180959:A:G	3.52666e-12	-1.56965	-0.985303	2.06817e-08	-1.55233	-0.881678	2.17735e-05	-1.52284	-0.947491
121181717	chr12:121181717:C:T	4.39939e-11	-2.56711e-10	-0.031254	2.68356e-07	-2.56711e-10	0.129054	0.000271499	-2.56711e-10	0.0529325
121181718	chr12:121181718:A:G	3.47867e-12	-1.5559	-1.01275	2.03668e-08	-1.53564	-0.913709	2.14932e-05	-1.50698	-0.976306
121181726	chr12:121181726:G:A	1.22535e-11	-2.56711e-10	-1.30949	6.49503e-08	-2.56711e-10	-1.28964	6.95208e-05	-2.56711e-10	-1.3094
121182031	chr12:121182031:T:C	1.93522e-12	-1.91832	-1.23677	8.9051e-09	-1.97064	-1.306	1.22045e-05	-1.78094	-1.26828
121182342	chr12:121182342:C:T	5.40985e-12	-1.95331	-0.173776	2.57439e-08	-1.97039	-0.24467	3.58699e-05	-1.88445	-0.086679
121182503	chr12:121182503:C:T	6.75833e-12	-1.90453	-3.18773e-10	3.53027e-08	-1.8993	-3.18773e-10	3.68366e-05	-1.94454	-3.18773e-10
121182963	chr12:121182963:A:G	3.34434e-12	-1.56621	-1.04182	1.94038e-08	-1.55004	-0.947754	2.05471e-05	-1.52068	-1.00763
121183726	chr12:121183726:C:T	1.22834e-11	-2.56711e-10	-1.30705	6.44327e-08	-2.56711e-10	-1.29764	6.95276e-05	-2.56711e-10	-1.3093
121183865	chr12:121183865:C:G	1.22792e-11	-2.56711e-10	-1.3074	6.44818e-08	-2.56711e-10	-1.29688	6.95192e-05	-2.56711e-10	-1.30943
121183866	chr12:121183866:C:A	1.22822e-11	-2.56711e-10	-1.30715	6.44465e-08	-2.56711e-10	-1.29742	6.95251e-05	-2.56711e-10	-1.30934
121183896	chr12:121183896:C:T	7.00792e-12	-1.86826	-3.18773e-10	4.32385e-08	-1.69653	-3.18773e-10	3.83074e-05	-1.90538	-3.18773e-10
121183934	chr12:121183934:A:G	3.57145e-12	-1.53371	-1.00863	2.08655e-08	-1.51604	-0.909119	2.20334e-05	-1.48632	-0.972151
121184014	chr12:121184014:A:G	3.4535e-12	-1.63693	-0.938985	1.62539e-08	-1.9145	-0.760427	1.96453e-05	-1.69104	-0.882153
121184204	chr12:121184204:A:G	1.8426e-12	-1.92337	-1.28076	9.65827e-09	-1.97125	-1.2242	1.21403e-05	-1.79153	-1.26297
121184220	chr12:121184220:C:T	3.21705e-12	-1.56164	-1.0852	1.8133e-08	-1.54201	-1.02352	1.95041e-05	-1.51984	-1.06056
121184221	chr12:121184221:G:A	1.19517e-11	-1.80841	0.473978	4.17537e-07	0.32363	0.247485	8.03384e-05	-1.31825	0.153473
121184312	chr12:121184312:C:T	1.95275e-11	-2.56711e-10	-0.843478	8.26312e-08	-2.56711e-10	-1.04887	0.000106215	-2.56711e-10	-0.885559
121184393	chr12:121184393:A:G	6.93161e-12	-0.640095	-1.23912	1.52301e-08	-1.45917	-1.28081	3.7232e-05	-0.671857	-1.262
121184436	chr12:121184436:C:T	2.45382e-11	-2.56711e-10	-0.615072	1.45059e-07	-2.56711e-10	-0.486117	0.000133341	-2.56711e-10	-0.658116
121184501	chr12:121184501:A:C	9.01247e-12	-0.704837	-0.911858	3.86737e-08	-1.09552	-0.712581	6.3437e-05	-0.576678	-0.824303
121184578	chr12:121184578:G:A	1.67966e-11	-2.56711e-10	-0.994126	7.63028e-08	-2.56711e-10	-1.12855	9.76677e-05	-2.56711e-10	-0.969457
121184616	chr12:121184616:G:T	2.28611e-11	-2.56711e-10	-0.685869	1.33779e-07	-2.56711e-10	-0.567071	0.000124361	-2.56711e-10	-0.727837
121184717	chr12:121184717:T:A	6.6093e-12	-1.92683	-3.18773e-10	6.10843e-08	-1.351	-3.18773e-10	4.01936e-05	-1.85732	-3.18773e-10
121184872	chr12:121184872:G:A	1.22757e-11	-2.56711e-10	-1.30769	6.65205e-08	-2.56711e-10	-1.26575	6.99693e-05	-2.56711e-10	-1.30297
121185084	chr12:121185084:A:C	6.50761e-12	-0.964064	-0.978268	3.90205e-08	-1.03227	-0.766904	2.76272e-05	-1.24607	-0.986161
121186305	chr12:121186305:C:G	1.96206e-12	-1.94708	-1.19423	9.85654e-09	-1.97188	-1.20325	1.23539e-05	-1.87376	-1.16329
121186552	chr12:121186552:A:G	1.22942e-11	-2.56711e-10	-1.30618	6.6787e-08	-2.56711e-10	-1.26175	7.00713e-05	-2.56711e-10	-1.30151
121186777	chr12:121186777:G:A	1.28307e-11	-1.26346	-3.18773e-10	1.85449e-07	-0.240478	-3.18773e-10	7.90249e-05	-1.18127	-3.18773e-10
121187288	chr12:121187288:G:A	2.59286e-12	-1.55286	-1.30969	1.37341e-08	-1.5417	-1.30168	1.52994e-05	-1.51385	-1.30936
121187405	chr12:121187405:A:G	1.65539e-11	-2.56711e-10	-1.00868	9.61759e-08	-2.56711e-10	-0.89708	9.6194e-05	-2.56711e-10	-0.984661
121187645	chr12:121187645:TG:T	6.53137e-12	-1.93869	-3.18773e-10	3.88107e-08	-1.80456	-3.18773e-10	3.64785e-05	-1.9543	-3.18773e-10
121187712	chr12:121187712:G:A	1.69618e-11	-2.56711e-10	-0.984338	7.88859e-08	-2.56711e-10	-1.09526	9.36253e-05	-2.56711e-10	-1.01173
121188418	chr12:121188418:G:A	4.03136e-12	-1.96378	-0.457421	4.58309e-08	-1.05665	-0.581654	2.43793e-05	-1.73106	-0.626235
121189242	chr12:121189242:C:T	1.40626e-11	-2.56711e-10	-1.17178	7.81535e-08	-2.56711e-10	-1.10458	8.12855e-05	-2.56711e-10	-1.15306
121189265	chr12:121189265:C:T	6.80138e-12	-1.89818	-3.18773e-10	4.11583e-08	-1.74583	-3.18773e-10	3.74245e-05	-1.9287	-3.18773e-10
121189357	chr12:121189357:T:C	1.3709e-11	-2.56711e-10	-1.19725	7.27863e-08	-2.56711e-10	-1.17573	7.86062e-05	-2.56711e-10	-1.18658
121189465	chr12:121189465:A:G	1.92914e-12	-1.85984	-1.29839	1.02847e-08	-1.96633	-1.16627	1.18585e-05	-1.82979	-1.2482
121189639	chr12:121189639:AC:A	9.35592e-12	-1.57929	-3.18773e-10	5.39568e-08	-1.47507	-3.18773e-10	4.5838e-05	-1.72591	-3.18773e-10
121189655	chr12:121189655:A:G	2.90728e-12	-1.97039	-0.777691	2.06483e-08	-1.70807	-0.727554	1.78042e-05	-1.97059	-0.700997
121189661	chr12:121189661:T:A	1.788e-12	-1.95476	-1.27945	1.18752e-08	-1.68055	-1.30825	1.14407e-05	-1.8332	-1.28065
121189945	chr12:121189945:C:G	2.21605e-12	-1.72355	-1.29603	9.6926e-09	-1.9303	-1.2616	1.21802e-05	-1.77236	-1.27886
121190069	chr12:121190069:G:A	6.84534e-12	-1.89174	-3.18773e-10	4.17393e-08	-1.73182	-3.18773e-10	3.76343e-05	-1.92311	-3.18773e-10
121190202	chr12:121190202:T:TG	3.16271e-11	-2.56711e-10	-0.361289	1.99618e-07	-2.56711e-10	-0.166852	0.000187888	-2.56711e-10	-0.315183
121190213	chr12:121190213:G:A	1.89518e-11	-2.56711e-10	-0.873407	8.79181e-08	-2.56711e-10	-0.986853	0.000105048	-2.56711e-10	-0.896611
121190224	chr12:121190224:T:C	2.81382e-12	-1.92881	-0.851952	1.78925e-08	-1.93732	-0.641553	1.71542e-05	-1.95006	-0.758719
121190377	chr12:121190377:A:G	1.59878e-11	-2.56711e-10	-1.04348	7.38767e-08	-2.56711e-10	-1.16086	9.04037e-05	-2.56711e-10	-1.04674
121190464	chr12:121190464:C:T	6.83353e-12	-1.89346	-3.18773e-10	4.14423e-08	-1.73896	-3.18773e-10	3.75098e-05	-1.92642	-3.18773e-10
121190485	chr12:121190485:C:T	3.30614e-11	-0.316937	-3.18773e-10	2.12491e-07	-0.104361	-3.18773e-10	0.000241189	-0.0654476	-3.18773e-10
121190906	chr12:121190906:G:T	7.19345e-12	-0.672496	-1.16964	1.88248e-08	-1.48246	-1.04562	4.15472e-05	-0.711416	-1.11278
121191229	chr12:121191229:G:A	1.90386e-12	-1.87234	-1.29908	1.18991e-08	-1.70402	-1.28278	1.05001e-05	-1.91262	-1.28702
121191316	chr12:121191316:G:A	2.42787e-12	-1.94866	-0.979627	1.64684e-08	-1.7227	-0.939112	1.46898e-05	-1.84357	-1.0203
121191404	chr12:121191404:A:G	1.22766e-11	-2.56711e-10	-1.30761	6.45137e-08	-2.56711e-10	-1.29638	6.9507e-05	-2.56711e-10	-1.3096
121192536	chr12:121192536:G:A	6.87298e-12	-1.88771	-3.18773e-10	3.8622e-08	-1.80944	-3.18773e-10	3.6037e-05	-1.96648	-3.18773e-10
121192545	chr12:121192545:A:G	8.81913e-12	-0.38789	-1.25049	1.75089e-08	-1.31668	-1.28387	5.6822e-05	-0.269531	-1.24157
121192635	chr12:121192635:A:G	1.2587e-11	0.0270028	-1.30964	2.59224e-08	-0.898567	-1.30958	7.15377e-05	0.0287958	-1.3096
121192759	chr12:121192759:G:A	7.4354e-12	-1.80905	-3.18773e-10	4.773e-08	-1.5977	-3.18773e-10	4.02507e-05	-1.8559	-3.18773e-10
121192960	chr12:121192960:A:G	6.52709e-12	-1.93934	-3.18773e-10	4.12342e-08	-1.74399	-3.18773e-10	3.79282e-05	-1.91533	-3.18773e-10
121192968	chr12:121192968:A:G	6.50486e-12	-1.94275	-3.18773e-10	4.10415e-08	-1.74868	-3.18773e-10	3.77747e-05	-1.91939	-3.18773e-10
121192980	chr12:121192980:T:A	6.51253e-12	-1.94158	-3.18773e-10	4.11386e-08	-1.74631	-3.18773e-10	3.78265e-05	-1.91802	-3.18773e-10
121193300	chr12:121193300:T:G	1.90386e-11	-2.56711e-10	-0.868837	8.90702e-08	-2.56711e-10	-0.973834	0.000116064	-2.56711e-10	-0.796886
121194166	chr12:121194166:T:G	1.96396e-12	-1.87118	-1.26916	9.90764e-09	-1.86576	-1.30419	1.01844e-05	-1.94004	-1.29013
121194269	chr12:121194269:G:A	2.98148e-11	-2.56711e-10	-0.420299	1.31806e-07	-2.56711e-10	-0.58193	0.000160908	-2.56711e-10	-0.470196
121194425	chr12:121194425:T:C	1.25489e-11	-2.56711e-10	-1.28567	6.36651e-08	-2.56711e-10	-1.30962	7.05241e-05	-2.56711e-10	-1.29507
121195479	chr12:121195479:C:T	2.10815e-12	-1.84201	-1.22748	1.33195e-08	-1.65105	-1.22298	1.16543e-05	-1.88877	-1.20658
121195634	chr12:121195634:A:G	2.81948e-12	-1.57239	-1.20636	3.85005e-08	-0.510506	-1.30208	1.58145e-05	-1.53932	-1.25079
121195754	chr12:121195754:C:G	1.76676e-11	-2.56711e-10	-0.943574	1.03406e-07	-2.56711e-10	-0.824596	0.00010407	-2.56711e-10	-0.905961
121195820	chr12:121195820:C:T	1.24444e-11	-2.56711e-10	-1.29404	6.36928e-08	-2.56711e-10	-1.30919	7.00831e-05	-2.56711e-10	-1.30135
121196483	chr12:121196483:A:G	1.61949e-11	-2.56711e-10	-1.03061	9.59949e-08	-2.56711e-10	-0.898964	9.44941e-05	-2.56711e-10	-1.00249
121196593	chr12:121196593:G:A	1.29395e-11	-2.56711e-10	-1.25502	7.15984e-08	-2.56711e-10	-1.19219	7.42132e-05	-2.56711e-10	-1.24409
121196608	chr12:121196608:G:A	6.95289e-12	-1.87615	-3.18773e-10	4.28119e-08	-1.70644	-3.18773e-10	3.79245e-05	-1.91543	-3.18773e-10
121197126	chr12:121197126:C:G	5.19077e-11	-2.56711e-10	0.134163	2.14875e-07	-2.56711e-10	-0.0932005	0.00027472	-2.56711e-10	0.0647229
121197162	chr12:121197162:T:C	1.92427e-12	-1.85464	-1.30612	1.18346e-08	-1.68308	-1.30916	9.79746e-06	-1.96004	-1.30886
121197394	chr12:121197394:C:T	3.21679e-12	-1.87081	-0.776108	3.83938e-08	-1.48629	-0.329073	3.23097e-05	-1.55484	-0.520823
121197702	chr12:121197702:T:C	1.93823e-12	-1.84642	-1.30711	1.16762e-08	-1.69622	-1.30949	9.76897e-06	-1.96252	-1.3093
121198078	chr12:121198078:A:G	6.91074e-12	-1.88223	-3.18773e-10	4.23868e-08	-1.71642	-3.18773e-10	3.77531e-05	-1.91996	-3.18773e-10
121198092	chr12:121198092:A:G	2.05261e-12	-1.86459	-1.2316	1.27849e-08	-1.68779	-1.22721	1.13957e-05	-1.90659	-1.2112
121198301	chr12:121198301:T:C	2.07274e-12	-1.96789	-1.11854	1.56586e-08	-1.44672	-1.26552	1.13109e-05	-1.95822	-1.16703
121198387	chr12:121198387:C:T	1.9407e-12	-1.84368	-1.30858	1.16214e-08	-1.70074	-1.30968	9.75719e-06	-1.96334	-1.30968
121198789	chr12:121198789:G:C	2.07242e-12	-1.85577	-1.23082	1.29812e-08	-1.67335	-1.22641	1.14825e-05	-1.89987	-1.21033
121198924	chr12:121198924:C:T	1.61468e-11	-2.56711e-10	-1.03358	8.06826e-08	-2.56711e-10	-1.07274	8.8511e-05	-2.56711e-10	-1.0679
121199238	chr12:121199238:G:A	2.09177e-11	-0.774708	-3.18773e-10	3.41997e-07	0.371542	-3.18773e-10	0.000170747	-0.410845	-3.18773e-10
121199254	chr12:121199254:G:C	1.95701e-12	-1.94632	-1.19757	1.73903e-08	-1.30841	-1.29894	1.08993e-05	-1.92774	-1.23459
121199260	chr12:121199260:T:C	2.40466e-11	-2.56711e-10	-0.635312	1.08351e-07	-2.56711e-10	-0.777884	0.000137467	-2.56711e-10	-0.627646
121199330	chr12:121199330:C:T	3.64336e-12	-1.90753	-0.614871	6.96367e-08	-0.409842	-0.810126	3.04794e-05	-1.32394	-0.810034
121199430	chr12:121199430:A:G	2.69003e-12	-1.9487	-0.877052	2.58815e-08	-1.20307	-1.00666	1.61208e-05	-1.9008	-0.870118
121200089	chr12:121200089:T:C	1.26391e-11	-2.56711e-10	-1.27851	6.46727e-08	-2.56711e-10	-1.29392	7.12799e-05	-2.56711e-10	-1.28441
121200159	chr12:121200159:C:T	4.41973e-11	-2.56711e-10	-0.0266405	2.14402e-07	-2.56711e-10	-0.0954067	0.000267603	-2.56711e-10	0.0384764
121200583	chr12:121200583:C:T	1.75841e-12	-1.94576	-1.30513	9.65953e-09	-1.88675	-1.30856	9.73212e-06	-1.96784	-1.30776
121200618	chr12:121200618:C:A	1.23098e-11	-2.56711e-10	-1.30491	6.3667e-08	-2.56711e-10	-1.30959	6.97374e-05	-2.56711e-10	-1.30629
121200752	chr12:121200752:T:C	4.1991e-11	-2.56711e-10	-0.0778483	1.74414e-07	-2.56711e-10	-0.301829	0.000222406	-2.56711e-10	-0.146524
121200754	chr12:121200754:G:T	1.56549e-11	-2.56711e-10	-1.06452	7.29071e-08	-2.56711e-10	-1.17407	8.83996e-05	-2.56711e-10	-1.06916
121200788	chr12:121200788:T:C	3.64551e-11	-2.56711e-10	-0.219224	1.53599e-07	-2.56711e-10	-0.428911	0.000193786	-2.56711e-10	-0.284276
121200922	chr12:121200922:T:C	4.41624e-11	-2.56711e-10	-0.0274294	1.82593e-07	-2.56711e-10	-0.256001	0.000233582	-2.56711e-10	-0.0974948
121201046	chr12:121201046:A:G	7.26337e-12	-1.83246	-3.18773e-10	3.29134e-08	-1.96938	-3.18773e-10	3.91574e-05	-1.88344	-3.18773e-10
121201145	chr12:121201145:T:C	1.31309e-11	-2.56711e-10	-1.24034	6.5713e-08	-2.56711e-10	-1.27796	7.36055e-05	-2.56711e-10	-1.25231
121201399	chr12:121201399:TC:T	5.50953e-12	-1.82211	-0.286714	2.43967e-08	-1.91311	-0.355703	2.93385e-05	-1.81874	-0.353381
121201419	chr12:121201419:A:G	7.36251e-12	-1.8189	-3.18773e-10	4.68761e-08	-1.61575	-3.18773e-10	3.95737e-05	-1.87286	-3.18773e-10
121201723	chr12:121201723:T:A	1.73732e-12	-1.95932	-1.30363	1.22303e-08	-1.65548	-1.30386	1.2731e-05	-1.70133	-1.30566
121201796	chr12:121201796:C:T	2.67796e-12	-1.63876	-1.19148	3.39415e-08	-0.639916	-1.2987	1.49273e-05	-1.60672	-1.24112
121201854	chr12:121201854:C:T	1.7476e-12	-1.94932	-1.30773	1.42023e-08	-1.55296	-1.2569	1.01485e-05	-1.92983	-1.30387
121201895	chr12:121201895:GAAAC:G	1.23208e-11	-2.56711e-10	-1.30402	6.36699e-08	-2.56711e-10	-1.30955	6.96823e-05	-2.56711e-10	-1.30708
121202112	chr12:121202112:G:A	2.52267e-12	-1.62688	-1.26311	3.4397e-08	-0.615827	-1.30946	1.43822e-05	-1.59431	-1.29072
121202705	chr12:121202705:G:T	3.36859e-11	-2.56711e-10	-0.298226	1.44175e-07	-2.56711e-10	-0.49223	0.000180303	-2.56711e-10	-0.356391
121202747	chr12:121202747:A:G	4.17095e-11	-2.56711e-10	-0.0845743	1.59395e-07	-2.56711e-10	-0.391871	0.000215499	-2.56711e-10	-0.178071
121203072	chr12:121203072:C:T	4.97929e-11	-2.56711e-10	0.0925687	2.04611e-07	-2.56711e-10	-0.142148	0.000263502	-2.56711e-10	0.0230316
121203231	chr12:121203231:C:T	1.89838e-12	-1.87094	-1.30336	1.22131e-08	-1.65284	-1.3079	9.87913e-06	-1.95325	-1.30735
121203515	chr12:121203515:C:T	2.67405e-12	-1.61921	-1.2125	3.5104e-08	-0.601512	-1.30343	1.50109e-05	-1.58708	-1.25517
121203685	chr12:121203685:T:C	6.89384e-12	-1.88468	-3.18773e-10	4.21638e-08	-1.7217	-3.18773e-10	3.76275e-05	-1.92329	-3.18773e-10
121203706	chr12:121203706:A:G	2.86223e-12	-1.96317	-0.800529	1.49916e-08	-1.8458	-0.909963	1.57971e-05	-1.97219	-0.819017
121203822	chr12:121203822:G:A	1.71114e-12	-1.97223	-1.30591	1.3198e-08	-1.57436	-1.30884	9.71154e-06	-1.97053	-1.30718
121203865	chr12:121203865:G:A	2.02687e-12	-1.872	-1.23681	1.45737e-08	-1.49005	-1.29399	1.50169e-05	-1.5621	-1.27976
121204396	chr12:121204396:C:T	1.28433e-11	-2.56711e-10	-1.26248	7.31576e-08	-2.56711e-10	-1.17064	7.3872e-05	-2.56711e-10	-1.24869
121204740	chr12:121204740:A:C	1.92426e-12	-1.86331	-1.29745	1.20847e-08	-1.6671	-1.30422	9.88863e-06	-1.95621	-1.30343
121205058	chr12:121205058:A:G	1.52726e-11	-2.56711e-10	-1.08925	8.62891e-08	-2.56711e-10	-1.00556	8.91069e-05	-2.56711e-10	-1.06119
121205214	chr12:121205214:CAT:C	1.25387e-11	-2.56711e-10	-1.28649	6.36621e-08	-2.56711e-10	-1.30967	7.04864e-05	-2.56711e-10	-1.29561
121205479	chr12:121205479:C:T	7.20976e-12	-1.83987	-3.18773e-10	3.29427e-08	-1.96849	-3.18773e-10	3.89581e-05	-1.88854	-3.18773e-10
121205595	chr12:121205595:C:T	1.25372e-11	-2.56711e-10	-1.2866	6.36619e-08	-2.56711e-10	-1.30967	7.04799e-05	-2.56711e-10	-1.2957
121206046	chr12:121206046:T:C	4.0735e-11	-2.56711e-10	-0.108217	1.70635e-07	-2.56711e-10	-0.323734	0.000216578	-2.56711e-10	-0.173077
121206053	chr12:121206053:C:T	2.81049e-12	-1.96055	-0.821398	1.74794e-08	-1.66326	-0.938981	1.83116e-05	-1.84283	-0.800663
121206799	chr12:121206799:G:A	2.13704e-12	-1.8828	-1.17308	1.2619e-08	-1.71858	-1.20948	1.12632e-05	-1.92235	-1.20714
121207101	chr12:121207101:A:C	6.80265e-12	-1.89799	-3.18773e-10	4.1208e-08	-1.74463	-3.18773e-10	3.72568e-05	-1.93319	-3.18773e-10
121207564	chr12:121207564:G:C	3.64736e-11	-2.56711e-10	-0.218714	1.55702e-07	-2.56711e-10	-0.415312	0.000194784	-2.56711e-10	-0.279135
121207802	chr12:121207802:G:A	1.57319e-11	-2.56711e-10	-1.05962	9.25108e-08	-2.56711e-10	-0.935934	9.16585e-05	-2.56711e-10	-1.03296
121207917	chr12:121207917:C:T	1.28969e-11	-2.56711e-10	-1.25832	6.49355e-08	-2.56711e-10	-1.28986	7.24509e-05	-2.56711e-10	-1.26812
121208213	chr12:121208213:G:A	2.74649e-12	-1.5931	-1.21188	3.68974e-08	-0.55191	-1.30321	1.54228e-05	-1.56052	-1.25466
121208604	chr12:121208604:C:T	1.2427e-11	-2.56711e-10	-1.29544	6.37456e-08	-2.56711e-10	-1.30836	7.03344e-05	-2.56711e-10	-1.29777
121208977	chr12:121208977:T:G	5.21136e-11	-2.56711e-10	0.138122	2.98828e-07	-2.56711e-10	0.236609	0.000309786	-2.56711e-10	0.184855
121209176	chr12:121209176:C:T	1.57382e-11	-2.56711e-10	-1.05921	7.31566e-08	-2.56711e-10	-1.17066	8.88696e-05	-2.56711e-10	-1.06386
121209437	chr12:121209437:T:G	2.69889e-11	-2.56711e-10	-0.519877	1.17179e-07	-2.56711e-10	-0.699557	0.000145466	-2.56711e-10	-0.571083
121209461	chr12:121209461:A:G	1.3009e-11	-2.56711e-10	-1.24967	7.1603e-08	-2.56711e-10	-1.19212	7.48546e-05	-2.56711e-10	-1.23548
121209632	chr12:121209632:A:G	1.77394e-12	-1.94915	-1.29295	1.5652e-08	-1.43741	-1.27525	1.08609e-05	-1.88109	-1.28477
121210067	chr12:121210067:G:T	2.4403e-12	-1.64505	-1.27814	3.32994e-08	-0.651013	-1.30671	1.4026e-05	-1.61032	-1.29979
121210487	chr12:121210487:A:G	1.88408e-12	-1.88842	-1.29344	1.28686e-08	-1.63174	-1.27673	1.01966e-05	-1.94276	-1.28621
121210552	chr12:121210552:G:A	1.59119e-11	-2.56711e-10	-1.04824	8.59956e-08	-2.56711e-10	-1.00896	9.16256e-05	-2.56711e-10	-1.03332
121211067	chr12:121211067:C:G	2.22396e-12	-1.94682	-1.0692	1.85056e-08	-1.44821	-1.09698	1.34199e-05	-1.88883	-1.06546
121211085	chr12:121211085:G:T	1.44195e-11	-2.56711e-10	-1.14672	6.86913e-08	-2.56711e-10	-1.23364	8.14631e-05	-2.56711e-10	-1.15088
121212281	chr12:121212281:C:A	2.57819e-11	-2.56711e-10	-0.56563	1.12338e-07	-2.56711e-10	-0.741746	0.000139689	-2.56711e-10	-0.611612
121212659	chr12:121212659:A:G	1.80615e-12	-1.91442	-1.30968	1.33192e-08	-1.56533	-1.30873	1.01443e-05	-1.92474	-1.30938
121213000	chr12:121213000:G:A	1.23833e-11	-2.56711e-10	-1.29896	6.58368e-08	-2.56711e-10	-1.27608	7.06212e-05	-2.56711e-10	-1.2937
121213388	chr12:121213388:A:G	1.32514e-11	-2.56711e-10	-1.2312	6.61752e-08	-2.56711e-10	-1.27095	7.44158e-05	-2.56711e-10	-1.24136
121213456	chr12:121213456:A:T	1.75802e-12	-1.94351	-1.30761	1.47469e-08	-1.46889	-1.30333	1.05645e-05	-1.88819	-1.30534
121214017	chr12:121214017:G:A	1.77133e-12	-1.93923	-1.30434	1.45523e-08	-1.48683	-1.29868	1.05273e-05	-1.8958	-1.30125
121214238	chr12:121214238:G:T	1.76027e-12	-1.9424	-1.30744	1.46687e-08	-1.47428	-1.30326	1.05369e-05	-1.89079	-1.30535
121214474	chr12:121214474:G:A	1.75473e-12	-1.94412	-1.30887	1.47391e-08	-1.46684	-1.30592	1.05443e-05	-1.88797	-1.30748
121214670	chr12:121214670:A:T	2.37754e-12	-1.93815	-1.01109	1.71673e-08	-1.46919	-1.15106	1.35428e-05	-1.90823	-1.03695
121214701	chr12:121214701:G:C	6.33765e-12	-1.9688	-3.18773e-10	3.50035e-08	-1.90781	-3.18773e-10	3.5823e-05	-1.97244	-3.18773e-10
121214738	chr12:121214738:G:A	2.57383e-12	-1.94669	-0.923214	1.51067e-08	-1.71665	-1.03147	1.59251e-05	-1.87627	-0.906867
121214801	chr12:121214801:T:C	1.58833e-11	-2.56711e-10	-1.05004	8.16418e-08	-2.56711e-10	-1.06092	8.98278e-05	-2.56711e-10	-1.05313
121214909	chr12:121214909:C:T	1.23021e-11	-2.56711e-10	-1.30553	6.72998e-08	-2.56711e-10	-1.2541	7.02923e-05	-2.56711e-10	-1.29837
121215575	chr12:121215575:C:A	2.66852e-11	-2.56711e-10	-0.531197	1.15786e-07	-2.56711e-10	-0.711514	0.000144329	-2.56711e-10	-0.578932
121215960	chr12:121215960:G:A	1.25742e-11	-2.56711e-10	-1.28366	7.10152e-08	-2.56711e-10	-1.20037	7.24206e-05	-2.56711e-10	-1.26854
121216057	chr12:121216057:T:G	1.31558e-11	-2.56711e-10	-1.23844	6.59488e-08	-2.56711e-10	-1.27438	7.42549e-05	-2.56711e-10	-1.24352
121216086	chr12:121216086:G:A	1.22742e-11	-2.56711e-10	-1.30781	6.66447e-08	-2.56711e-10	-1.26388	7.00098e-05	-2.56711e-10	-1.30239
121216208	chr12:121216208:A:G	1.79069e-12	-1.92615	-1.30655	1.366e-08	-1.53918	-1.30961	1.02922e-05	-1.9111	-1.30854
121216231	chr12:121216231:G:C	1.93082e-11	-2.56711e-10	-0.854776	9.06389e-08	-2.56711e-10	-0.956375	0.000107785	-2.56711e-10	-0.870888
121216433	chr12:121216433:G:C	1.34383e-11	-2.56711e-10	-1.21719	7.66604e-08	-2.56711e-10	-1.12387	7.75879e-05	-2.56711e-10	-1.19962
121216581	chr12:121216581:G:A	1.59543e-11	-2.56711e-10	-1.04558	8.64599e-08	-2.56711e-10	-1.00358	9.18628e-05	-2.56711e-10	-1.03073
121216586	chr12:121216586:C:T	3.17194e-11	-2.56711e-10	-0.358377	1.98821e-07	-2.56711e-10	-0.170855	0.000191803	-2.56711e-10	-0.294559
121216917	chr12:121216917:C:T	3.86469e-11	-0.160838	-3.18773e-10	6.53108e-08	-1.2841	-3.18773e-10	0.00010346	-0.911842	-3.18773e-10
121217260	chr12:121217260:G:A	4.87525e-11	0.0714517	-3.18773e-10	1.13945e-07	-0.727545	-3.18773e-10	0.000229076	-0.116976	-3.18773e-10
121217861	chr12:121217861:C:T	1.23425e-11	-2.56711e-10	-1.30225	6.75128e-08	-2.56711e-10	-1.25094	7.04856e-05	-2.56711e-10	-1.29562
121218000	chr12:121218000:C:T	6.34456e-12	-1.96771	-3.18773e-10	3.51095e-08	-1.90479	-3.18773e-10	3.58192e-05	-1.97254	-3.18773e-10
121218086	chr12:121218086:A:G	1.63848e-11	-2.56711e-10	-1.01895	9.73295e-08	-2.56711e-10	-0.885157	9.56822e-05	-2.56711e-10	-0.989995
121218167	chr12:121218167:A:T	1.80486e-12	-1.91549	-1.30933	1.3293e-08	-1.56633	-1.30969	1.0147e-05	-1.9242	-1.30964
121218242	chr12:121218242:C:T	2.28174e-12	-1.78723	-1.20314	2.35019e-08	-1.00485	-1.30132	1.27726e-05	-1.75462	-1.2491
121218601	chr12:121218601:G:A	2.6314e-12	-1.96935	-0.878437	1.53411e-08	-1.63306	-1.09967	1.36206e-05	-1.97255	-0.96689
121218811	chr12:121218811:G:T	3.79721e-11	-0.178453	-3.18773e-10	9.41631e-08	-0.918231	-3.18773e-10	0.00017856	-0.366102	-3.18773e-10
121219311	chr12:121219311:G:A	6.54299e-12	-1.93691	-3.18773e-10	3.90328e-08	-1.79886	-3.18773e-10	4.22687e-05	-1.80698	-3.18773e-10
121219354	chr12:121219354:C:T	7.51593e-12	-1.79828	-3.18773e-10	3.28095e-08	-1.97254	-3.18773e-10	4.0324e-05	-1.85408	-3.18773e-10
121219457	chr12:121219457:G:A	1.36782e-11	-2.56711e-10	-1.1995	7.8586e-08	-2.56711e-10	-1.09906	7.9097e-05	-2.56711e-10	-1.18035
121219559	chr12:121219559:A:ATCTTGAT	1.54024e-11	-2.56711e-10	-1.08078	8.30798e-08	-2.56711e-10	-1.04346	8.86341e-05	-2.56711e-10	-1.06651
121219952	chr12:121219952:T:C	1.34587e-11	-2.56711e-10	-1.21568	7.68322e-08	-2.56711e-10	-1.12163	7.77169e-05	-2.56711e-10	-1.19796
121220179	chr12:121220179:G:C	1.93082e-11	-2.56711e-10	-0.854776	9.06389e-08	-2.56711e-10	-0.956375	0.000107785	-2.56711e-10	-0.870888
121220495	chr12:121220495:G:T	1.51464e-11	-2.56711e-10	-1.09754	9.0065e-08	-2.56711e-10	-0.962727	8.82503e-05	-2.56711e-10	-1.07085
121221092	chr12:121221092:C:T	1.91824e-12	-1.9324	-1.2315	1.46808e-08	-1.52127	-1.25545	1.10787e-05	-1.90285	-1.24315
121221172	chr12:121221172:G:T	6.32843e-12	-1.97025	-3.18773e-10	4.89445e-08	-1.57257	-3.18773e-10	3.58964e-05	-1.97039	-3.18773e-10
121221486	chr12:121221486:C:T	3.81028e-11	-0.175016	-3.18773e-10	2.16815e-07	-0.0842142	-3.18773e-10	0.000271556	0.0531391	-3.18773e-10
121221575	chr12:121221575:G:A	2.23755e-11	-2.56711e-10	-0.707337	1.05808e-07	-2.56711e-10	-0.801636	0.000127149	-2.56711e-10	-0.705665
121221586	chr12:121221586:G:A	1.33101e-11	-2.56711e-10	-1.22678	8.13125e-08	-2.56711e-10	-1.06496	7.75791e-05	-2.56711e-10	-1.19973
121221625	chr12:121221625:C:T	3.75246e-11	-2.56711e-10	-0.190308	1.50774e-07	-2.56711e-10	-0.447476	0.000198736	-2.56711e-10	-0.259051
121221640	chr12:121221640:G:A	1.31494e-11	-2.56711e-10	-1.23893	7.42679e-08	-2.56711e-10	-1.15558	7.57631e-05	-2.56711e-10	-1.22342
121222030	chr12:121222030:C:T	2.07633e-11	-2.56711e-10	-0.782118	1.23796e-07	-2.56711e-10	-0.644625	0.000122135	-2.56711e-10	-0.745903
121222062	chr12:121222062:G:A	1.26933e-11	-2.56711e-10	-1.27423	6.41057e-08	-2.56711e-10	-1.30273	7.13445e-05	-2.56711e-10	-1.28351
121222114	chr12:121222114:G:A	6.4629e-12	-1.94923	-3.18773e-10	3.69155e-08	-1.85463	-3.18773e-10	3.60251e-05	-1.96681	-3.18773e-10
121222183	chr12:121222183:T:C	1.72231e-12	-1.96612	-1.30552	9.54638e-09	-1.89926	-1.30784	9.67583e-06	-1.97256	-1.30884
121222196	chr12:121222196:G:A	1.7198e-12	-1.97239	-1.30071	1.78733e-08	-1.27256	-1.30739	1.17983e-05	-1.77861	-1.30446
121222318	chr12:121222318:C:T	1.24275e-11	-2.56711e-10	-1.29539	6.8709e-08	-2.56711e-10	-1.23338	7.11268e-05	-2.56711e-10	-1.28656
121222376	chr12:121222376:G:T	4.32405e-12	-1.60493	-0.746187	2.21532e-08	-1.72813	-0.637149	3.07234e-05	-1.39902	-0.726986
121222458	chr12:121222458:A:G	1.74028e-12	-1.96669	-1.29456	1.25912e-08	-1.62233	-1.30793	1.14292e-05	-1.82019	-1.29466
121222469	chr12:121222469:A:C	1.73328e-12	-1.96728	-1.298	1.26721e-08	-1.61738	-1.30647	1.14276e-05	-1.8169	-1.29809
121222474	chr12:121222474:A:G	1.75063e-12	-1.96399	-1.29134	1.2352e-08	-1.64062	-1.30883	1.1326e-05	-1.83247	-1.29145
121222499	chr12:121222499:A:C	1.73632e-12	-1.96835	-1.29519	1.27703e-08	-1.60842	-1.30772	1.15338e-05	-1.81048	-1.29527
121222705	chr12:121222705:C:A	3.22569e-11	-0.341574	-3.18773e-10	1.81299e-07	-0.263111	-3.18773e-10	0.000227508	-0.123844	-3.18773e-10
121222984	chr12:121222984:T:C	2.11156e-12	-1.76869	-1.29918	1.88532e-08	-1.22397	-1.30261	1.992e-05	-1.25891	-1.3004
121223260	chr12:121223260:G:A	1.37154e-11	-2.56711e-10	-1.19679	8.54925e-08	-2.56711e-10	-1.01483	8.02879e-05	-2.56711e-10	-1.16541
121223439	chr12:121223439:T:C	1.30626e-11	-2.56711e-10	-1.24555	7.36491e-08	-2.56711e-10	-1.16395	7.52298e-05	-2.56711e-10	-1.23048
121223465	chr12:121223465:G:T	1.22571e-11	-2.56711e-10	-1.3092	6.41257e-08	-2.56711e-10	-1.30241	6.95227e-05	-2.56711e-10	-1.30937
121223562	chr12:121223562:C:G	2.71122e-12	-1.95372	-0.864184	1.67123e-08	-1.84517	-0.801939	1.66325e-05	-1.85911	-0.880558
121223841	chr12:121223841:G:A	3.94481e-11	-2.56711e-10	-0.140317	1.58039e-07	-2.56711e-10	-0.400415	0.000208816	-2.56711e-10	-0.209575
121223897	chr12:121223897:A:G	1.91902e-12	-1.96996	-1.19353	2.15493e-08	-1.29687	-1.09604	1.27219e-05	-1.82545	-1.18225
121223901	chr12:121223901:A:T	3.84498e-11	-0.165951	-3.18773e-10	6.43247e-08	-1.29932	-3.18773e-10	0.0001579	-0.489068	-3.18773e-10
121224163	chr12:121224163:G:A	3.69551e-12	-1.19851	-1.30968	9.39844e-09	-1.9183	-1.30442	1.90786e-05	-1.29454	-1.30792
121224378	chr12:121224378:C:T	1.23958e-11	-2.56711e-10	-1.29795	6.59001e-08	-2.56711e-10	-1.27512	7.07792e-05	-2.56711e-10	-1.29146
121224379	chr12:121224379:G:A	2.13762e-12	-1.83962	-1.21599	2.07438e-08	-1.12618	-1.30483	1.19368e-05	-1.81228	-1.25912
121224474	chr12:121224474:T:C	1.74647e-12	-1.95775	-1.29996	1.53044e-08	-1.42813	-1.30699	1.08457e-05	-1.86337	-1.30389
121224551	chr12:121224551:G:A	4.00435e-11	-2.56711e-10	-0.125338	1.60163e-07	-2.56711e-10	-0.387066	0.00021191	-2.56711e-10	-0.194866
121224567	chr12:121224567:A:C	2.63339e-12	-1.96787	-0.87916	1.73946e-08	-1.50509	-1.10202	1.37832e-05	-1.95969	-0.967882
121224624	chr12:121224624:T:A	1.75044e-12	-1.96177	-1.29367	1.21091e-08	-1.66111	-1.30819	1.11862e-05	-1.84266	-1.29369
121224804	chr12:121224804:C:T	1.36682e-11	-2.56711e-10	-1.20023	7.34431e-08	-2.56711e-10	-1.16675	7.57964e-05	-2.56711e-10	-1.22298
121225141	chr12:121225141:T:C	1.72908e-12	-1.96986	-1.29786	1.71524e-08	-1.31528	-1.30584	1.14478e-05	-1.81104	-1.30219
121225308	chr12:121225308:A:G	2.8809e-12	-1.96476	-0.79244	1.91884e-08	-1.47919	-1.02977	1.50345e-05	-1.95489	-0.885789
121225468	chr12:121225468:T:C	5.26523e-11	-2.56711e-10	0.148406	3.26491e-07	-2.56711e-10	0.325142	0.000328636	-2.56711e-10	0.243922
121225497	chr12:121225497:G:A	6.39505e-12	-1.95978	-3.18773e-10	3.59403e-08	-1.8814	-3.18773e-10	3.58654e-05	-1.97126	-3.18773e-10
121225781	chr12:121225781:G:A	6.47425e-12	-1.94747	-3.18773e-10	3.35551e-08	-1.95007	-3.18773e-10	3.63216e-05	-1.95862	-3.18773e-10
121226023	chr12:121226023:C:T	6.31506e-12	-1.97237	-3.18773e-10	3.49953e-08	-1.90805	-3.18773e-10	3.5862e-05	-1.97135	-3.18773e-10
121226314	chr12:121226314:C:T	1.91412e-12	-1.86277	-1.30327	9.12824e-09	-1.95726	-1.29462	1.02883e-05	-1.91092	-1.3091
121226508	chr12:121226508:G:A	8.27365e-12	-1.70223	-3.18773e-10	4.29713e-08	-1.70273	-3.18773e-10	4.78137e-05	-1.68372	-3.18773e-10
121227208	chr12:121227208:A:G	1.76251e-12	-1.9452	-1.30336	1.42501e-08	-1.498	-1.3085	1.05299e-05	-1.89052	-1.30629
121227281	chr12:121227281:C:A	3.40414e-12	-1.81647	-0.773843	1.27539e-08	-1.89461	-1.02281	1.67873e-05	-1.88123	-0.849178
121227531	chr12:121227531:C:T	1.74793e-12	-1.95715	-1.29972	1.52367e-08	-1.43282	-1.30674	1.08216e-05	-1.86584	-1.30364
121227550	chr12:121227550:G:A	4.19708e-12	-1.07152	-1.3094	9.77317e-09	-1.88145	-1.30217	2.14829e-05	-1.17729	-1.30648
121227917	chr12:121227917:G:C	1.75335e-12	-1.95358	-1.3002	1.01307e-08	-1.84232	-1.30537	1.08143e-05	-1.86784	-1.30231
121227941	chr12:121227941:T:A	2.7922e-11	-0.48589	-3.18773e-10	1.99018e-07	-0.169863	-3.18773e-10	0.000124266	-0.728601	-3.18773e-10
121228095	chr12:121228095:A:G	1.79704e-12	-1.93659	-1.29257	9.78029e-09	-1.8753	-1.30759	1.05432e-05	-1.89909	-1.29646
121228210	chr12:121228210:T:C	1.23206e-11	-2.56711e-10	-1.30403	6.74068e-08	-2.56711e-10	-1.25251	7.03188e-05	-2.56711e-10	-1.29799
121228457	chr12:121228457:A:G	1.7832e-12	-1.96953	-1.26736	1.08231e-08	-1.87957	-1.20201	1.01199e-05	-1.97251	-1.26402
121228843	chr12:121228843:A:G	1.72748e-12	-1.95905	-1.30959	1.23776e-08	-1.66807	-1.2793	1.09322e-05	-1.84973	-1.30958
121229358	chr12:121229358:C:G	3.27712e-11	-2.56711e-10	-0.325755	1.34421e-07	-2.56711e-10	-0.562281	0.000174475	-2.56711e-10	-0.389246
121229624	chr12:121229624:C:T	1.73349e-12	-1.96093	-1.30424	1.22422e-08	-1.65672	-1.30165	1.10721e-05	-1.8423	-1.3043
121229777	chr12:121229777:C:T	6.33552e-12	-1.96913	-3.18773e-10	4.00415e-08	-1.77334	-3.18773e-10	3.73719e-05	-1.93011	-3.18773e-10
121229848	chr12:121229848:T:C	1.74257e-12	-1.9598	-1.30014	1.19265e-08	-1.67725	-1.30725	1.11662e-05	-1.84184	-1.29629
121230210	chr12:121230210:T:C	1.81546e-12	-1.95827	-1.2607	1.37824e-08	-1.63666	-1.20321	1.15608e-05	-1.8382	-1.2652
121230451	chr12:121230451:T:C	1.73805e-12	-1.97238	-1.29016	1.2497e-08	-1.6326	-1.30517	9.94228e-06	-1.96103	-1.29321
121230492	chr12:121230492:G:T	1.92099e-11	-2.56711e-10	-0.859878	1.17574e-07	-2.56711e-10	-0.696187	0.000113208	-2.56711e-10	-0.821802
121230671	chr12:121230671:A:C	1.77935e-12	-1.96158	-1.27747	1.64903e-08	-1.36826	-1.29222	1.12765e-05	-1.84308	-1.28523
121230911	chr12:121230911:CTCATA:C	1.22588e-11	-2.56711e-10	-1.30906	6.36708e-08	-2.56711e-10	-1.30953	6.9504e-05	-2.56711e-10	-1.30964
121231120	chr12:121231120:TG:T	6.38005e-12	-1.96213	-3.18773e-10	3.54151e-08	-1.89612	-3.18773e-10	3.589e-05	-1.97057	-3.18773e-10
121231122	chr12:121231122:G:C	6.38104e-12	-1.96197	-3.18773e-10	3.54299e-08	-1.8957	-3.18773e-10	3.58925e-05	-1.9705	-3.18773e-10
121231136	chr12:121231136:C:T	6.34297e-12	-1.96796	-3.18773e-10	3.61628e-08	-1.87523	-3.18773e-10	3.58322e-05	-1.97218	-3.18773e-10
121231342	chr12:121231342:A:G	1.93583e-12	-1.92028	-1.23448	1.41451e-08	-1.57416	-1.23973	1.09425e-05	-1.92393	-1.23444
121231379	chr12:121231379:C:T	1.84719e-12	-1.93552	-1.26611	1.12698e-08	-1.73524	-1.30589	1.08967e-05	-1.8952	-1.26736
121231550	chr12:121231550:C:T	6.6271e-12	-1.92414	-3.18773e-10	3.88526e-08	-1.80348	-3.18773e-10	3.6559e-05	-1.9521	-3.18773e-10
121231808	chr12:121231808:A:G	4.53972e-12	-1.96644	-0.335993	2.94866e-08	-1.63775	-0.441574	2.85757e-05	-1.80285	-0.395619
121231828	chr12:121231828:A:G	2.17734e-12	-1.7799	-1.2573	2.34662e-08	-0.998022	-1.30967	1.23891e-05	-1.74719	-1.28702
121232034	chr12:121232034:T:G	2.84548e-11	-2.56711e-10	-0.466988	1.78244e-07	-2.56711e-10	-0.280103	0.000172059	-2.56711e-10	-0.403192
121232037	chr12:121232037:T:C	1.46587e-11	-2.56711e-10	-1.13027	7.45946e-08	-2.56711e-10	-1.15119	8.51612e-05	-2.56711e-10	-1.10648
121232198	chr12:121232198:G:A	1.71573e-11	-0.972878	-3.18773e-10	8.70905e-08	-0.996311	-3.18773e-10	6.13144e-05	-1.43501	-3.18773e-10
121232261	chr12:121232261:C:T	5.37456e-12	-1.75205	-0.381575	3.43798e-08	-1.75157	-0.174222	5.23356e-05	-1.26462	-0.328729
121232296	chr12:121232296:G:A	1.49778e-11	-2.56711e-10	-1.10873	8.73567e-08	-2.56711e-10	-0.993259	8.71395e-05	-2.56711e-10	-1.08352
121232473	chr12:121232473:A:G	3.2459e-11	-0.335327	-3.18773e-10	1.84251e-07	-0.24696	-3.18773e-10	0.00022801	-0.121638	-3.18773e-10
121232987	chr12:121232987:C:G	2.63367e-11	-2.56711e-10	-0.544341	1.6197e-07	-2.56711e-10	-0.375848	0.000158366	-2.56711e-10	-0.486121
121232989	chr12:121232989:A:G	6.46006e-12	-1.94967	-3.18773e-10	3.69591e-08	-1.85345	-3.18773e-10	3.60312e-05	-1.96664	-3.18773e-10
121233117	chr12:121233117:G:A	2.36654e-11	-2.56711e-10	-0.65129	1.42675e-07	-2.56711e-10	-0.502687	0.000140128	-2.56711e-10	-0.608468
121233190	chr12:121233190:C:G	6.53731e-12	-1.93778	-3.18773e-10	3.7897e-08	-1.82839	-3.18773e-10	3.62653e-05	-1.96017	-3.18773e-10
121233222	chr12:121233222:C:T	7.21227e-12	-1.83952	-3.18773e-10	3.37566e-08	-1.94408	-3.18773e-10	3.69465e-05	-1.94156	-3.18773e-10
121233310	chr12:121233310:G:A	1.23407e-11	-2.56711e-10	-1.3024	6.73007e-08	-2.56711e-10	-1.25409	7.04131e-05	-2.56711e-10	-1.29665
121233330	chr12:121233330:T:A	2.72263e-12	-1.52278	-1.29093	9.05309e-09	-1.9522	-1.30795	1.35981e-05	-1.63912	-1.30197
121233467	chr12:121233467:C:T	2.14296e-12	-1.88979	-1.16333	2.69999e-08	-1.06551	-1.10191	1.63389e-05	-1.65143	-1.10605
121233709	chr12:121233709:T:C	3.83784e-11	-0.167808	-3.18773e-10	1.68397e-07	-0.336933	-3.18773e-10	0.000218422	-0.164599	-3.18773e-10
121234286	chr12:121234286:G:C	1.88101e-12	-1.94238	-1.24111	1.07131e-08	-1.8381	-1.2537	1.02692e-05	-1.96342	-1.25846
121234420	chr12:121234420:C:T	4.28482e-11	-2.56711e-10	-0.0576395	1.70094e-07	-2.56711e-10	-0.326907	0.000226366	-2.56711e-10	-0.128875
121234508	chr12:121234508:T:C	3.33346e-12	-1.76625	-0.845041	1.14143e-08	-1.96067	-1.06771	1.89622e-05	-1.72577	-0.882813
121234648	chr12:121234648:C:T	1.3881e-11	-2.56711e-10	-1.18479	7.40621e-08	-2.56711e-10	-1.15836	7.96458e-05	-2.56711e-10	-1.17344
121234880	chr12:121234880:C:CTGTT	2.05332e-11	-2.56711e-10	-0.793261	1.36252e-07	-2.56711e-10	-0.54875	0.000112243	-2.56711e-10	-0.830363
121234943	chr12:121234943:T:C	6.42498e-12	-1.95511	-3.18773e-10	3.64764e-08	-1.86659	-3.18773e-10	3.59371e-05	-1.96926	-3.18773e-10
121235109	chr12:121235109:C:T	9.21976e-11	0.70863	-3.18773e-10	3.93953e-07	0.512973	-3.18773e-10	0.000237034	-0.082826	-3.18773e-10
121235239	chr12:121235239:G:A	2.37478e-11	-2.56711e-10	-0.647816	1.43738e-07	-2.56711e-10	-0.495268	0.000139645	-2.56711e-10	-0.611921
121235518	chr12:121235518:A:T	1.42202e-11	-2.56711e-10	-1.16064	8.17212e-08	-2.56711e-10	-1.05994	8.24859e-05	-2.56711e-10	-1.1384
121235574	chr12:121235574:C:T	1.23578e-11	-2.56711e-10	-1.30101	6.3912e-08	-2.56711e-10	-1.30575	6.97635e-05	-2.56711e-10	-1.30592
121235608	chr12:121235608:C:T	1.23265e-11	-2.56711e-10	-1.30356	6.40454e-08	-2.56711e-10	-1.30367	6.96521e-05	-2.56711e-10	-1.30752
121235697	chr12:121235697:G:A	1.79289e-12	-1.93374	-1.29773	1.08037e-08	-1.82541	-1.25796	9.9007e-06	-1.96221	-1.29621
121235851	chr12:121235851:G:GTGA	6.3487e-12	-1.96705	-3.18773e-10	3.62953e-08	-1.87157	-3.18773e-10	3.58428e-05	-1.97189	-3.18773e-10
121235939	chr12:121235939:G:A	1.34097e-11	-2.56711e-10	-1.21932	6.65109e-08	-2.56711e-10	-1.26589	7.50033e-05	-2.56711e-10	-1.2335
121235958	chr12:121235958:C:T	1.77743e-12	-1.94221	-1.29793	1.076e-08	-1.82906	-1.25836	9.8693e-06	-1.96518	-1.29642
121236274	chr12:121236274:G:A	3.17974e-11	-2.56711e-10	-0.35592	1.30595e-07	-2.56711e-10	-0.591156	0.000169178	-2.56711e-10	-0.420078
121236367	chr12:121236367:G:C	2.69395e-12	-1.5147	-1.3096	9.16534e-09	-1.9444	-1.30343	1.44544e-05	-1.57162	-1.3084
121236384	chr12:121236384:G:A	1.23329e-11	-2.56711e-10	-1.30303	6.40149e-08	-2.56711e-10	-1.30414	6.96743e-05	-2.56711e-10	-1.3072
121236589	chr12:121236589:G:A	1.59333e-11	-2.56711e-10	-1.04689	9.02598e-08	-2.56711e-10	-0.960567	9.32083e-05	-2.56711e-10	-1.01619
121236795	chr12:121236795:G:A	2.02535e-11	-2.56711e-10	-0.806977	1.1528e-07	-2.56711e-10	-0.715894	0.00012375	-2.56711e-10	-0.732762
121237098	chr12:121237098:A:G	1.74291e-12	-1.97113	-1.28862	9.40099e-09	-1.9128	-1.30964	9.84535e-06	-1.96872	-1.29531
121237465	chr12:121237465:G:A	8.51607e-12	-1.94129	0.267937	9.89133e-08	-1.24822	0.379204	5.6664e-05	-1.87532	0.361434
121237504	chr12:121237504:G:A	6.05426e-12	-1.90955	-0.104997	4.43542e-08	-1.75855	0.0874953	3.09946e-05	-1.91709	-0.20012
121237676	chr12:121237676:C:T	1.506e-11	-2.56711e-10	-1.10327	8.79569e-08	-2.56711e-10	-0.986412	8.76732e-05	-2.56711e-10	-1.07741
121237772	chr12:121237772:G:T	1.74971e-12	-1.97033	-1.28552	9.4452e-09	-1.90808	-1.30967	9.86029e-06	-1.96978	-1.29273
121237911	chr12:121237911:A:G	1.76687e-12	-1.94094	-1.30515	1.06132e-08	-1.82606	-1.2751	9.79935e-06	-1.96453	-1.30418
121238429	chr12:121238429:A:G	1.7716e-12	-1.94887	-1.29455	1.06771e-08	-1.8437	-1.25145	9.87449e-06	-1.96823	-1.29284
121238718	chr12:121238718:AG:A	1.31681e-11	-1.2375	-3.18773e-10	6.62954e-08	-1.26914	-3.18773e-10	5.06578e-05	-1.62593	-3.18773e-10
121239210	chr12:121239210:G:A	1.41125e-11	-1.16824	-3.18773e-10	5.19355e-08	-1.51326	-3.18773e-10	5.13957e-05	-1.61147	-3.18773e-10
121239659	chr12:121239659:C:T	3.37429e-11	-2.56711e-10	-0.296535	1.41536e-07	-2.56711e-10	-0.510702	0.000182025	-2.56711e-10	-0.346883
121239735	chr12:121239735:C:T	1.80385e-12	-1.92724	-1.29815	1.10961e-08	-1.79797	-1.2587	9.94848e-06	-1.95699	-1.29661
121239863	chr12:121239863:C:T	3.00744e-11	-0.411629	-3.18773e-10	1.65963e-07	-0.351492	-3.18773e-10	0.000207867	-0.21413	-3.18773e-10
121239907	chr12:121239907:C:T	4.76273e-11	-2.56711e-10	0.0481016	1.87148e-07	-2.56711e-10	-0.231358	0.000250809	-2.56711e-10	-0.0263341
121239969	chr12:121239969:G:A	1.81405e-12	-1.93405	-1.28569	1.12027e-08	-1.81184	-1.23526	1.00397e-05	-1.96089	-1.28359
121240495	chr12:121240495:G:A	1.60901e-11	-1.0371	-3.18773e-10	5.70266e-08	-1.41974	-3.18773e-10	5.59763e-05	-1.5261	-3.18773e-10
121240961	chr12:121240961:A:G	6.58374e-12	-1.9307	-3.18773e-10	3.86635e-08	-1.80836	-3.18773e-10	3.65264e-05	-1.95299	-3.18773e-10
121241034	chr12:121241034:C:T	1.35276e-11	-2.56711e-10	-1.21057	7.19467e-08	-2.56711e-10	-1.18733	7.74745e-05	-2.56711e-10	-1.20108
121241522	chr12:121241522:G:A	2.57237e-11	-2.56711e-10	-0.567891	1.58186e-07	-2.56711e-10	-0.399489	0.000154569	-2.56711e-10	-0.510385
121241525	chr12:121241525:G:A	5.50692e-12	-0.801511	-1.30779	1.0849e-08	-1.78513	-1.29406	2.76417e-05	-0.929963	-1.30174
121241784	chr12:121241784:T:C	1.24661e-11	-2.56711e-10	-1.29229	6.37437e-08	-2.56711e-10	-1.30839	7.02355e-05	-2.56711e-10	-1.29917
121242058	chr12:121242058:A:G	2.11656e-12	-1.7559	-1.30962	2.41394e-08	-0.978107	-1.30131	1.24198e-05	-1.72225	-1.30948
121242115	chr12:121242115:C:T	1.8781e-12	-1.8849	-1.30014	1.17546e-08	-1.73425	-1.26476	1.01841e-05	-1.93107	-1.29913
121242148	chr12:121242148:A:G	1.86134e-12	-1.89445	-1.29955	1.15818e-08	-1.75027	-1.26355	1.01256e-05	-1.93745	-1.29851
121242657	chr12:121242657:G:C	4.52019e-12	-1.56534	-0.741414	2.40004e-07	0.820199	-0.802801	6.32775e-05	-0.536199	-0.867298
121242984	chr12:121242984:C:T	6.46224e-12	-1.64272	-0.30661	2.9184e-07	0.529679	-0.316732	8.28093e-05	-0.692575	-0.441912
121243007	chr12:121243007:G:A	1.25473e-11	-2.56711e-10	-1.2858	6.58727e-08	-2.56711e-10	-1.27553	7.15671e-05	-2.56711e-10	-1.28039
121243222	chr12:121243222:G:A	4.31726e-11	-2.56711e-10	-0.050099	1.71478e-07	-2.56711e-10	-0.318804	0.000227904	-2.56711e-10	-0.122104
121243335	chr12:121243335:A:G	3.31961e-12	-1.85005	-0.765408	3.44111e-08	-1.18143	-0.743446	2.047e-05	-1.80509	-0.72698
121243372	chr12:121243372:CT:C	2.34264e-12	-1.91307	-1.05096	1.92805e-08	-1.41354	-1.09063	1.38166e-05	-1.8867	-1.03845
121243485	chr12:121243485:C:A	1.71021e-12	-1.97077	-1.30792	9.72306e-09	-1.91646	-1.2723	9.74153e-06	-1.96903	-1.3056
121243733	chr12:121243733:C:T	3.66099e-12	-1.97233	-0.545245	2.52232e-08	-1.82209	-0.413402	2.2015e-05	-1.95971	-0.499589
121243884	chr12:121243884:T:C	2.92035e-12	-1.81304	-0.930564	2.99396e-08	-1.08462	-0.979461	1.76051e-05	-1.76836	-0.914482
121244135	chr12:121244135:C:T	2.75637e-11	-2.56711e-10	-0.498804	1.71118e-07	-2.56711e-10	-0.320906	0.000166188	-2.56711e-10	-0.437905
121244404	chr12:121244404:G:A	2.66472e-12	-1.56853	-1.26668	9.09701e-09	-1.96136	-1.29395	1.39068e-05	-1.63489	-1.28376
121244490	chr12:121244490:G:A	1.34203e-11	-2.56711e-10	-1.21854	6.81287e-08	-2.56711e-10	-1.24186	7.57674e-05	-2.56711e-10	-1.22336
121244677	chr12:121244677:C:A	1.35756e-11	-2.56711e-10	-1.20703	7.42457e-08	-2.56711e-10	-1.15588	7.82707e-05	-2.56711e-10	-1.19085
121244897	chr12:121244897:C:A	1.57073e-11	-2.56711e-10	-1.06118	9.26062e-08	-2.56711e-10	-0.934903	9.17016e-05	-2.56711e-10	-1.03249
121244916	chr12:121244916:T:C	1.71581e-12	-1.96758	-1.30784	9.86742e-09	-1.90241	-1.27161	9.72048e-06	-1.9715	-1.30529
121245417	chr12:121245417:G:T	1.28849e-11	-2.56711e-10	-1.25925	6.47037e-08	-2.56711e-10	-1.29344	7.21958e-05	-2.56711e-10	-1.27165
121245446	chr12:121245446:A:G	2.15081e-12	-1.77145	-1.27801	3.05879e-08	-0.734917	-1.30774	1.39163e-05	-1.62058	-1.29739
121245710	chr12:121245710:T:C	2.4885e-11	-2.56711e-10	-0.601039	1.52312e-07	-2.56711e-10	-0.437325	0.000149352	-2.56711e-10	-0.544725
121245956	chr12:121245956:C:T	6.64841e-12	-1.92093	-3.18773e-10	3.87781e-08	-1.8054	-3.18773e-10	3.66072e-05	-1.95078	-3.18773e-10
121246117	chr12:121246117:C:T	4.64268e-12	-1.54618	-0.733832	2.4287e-07	0.766279	-0.737011	6.70271e-05	-0.511304	-0.834627
121246325	chr12:121246325:C:A	6.78789e-12	-1.90016	-3.18773e-10	4.01943e-08	-1.76953	-3.18773e-10	3.71253e-05	-1.93673	-3.18773e-10
121246750	chr12:121246750:C:A	7.02128e-12	-1.86636	-3.18773e-10	4.23157e-08	-1.7181	-3.18773e-10	3.80288e-05	-1.91268	-3.18773e-10
121246782	chr12:121246782:C:T	3.96146e-11	-2.56711e-10	-0.136106	1.58842e-07	-2.56711e-10	-0.395352	0.0002094	-2.56711e-10	-0.206781
121247110	chr12:121247110:ACCCAGTGTGTTAGCC:A	1.52677e-11	-2.56711e-10	-1.08956	7.75143e-08	-2.56711e-10	-1.1128	8.89051e-05	-2.56711e-10	-1.06346
121247130	chr12:121247130:C:T	8.10526e-12	-1.72279	-3.18773e-10	5.32268e-08	-1.4887	-3.18773e-10	4.73888e-05	-1.69264	-3.18773e-10
121247385	chr12:121247385:T:A	2.01929e-12	-1.80325	-1.3093	2.18345e-08	-1.08117	-1.2986	1.22815e-05	-1.73731	-1.30563
121247519	chr12:121247519:C:T	1.22841e-11	-2.56711e-10	-1.30699	6.3731e-08	-2.56711e-10	-1.30859	6.95495e-05	-2.56711e-10	-1.30899
121247591	chr12:121247591:G:A	4.49637e-12	-1.84048	-0.471549	2.7292e-08	-1.85126	-0.305404	2.09601e-05	-1.95914	-0.549271
121247611	chr12:121247611:C:A	8.89209e-11	-2.56711e-10	0.672443	3.53635e-07	-2.56711e-10	0.405005	0.000498369	-2.56711e-10	0.660314
121247981	chr12:121247981:T:C	4.8703e-12	-1.82819	-0.403959	2.90112e-08	-1.86174	-0.233834	2.22482e-05	-1.96255	-0.486215
121248275	chr12:121248275:C:T	5.22565e-12	-1.61966	-0.542066	2.4447e-07	0.584933	-0.5491	6.9493e-05	-0.647316	-0.662485
121248305	chr12:121248305:G:A	4.53479e-12	-1.8415	-0.462022	4.63752e-08	-1.18176	-0.44473	3.72375e-05	-1.35143	-0.582276
121248782	chr12:121248782:G:A	1.30714e-11	-2.56711e-10	-1.24488	6.91296e-08	-2.56711e-10	-1.22728	7.48417e-05	-2.56711e-10	-1.23565
121248802	chr12:121248802:G:A	1.24478e-11	-2.56711e-10	-1.29376	6.36902e-08	-2.56711e-10	-1.30923	7.0029e-05	-2.56711e-10	-1.30212
121249126	chr12:121249126:G:A	1.15516e-11	-1.16132	-0.207158	1.96707e-06	2.27829	-0.157245	0.000235585	0.251834	-0.340791
121249212	chr12:121249212:T:C	2.2063e-11	-1.6471	0.925696	8.2252e-08	-1.9724	0.918932	7.86777e-05	-1.96639	0.780722
121249371	chr12:121249371:A:G	3.11407e-11	-2.56711e-10	-0.37679	1.28224e-07	-2.56711e-10	-0.609478	0.00016585	-2.56711e-10	-0.439946
121249466	chr12:121249466:G:A	2.19181e-12	-1.73064	-1.29993	1.00047e-08	-1.91508	-1.24512	9.72472e-06	-1.97209	-1.30427
121249512	chr12:121249512:C:T	2.08575e-11	-1.69635	0.918759	8.17107e-08	-1.9715	0.911428	7.77933e-05	-1.97144	0.77447
121249609	chr12:121249609:T:C	2.00882e-11	-1.68784	0.872665	7.79336e-08	-1.972	0.864602	7.44462e-05	-1.97083	0.72988
121249671	chr12:121249671:G:A	6.9646e-12	-1.87446	-3.18773e-10	4.19284e-08	-1.7273	-3.18773e-10	3.78455e-05	-1.91751	-3.18773e-10
121249761	chr12:121249761:C:T	1.30375e-11	-2.56711e-10	-1.24748	6.69827e-08	-2.56711e-10	-1.25882	7.31339e-05	-2.56711e-10	-1.25874
121249958	chr12:121249958:C:T	3.60457e-11	-2.56711e-10	-0.230515	1.45703e-07	-2.56711e-10	-0.481688	0.000191165	-2.56711e-10	-0.297889
121250223	chr12:121250223:G:A	2.24307e-12	-1.7006	-1.30686	1.54122e-08	-1.43084	-1.29726	1.40159e-05	-1.60918	-1.30166
121250264	chr12:121250264:CT:C	6.3303e-12	-1.96996	-3.18773e-10	3.78337e-08	-1.83006	-3.18773e-10	3.58779e-05	-1.97091	-3.18773e-10
121250441	chr12:121250441:T:A	7.94308e-12	-1.53604	-0.20696	7.19477e-07	1.27119	-0.155925	0.000122855	-0.39907	-0.34095
121250444	chr12:121250444:C:T	2.60037e-11	-2.56711e-10	-0.557065	1.51865e-07	-2.56711e-10	-0.440269	0.000161359	-2.56711e-10	-0.467393
121250620	chr12:121250620:G:A	1.0444e-11	-1.51107	0.041795	9.82412e-07	1.32934	0.0974128	0.000162115	-0.357122	-0.105603
121250637	chr12:121250637:T:TC	1.22538e-11	-2.56711e-10	-1.30947	6.4825e-08	-2.56711e-10	-1.29157	6.95143e-05	-2.56711e-10	-1.3095
121251169	chr12:121251169:C:G	5.0684e-12	-1.42304	-0.769233	1.51824e-07	-0.212838	-0.227699	3.58505e-05	-1.39644	-0.57523
121251227	chr12:121251227:C:G	2.78933e-11	-2.56711e-10	-0.486917	1.6418e-07	-2.56711e-10	-0.362294	0.000166156	-2.56711e-10	-0.438101
121251298	chr12:121251298:T:C	4.3625e-12	-1.78081	-0.56145	2.38509e-08	-1.89171	-0.399729	1.90294e-05	-1.97055	-0.634492
121251306	chr12:121251306:T:C	1.49947e-11	-1.68126	0.573654	6.10683e-08	-1.97226	0.620999	5.57989e-05	-1.97042	0.441147
121251397	chr12:121251397:G:C	1.10208e-11	-1.41552	-3.18773e-10	3.48177e-08	-1.91313	-3.18773e-10	3.81577e-05	-1.9093	-3.18773e-10
121251533	chr12:121251533:C:T	3.60253e-11	-2.56711e-10	-0.231083	1.45662e-07	-2.56711e-10	-0.481972	0.000191063	-2.56711e-10	-0.298426
121251995	chr12:121251995:C:T	1.7472e-11	-1.67843	0.723723	7.05309e-08	-1.97237	0.765167	6.41224e-05	-1.97022	0.579986
121252109	chr12:121252109:TA:T	2.86427e-12	-1.47915	-1.28384	1.72111e-08	-1.32387	-1.29383	1.83074e-05	-1.35113	-1.29259
121252589	chr12:121252589:TC:T	4.14727e-11	-2.56711e-10	-0.0902697	1.64933e-07	-2.56711e-10	-0.35772	0.000219006	-2.56711e-10	-0.161927
121252651	chr12:121252651:G:A	1.30399e-11	-2.56711e-10	-1.24729	6.54811e-08	-2.56711e-10	-1.2815	7.31396e-05	-2.56711e-10	-1.25866
121252745	chr12:121252745:T:C	2.6658e-12	-1.86429	-0.970506	2.79301e-08	-1.15012	-0.983433	1.62177e-05	-1.81501	-0.949913
121252752	chr12:121252752:T:C	2.63551e-12	-1.8811	-0.965124	2.67982e-08	-1.19677	-0.978154	1.59839e-05	-1.83507	-0.94437
121252784	chr12:121252784:G:A	4.47953e-12	-1.77428	-0.541507	2.42469e-08	-1.89554	-0.379433	1.93835e-05	-1.97112	-0.615482
121252997	chr12:121252997:C:T	1.01802e-10	-2.56711e-10	0.807724	4.39716e-07	-2.56711e-10	0.622869	0.00057226	-2.56711e-10	0.798567
121253098	chr12:121253098:C:T	1.23567e-11	-2.56711e-10	-1.30111	6.46742e-08	-2.56711e-10	-1.2939	7.01925e-05	-2.56711e-10	-1.29979
121253285	chr12:121253285:G:T	6.952e-12	-1.87628	-3.18773e-10	4.18117e-08	-1.73008	-3.18773e-10	3.78026e-05	-1.91865	-3.18773e-10
121253293	chr12:121253293:G:A	3.57624e-12	-1.86211	-0.678879	2.2416e-08	-1.82309	-0.530394	1.74172e-05	-1.94836	-0.745208
121253327	chr12:121253327:G:A	3.79699e-11	-2.56711e-10	-0.17851	1.52502e-07	-2.56711e-10	-0.43608	0.000201012	-2.56711e-10	-0.247663
121253876	chr12:121253876:T:C	1.25738e-11	-2.56711e-10	-1.28369	6.36665e-08	-2.56711e-10	-1.3096	7.07043e-05	-2.56711e-10	-1.29252
121254049	chr12:121254049:C:A	1.23741e-11	-2.56711e-10	-1.2997	6.48599e-08	-2.56711e-10	-1.29103	7.03846e-05	-2.56711e-10	-1.29705
121254168	chr12:121254168:T:G	4.34431e-12	-1.7757	-0.570734	2.3535e-08	-1.89443	-0.410343	1.88546e-05	-1.97095	-0.643323
121254414	chr12:121254414:C:T	4.57083e-11	-2.56711e-10	0.00697661	1.799e-07	-2.56711e-10	-0.270858	0.000241053	-2.56711e-10	-0.0660127
121254415	chr12:121254415:G:A	2.57837e-11	-2.56711e-10	-0.565562	1.50576e-07	-2.56711e-10	-0.44879	0.0001599	-2.56711e-10	-0.476478
121254578	chr12:121254578:T:C	1.26139e-11	-2.56711e-10	-1.28051	6.76348e-08	-2.56711e-10	-1.24914	7.21871e-05	-2.56711e-10	-1.27177
121255038	chr12:121255038:T:A	1.88595e-12	-1.87427	-1.3066	2.38981e-08	-1.0089	-1.28056	1.19384e-05	-1.76173	-1.30953
121255749	chr12:121255749:T:C	1.48856e-11	-2.56711e-10	-1.11491	8.67175e-08	-2.56711e-10	-1.0006	8.67271e-05	-2.56711e-10	-1.08826
121255963	chr12:121255963:G:A	3.84307e-11	-2.56711e-10	-0.166447	1.54574e-07	-2.56711e-10	-0.422584	0.000203444	-2.56711e-10	-0.235639
121256074	chr12:121256074:G:A	4.30177e-12	-1.76432	-0.591953	2.33156e-08	-1.90001	-0.414121	1.84687e-05	-1.97204	-0.662908
121256145	chr12:121256145:G:A	2.81534e-11	-2.56711e-10	-0.477635	1.67373e-07	-2.56711e-10	-0.343037	0.000163959	-2.56711e-10	-0.451414
121256222	chr12:121256222:T:C	3.89813e-11	-2.56711e-10	-0.152223	1.55844e-07	-2.56711e-10	-0.414403	0.000206165	-2.56711e-10	-0.222351
121256316	chr12:121256316:T:C	3.95195e-11	-2.56711e-10	-0.13851	1.57708e-07	-2.56711e-10	-0.402512	0.000208914	-2.56711e-10	-0.209105
121256336	chr12:121256336:A:G	9.05755e-12	-1.63904	0.0273348	3.26405e-08	-1.94016	-0.0375451	3.15154e-05	-1.97191	-0.12864
121258094	chr12:121258094:G:A	2.53719e-12	-1.93111	-0.953142	2.31843e-08	-1.37386	-0.945926	1.61433e-05	-1.84125	-0.928272
121258347	chr12:121258347:T:C	1.25771e-11	-2.56711e-10	-1.28343	6.78547e-08	-2.56711e-10	-1.24589	7.2188e-05	-2.56711e-10	-1.27175
121258883	chr12:121258883:C:T	1.98144e-12	-1.95101	-1.18047	1.57282e-08	-1.51847	-1.18933	1.11139e-05	-1.95084	-1.192
121258904	chr12:121258904:G:A	1.78759e-11	-2.56711e-10	-0.931852	8.49055e-08	-2.56711e-10	-1.02172	9.85855e-05	-2.56711e-10	-0.960104
121259307	chr12:121259307:G:A	1.23815e-11	-2.56711e-10	-1.2991	6.46435e-08	-2.56711e-10	-1.29437	7.03535e-05	-2.56711e-10	-1.2975
121259441	chr12:121259441:G:A	1.30692e-11	-2.56711e-10	-1.24505	7.43243e-08	-2.56711e-10	-1.15482	7.57245e-05	-2.56711e-10	-1.22393
121259603	chr12:121259603:C:T	1.72118e-11	-2.56711e-10	-0.969709	8.22632e-08	-2.56711e-10	-1.05333	9.51323e-05	-2.56711e-10	-0.995759
121259616	chr12:121259616:C:A	1.35313e-11	-2.56711e-10	-1.2103	6.59618e-08	-2.56711e-10	-1.27418	7.6375e-05	-2.56711e-10	-1.21537
121259666	chr12:121259666:AT:A	1.78955e-11	-2.56711e-10	-0.930757	1.11069e-07	-2.56711e-10	-0.753106	0.000106754	-2.56711e-10	-0.880501
121259679	chr12:121259679:G:A	1.31827e-11	-2.56711e-10	-1.2364	7.53143e-08	-2.56711e-10	-1.14159	7.64796e-05	-2.56711e-10	-1.214
121260034	chr12:121260034:G:A	2.46188e-12	-1.86749	-1.04689	1.96275e-08	-1.96458	-0.521747	2.03794e-05	-1.71083	-0.825673
121260548	chr12:121260548:G:A	1.51202e-11	-2.56711e-10	-1.09927	8.68096e-08	-2.56711e-10	-0.999542	8.87367e-05	-2.56711e-10	-1.06535
121260591	chr12:121260591:C:T	1.42625e-11	-2.56711e-10	-1.15767	8.6964e-08	-2.56711e-10	-0.997764	8.5539e-05	-2.56711e-10	-1.10205
121260982	chr12:121260982:C:T	8.81839e-11	1.89827	-1.23415	3.28458e-07	1.61798	-1.28683	0.000319871	1.48405	-1.26716
121261039	chr12:121261039:ACTCCACGAAGC:A	6.56952e-12	-1.93286	-3.18773e-10	3.69382e-08	-1.85401	-3.18773e-10	3.83723e-05	-1.90369	-3.18773e-10
121261381	chr12:121261381:A:T	1.33477e-11	-2.56711e-10	-1.22396	6.56225e-08	-2.56711e-10	-1.27934	7.44156e-05	-2.56711e-10	-1.24136
121261382	chr12:121261382:G:C	1.33225e-11	-2.56711e-10	-1.22585	6.55489e-08	-2.56711e-10	-1.28046	7.42899e-05	-2.56711e-10	-1.24305
121261418	chr12:121261418:G:A	1.27896e-11	-2.56711e-10	-1.26667	6.42771e-08	-2.56711e-10	-1.30006	7.16333e-05	-2.56711e-10	-1.27947
121261426	chr12:121261426:T:C	2.75281e-12	-1.63604	-1.16664	1.30486e-08	-1.89557	-0.999012	1.52245e-05	-1.7067	-1.12142
121261875	chr12:121261875:T:G	3.19753e-11	-2.56711e-10	-0.35034	1.88115e-07	-2.56711e-10	-0.226204	0.000194253	-2.56711e-10	-0.281868
121261971	chr12:121261971:A:C	5.1603e-12	-1.69583	-0.478483	1.84192e-08	-1.919	-0.630865	2.31302e-05	-1.80578	-0.604108
121262196	chr12:121262196:T:C	1.32386e-11	-2.56711e-10	-1.23217	7.58062e-08	-2.56711e-10	-1.13508	7.68172e-05	-2.56711e-10	-1.2096
121262302	chr12:121262302:G:C	1.77817e-12	-1.95541	-1.28431	9.87524e-09	-1.87923	-1.294	1.07572e-05	-1.88524	-1.29022
121262316	chr12:121262316:T:G	1.34833e-11	-2.56711e-10	-1.21386	7.12386e-08	-2.56711e-10	-1.19722	7.69394e-05	-2.56711e-10	-1.20801
121262415	chr12:121262415:C:T	3.52901e-11	-2.56711e-10	-0.251702	1.38513e-07	-2.56711e-10	-0.532292	0.000186311	-2.56711e-10	-0.323609
121262703	chr12:121262703:C:T	4.15269e-11	-2.56711e-10	-0.0889629	2.02131e-07	-2.56711e-10	-0.154344	0.00023976	-2.56711e-10	-0.0713892
121262739	chr12:121262739:T:C	1.23143e-11	-2.56711e-10	-1.30455	6.45359e-08	-2.56711e-10	-1.29604	6.95011e-05	-2.56711e-10	-1.30969
121263020	chr12:121263020:A:G	2.40003e-12	-1.63183	-1.30799	1.02112e-08	-1.89176	-1.24802	1.30045e-05	-1.68705	-1.29869
121263055	chr12:121263055:G:A	1.42637e-11	0.14909	-1.30668	1.24822e-08	-1.6722	-1.26675	3.78529e-05	-0.623353	-1.29397
121263234	chr12:121263234:G:C	2.05291e-11	-2.56711e-10	-0.793459	9.97998e-08	-2.56711e-10	-0.860093	0.00011352	-2.56711e-10	-0.819052
121263630	chr12:121263630:G:A	8.14878e-12	-1.71744	-3.18773e-10	3.71497e-08	-1.8483	-3.18773e-10	4.24995e-05	-1.80154	-3.18773e-10
121263634	chr12:121263634:A:G	1.23202e-11	-2.56711e-10	-1.30407	6.44554e-08	-2.56711e-10	-1.29729	6.9502e-05	-2.56711e-10	-1.30967
121263790	chr12:121263790:G:A	1.23528e-11	-2.56711e-10	-1.30142	6.44546e-08	-2.56711e-10	-1.2973	7.01978e-05	-2.56711e-10	-1.29971
121263797	chr12:121263797:C:G	1.81084e-11	-2.56711e-10	-0.918927	8.41429e-08	-2.56711e-10	-1.03074	9.99543e-05	-2.56711e-10	-0.946314
121263878	chr12:121263878:G:A	1.79147e-12	-1.95023	-1.28204	1.01172e-08	-1.85672	-1.2923	1.08897e-05	-1.87441	-1.2888
121264322	chr12:121264322:C:T	1.74777e-12	-1.96944	-1.28752	9.43107e-09	-1.91715	-1.3021	1.03321e-05	-1.92125	-1.29451
121264480	chr12:121264480:C:T	5.3981e-11	1.21865	-1.04532	5.33308e-08	-0.541228	-0.945516	0.000226268	0.820627	-0.949935
121264544	chr12:121264544:A:G	1.96484e-12	-1.86136	-1.27853	1.9663e-08	-1.57579	-0.908725	1.07997e-05	-1.97084	-1.20066
121264557	chr12:121264557:A:G	1.93455e-12	-1.86693	-1.28849	1.91027e-08	-1.56613	-0.947304	1.05871e-05	-1.97141	-1.21998
121264599	chr12:121264599:A:C	2.03923e-12	-1.8232	-1.27954	1.83885e-08	-1.63891	-0.912618	1.08596e-05	-1.96363	-1.20235
121264833	chr12:121264833:T:A	1.48562e-11	-2.56711e-10	-1.11689	7.00536e-08	-2.56711e-10	-1.214	8.20012e-05	-2.56711e-10	-1.14429
121265117	chr12:121265117:A:G	7.84544e-11	-2.56711e-10	0.547213	7.17658e-07	-2.56711e-10	1.11273	0.000566269	-2.56711e-10	0.788041
121265396	chr12:121265396:G:A	6.97288e-12	-1.87328	-3.18773e-10	3.50175e-08	-1.90741	-3.18773e-10	4.45766e-05	-1.75382	-3.18773e-10
121265730	chr12:121265730:C:T	1.23757e-11	-2.56711e-10	-1.29957	6.38704e-08	-2.56711e-10	-1.3064	6.9928e-05	-2.56711e-10	-1.30356
121265798	chr12:121265798:CA:C	4.49266e-12	-1.7787	-0.534163	1.67826e-08	-1.94442	-0.6985	2.05304e-05	-1.86626	-0.662858
121265815	chr12:121265815:A:G	2.82617e-12	-1.95986	-0.816518	3.25595e-08	-0.912875	-1.06732	1.67861e-05	-1.86062	-0.869862
121265832	chr12:121265832:T:C	1.23889e-11	-2.56711e-10	-1.2985	6.39097e-08	-2.56711e-10	-1.30579	6.99863e-05	-2.56711e-10	-1.30273
121265842	chr12:121265842:G:A	3.87074e-12	-1.81264	-0.64922	1.48497e-08	-1.96018	-0.805098	1.78601e-05	-1.89848	-0.769976
121266169	chr12:121266169:G:A	1.50743e-11	-2.56711e-10	-1.10231	7.29955e-08	-2.56711e-10	-1.17286	8.41429e-05	-2.56711e-10	-1.11851
121266347	chr12:121266347:G:A	6.96156e-12	-1.4935	-0.381399	2.07004e-08	-1.86704	-0.56606	2.053e-05	-1.92173	-0.607406
121266348	chr12:121266348:TAAG:T	7.99468e-11	-2.56711e-10	0.566058	7.32308e-07	-2.56711e-10	1.13294	0.000578213	-2.56711e-10	0.808915
121266410	chr12:121266410:G:A	1.43072e-11	-2.56711e-10	-1.15454	7.01698e-08	-2.56711e-10	-1.21234	7.98381e-05	-2.56711e-10	-1.17103
121266432	chr12:121266432:G:A	1.46913e-11	-2.56711e-10	-1.12805	7.1688e-08	-2.56711e-10	-1.19094	8.19052e-05	-2.56711e-10	-1.14547
121266636	chr12:121266636:C:T	1.23489e-11	-2.56711e-10	-1.30174	6.37946e-08	-2.56711e-10	-1.30759	6.9812e-05	-2.56711e-10	-1.30522
121266711	chr12:121266711:C:T	1.23748e-11	-2.56711e-10	-1.29964	6.38674e-08	-2.56711e-10	-1.30645	6.99241e-05	-2.56711e-10	-1.30362
121266857	chr12:121266857:A:G	1.2669e-11	-2.56711e-10	-1.27614	6.62393e-08	-2.56711e-10	-1.26998	7.20759e-05	-2.56711e-10	-1.27331
121266881	chr12:121266881:T:C	3.9841e-12	-1.7838	-0.649197	1.49819e-08	-1.95151	-0.804903	1.82305e-05	-1.87807	-0.76986
121266882	chr12:121266882:A:G	1.77048e-12	-1.94635	-1.29771	1.39436e-08	-1.52706	-1.30119	9.89881e-06	-1.95825	-1.30036
121267202	chr12:121267202:T:C	3.02983e-12	-1.43062	-1.27618	1.34253e-08	-1.9481	-0.918018	1.37512e-05	-1.73172	-1.19818
121267219	chr12:121267219:C:G	1.48e-11	-2.56711e-10	-1.12068	6.97565e-08	-2.56711e-10	-1.21825	8.15667e-05	-2.56711e-10	-1.14961
121267677	chr12:121267677:A:G	1.97802e-12	-1.86787	-1.26534	2.10784e-08	-1.54825	-0.866761	1.10383e-05	-1.97205	-1.17761
121267721	chr12:121267721:T:C	1.28625e-11	-2.56711e-10	-1.26099	6.61074e-08	-2.56711e-10	-1.27198	7.24852e-05	-2.56711e-10	-1.26764
121268439	chr12:121268439:G:C	7.21588e-12	-1.83902	-3.18773e-10	3.29854e-08	-1.96719	-3.18773e-10	3.87372e-05	-1.89423	-3.18773e-10
121268730	chr12:121268730:T:G	1.89236e-12	-1.91093	-1.26655	2.34536e-08	-1.43833	-0.869909	1.10395e-05	-1.97007	-1.17948
121268929	chr12:121268929:C:A	1.31607e-11	-2.56711e-10	-1.23807	6.43805e-08	-2.56711e-10	-1.29845	7.32272e-05	-2.56711e-10	-1.25746
121268930	chr12:121268930:G:A	2.55534e-12	-1.97023	-0.906888	1.19077e-08	-1.9017	-1.08437	1.37664e-05	-1.97181	-0.956983
121268989	chr12:121268989:C:T	1.06372e-11	-1.45095	-3.18773e-10	1.73339e-07	-0.30801	-3.18773e-10	7.70662e-05	-1.20636	-3.18773e-10
121269233	chr12:121269233:C:T	2.53481e-12	-1.92958	-0.955609	3.58584e-08	-0.720507	-1.16317	1.58078e-05	-1.78797	-1.00255
121269665	chr12:121269665:G:A	1.30603e-11	-2.56711e-10	-1.24573	6.41922e-08	-2.56711e-10	-1.30138	7.27516e-05	-2.56711e-10	-1.26398
121269685	chr12:121269685:T:A	7.00431e-12	-1.86878	-3.18773e-10	3.49663e-08	-1.90887	-3.18773e-10	4.50034e-05	-1.74429	-3.18773e-10
121270359	chr12:121270359:C:G	4.67461e-11	-2.56711e-10	0.0294258	3.75015e-07	-2.56711e-10	0.463706	0.000327474	-2.56711e-10	0.240382
121270402	chr12:121270402:A:C	6.26287e-11	-2.56711e-10	0.32192	5.19046e-07	-2.56711e-10	0.788733	0.000446876	-2.56711e-10	0.551254
121270468	chr12:121270468:T:C	5.17424e-12	-1.91021	-0.261401	1.01667e-07	-1.44104	0.599478	3.66581e-05	-1.9696	0.0202046
121270617	chr12:121270617:C:T	6.15299e-11	-2.56711e-10	0.304219	5.07993e-07	-2.56711e-10	0.767209	0.000438424	-2.56711e-10	0.532159
121270685	chr12:121270685:G:A	6.82172e-12	-1.89519	-3.18773e-10	3.43569e-08	-1.92646	-3.18773e-10	4.31108e-05	-1.78725	-3.18773e-10
121271018	chr12:121271018:A:G	6.01172e-11	-2.56711e-10	0.280993	4.94665e-07	-2.56711e-10	0.740621	0.000427658	-2.56711e-10	0.507297
121271104	chr12:121271104:A:G	6.39403e-11	-2.56711e-10	0.342646	5.30704e-07	-2.56711e-10	0.810946	0.000456796	-2.56711e-10	0.573209
121271328	chr12:121271328:T:C	6.07314e-11	-2.56711e-10	0.291157	5.04824e-07	-2.56711e-10	0.760952	0.000434158	-2.56711e-10	0.52238
121271446	chr12:121271446:T:C	2.856e-11	-2.56711e-10	-0.463298	2.34749e-07	-2.56711e-10	-0.0047437	0.000194761	-2.56711e-10	-0.279252
121271497	chr12:121271497:A:AT	1.77625e-12	-1.96529	-1.2755	1.44452e-08	-1.51367	-1.27922	1.00547e-05	-1.95984	-1.28314
121271552	chr12:121271552:T:C	6.17804e-11	-2.56711e-10	0.308282	5.10473e-07	-2.56711e-10	0.772079	0.000440272	-2.56711e-10	0.536364
121271627	chr12:121271627:C:T	6.83669e-12	-1.893	-3.18773e-10	3.42975e-08	-1.92819	-3.18773e-10	4.33949e-05	-1.78069	-3.18773e-10
121271967	chr12:121271967:C:T	1.82978e-12	-1.97044	-1.24067	9.83938e-09	-1.9211	-1.25577	1.06776e-05	-1.92607	-1.25681
121271969	chr12:121271969:C:T	1.39639e-11	-2.56711e-10	-1.17883	7.43639e-08	-2.56711e-10	-1.15429	7.99946e-05	-2.56711e-10	-1.16907
121272088	chr12:121272088:G:A	1.39324e-11	-2.56711e-10	-1.18109	7.82368e-08	-2.56711e-10	-1.10352	8.03048e-05	-2.56711e-10	-1.1652
121272121	chr12:121272121:A:G	6.35354e-11	-2.56711e-10	0.336293	5.26731e-07	-2.56711e-10	0.803432	0.000453595	-2.56711e-10	0.566178
121272181	chr12:121272181:C:T	6.57062e-11	-2.56711e-10	0.369889	5.47156e-07	-2.56711e-10	0.841476	0.000470154	-2.56711e-10	0.602033
121272575	chr12:121272575:C:T	1.92734e-11	-2.56711e-10	-0.856578	1.21631e-07	-2.56711e-10	-0.662264	0.00011551	-2.56711e-10	-0.801673
121272887	chr12:121272887:A:C	6.36136e-11	-2.56711e-10	0.337523	5.26456e-07	-2.56711e-10	0.80291	0.000454264	-2.56711e-10	0.567652
121273065	chr12:121273065:G:C	3.02742e-11	-2.56711e-10	-0.405009	2.13668e-07	-2.56711e-10	-0.0988335	0.000199258	-2.56711e-10	-0.256426
121273118	chr12:121273118:T:G	6.58374e-11	-2.56711e-10	0.371884	5.48393e-07	-2.56711e-10	0.843733	0.000471156	-2.56711e-10	0.604161
121273123	chr12:121273123:T:C	1.49015e-11	-2.56711e-10	-1.11384	6.7668e-08	-2.56711e-10	-1.24864	8.12204e-05	-2.56711e-10	-1.15386
121273178	chr12:121273178:G:A	8.6567e-12	-1.65697	-3.18773e-10	1.16496e-07	-0.7054	-3.18773e-10	5.96156e-05	-1.46311	-3.18773e-10
121273264	chr12:121273264:A:G	6.51821e-11	-2.56711e-10	0.36188	5.42459e-07	-2.56711e-10	0.832854	0.000466227	-2.56711e-10	0.593646
121273712	chr12:121273712:T:C	2.46011e-12	-1.83476	-1.08034	1.5002e-08	-1.96629	-0.788788	1.46222e-05	-1.86886	-0.99963
121273855	chr12:121273855:T:C	2.59906e-11	-2.56711e-10	-0.557571	1.25521e-07	-2.56711e-10	-0.630788	0.000142752	-2.56711e-10	-0.58992
121274128	chr12:121274128:G:A	1.42036e-11	-2.56711e-10	-1.16181	6.81158e-08	-2.56711e-10	-1.24205	7.87353e-05	-2.56711e-10	-1.18494
121274173	chr12:121274173:G:A	1.71176e-11	-2.56711e-10	-0.975194	8.41677e-08	-2.56711e-10	-1.03045	0.000100702	-2.56711e-10	-0.93886
121274274	chr12:121274274:T:A	1.90776e-12	-1.96859	-1.20079	1.68529e-08	-1.39394	-1.2448	1.10362e-05	-1.9297	-1.22015
121274461	chr12:121274461:G:A	1.62908e-11	-2.56711e-10	-1.02471	7.50945e-08	-2.56711e-10	-1.14451	8.94227e-05	-2.56711e-10	-1.05765
121274498	chr12:121274498:C:T	6.42272e-12	-1.95546	-3.18773e-10	6.83035e-08	-1.2393	-3.18773e-10	4.55394e-05	-1.73245	-3.18773e-10
121274589	chr12:121274589:C:A	1.22569e-11	-2.56711e-10	-1.30922	6.3924e-08	-2.56711e-10	-1.30556	6.9635e-05	-2.56711e-10	-1.30776
121274647	chr12:121274647:C:T	3.86975e-12	-1.85132	-0.610796	1.52674e-08	-1.96984	-0.767703	1.80925e-05	-1.92177	-0.733756
121274656	chr12:121274656:T:C	1.326e-11	-2.56711e-10	-1.23055	6.45794e-08	-2.56711e-10	-1.29536	7.36997e-05	-2.56711e-10	-1.25103
121274932	chr12:121274932:C:T	1.32411e-11	-2.56711e-10	-1.23198	7.58524e-08	-2.56711e-10	-1.13447	7.69013e-05	-2.56711e-10	-1.20851
121275156	chr12:121275156:CCTGA:C	1.22611e-11	-2.56711e-10	-1.30888	6.3966e-08	-2.56711e-10	-1.30491	6.96778e-05	-2.56711e-10	-1.30715
121275270	chr12:121275270:A:G	1.89537e-12	-1.89113	-1.28476	2.05674e-08	-1.50763	-0.931922	1.06542e-05	-1.97252	-1.21255
121275301	chr12:121275301:T:C	6.32034e-12	-1.97153	-3.18773e-10	3.35742e-08	-1.9495	-3.18773e-10	3.58722e-05	-1.97106	-3.18773e-10
121275933	chr12:121275933:G:A	1.99961e-10	-2.56711e-10	1.48282	8.6636e-07	-2.56711e-10	1.30104	0.00115044	-2.56711e-10	1.49687
121276091	chr12:121276091:C:T	2.07406e-12	-1.96947	-1.11633	1.83045e-08	-1.38017	-1.17595	1.19587e-05	-1.92738	-1.14219
121276240	chr12:121276240:G:C	1.28274e-11	-2.56711e-10	-1.26372	6.70526e-08	-2.56711e-10	-1.25778	7.36207e-05	-2.56711e-10	-1.2521
121276355	chr12:121276355:C:G	2.87026e-10	-2.56711e-10	1.84427	1.23055e-06	-2.56711e-10	1.65196	0.00165288	-2.56711e-10	1.85925
121276763	chr12:121276763:A:G	1.54745e-11	-2.56711e-10	-1.07611	7.47367e-08	-2.56711e-10	-1.14929	8.60303e-05	-2.56711e-10	-1.09633
121277078	chr12:121277078:G:A	3.19654e-10	-2.56711e-10	1.95193	1.36097e-06	-2.56711e-10	1.75269	0.0018366	-2.56711e-10	1.96464
121277592	chr12:121277592:G:A	1.94592e-12	-1.90723	-1.24234	1.27896e-08	-1.64226	-1.27237	1.02094e-05	-1.97222	-1.2555
121277726	chr12:121277726:G:C	7.02455e-11	-2.56711e-10	0.436692	5.96124e-07	-2.56711e-10	0.92719	0.000504648	-2.56711e-10	0.672833
121277769	chr12:121277769:T:C	2.08059e-12	-1.80259	-1.28006	1.86132e-08	-1.62522	-0.914168	1.08788e-05	-1.95899	-1.20522
121277953	chr12:121277953:C:A	1.25998e-11	-2.56711e-10	-1.28162	6.6625e-08	-2.56711e-10	-1.26418	7.19983e-05	-2.56711e-10	-1.27439
121278188	chr12:121278188:A:G	2.35595e-12	-1.66743	-1.29093	1.44056e-08	-1.54008	-1.25555	1.4721e-05	-1.57741	-1.28435
121278551	chr12:121278551:G:A	7.05355e-11	-2.56711e-10	0.440812	5.99363e-07	-2.56711e-10	0.932609	0.00050714	-2.56711e-10	0.677759
121278554	chr12:121278554:G:A	6.41371e-12	-1.95687	-3.18773e-10	3.46742e-08	-1.91726	-3.18773e-10	3.77188e-05	-1.92087	-3.18773e-10
121279183	chr12:121279183:T:A	1.8916e-12	-1.86986	-1.30802	1.09132e-08	-1.76471	-1.30858	9.79686e-06	-1.95982	-1.30915
121279762	chr12:121279762:A:G	1.81287e-11	-2.56711e-10	-0.917809	1.13125e-07	-2.56711e-10	-0.734767	0.00010819	-2.56711e-10	-0.867135
121280021	chr12:121280021:CACA:C	1.45769e-11	-2.56711e-10	-1.13586	8.6716e-08	-2.56711e-10	-1.00062	8.55918e-05	-2.56711e-10	-1.10144
121280153	chr12:121280153:C:T	1.9055e-12	-1.89624	-1.27432	1.19073e-08	-1.71234	-1.27377	9.99656e-06	-1.96816	-1.28063
121280308	chr12:121280308:G:A	4.1937e-12	-1.92411	-0.457613	3.62678e-08	-1.96861	0.0962841	2.73983e-05	-1.94527	-0.295275
121280572	chr12:121280572:A:T	4.67585e-11	-2.56711e-10	0.0296914	3.96671e-07	-2.56711e-10	0.51985	0.000325379	-2.56711e-10	0.233963
121280808	chr12:121280808:C:T	4.59974e-11	-2.56711e-10	0.013281	3.89464e-07	-2.56711e-10	0.501513	0.000319658	-2.56711e-10	0.216223
121280875	chr12:121280875:A:T	2.1695e-10	-2.56711e-10	1.56436	9.58863e-07	-2.56711e-10	1.40249	0.00124992	-2.56711e-10	1.57981
121280994	chr12:121280994:A:G	6.32891e-12	-1.97018	-3.18773e-10	3.28566e-08	-1.97111	-3.18773e-10	3.62737e-05	-1.95994	-3.18773e-10
121281091	chr12:121281091:C:T	1.34845e-11	-2.56711e-10	-1.21376	6.58798e-08	-2.56711e-10	-1.27543	7.50773e-05	-2.56711e-10	-1.23251
121281102	chr12:121281102:A:C	1.22524e-11	-2.56711e-10	-1.30958	6.43403e-08	-2.56711e-10	-1.29907	6.95689e-05	-2.56711e-10	-1.30871
121281274	chr12:121281274:G:A	1.22526e-11	-2.56711e-10	-1.30957	6.40818e-08	-2.56711e-10	-1.3031	6.9508e-05	-2.56711e-10	-1.30959
121281819	chr12:121281819:G:A	1.61025e-11	-2.56711e-10	-1.03633	7.37888e-08	-2.56711e-10	-1.16205	8.80893e-05	-2.56711e-10	-1.07268
121281863	chr12:121281863:T:C	1.22516e-11	-2.56711e-10	-1.30965	6.41423e-08	-2.56711e-10	-1.30215	6.95162e-05	-2.56711e-10	-1.30947
121281882	chr12:121281882:G:A	1.22611e-11	-2.56711e-10	-1.30887	6.5276e-08	-2.56711e-10	-1.28463	6.97677e-05	-2.56711e-10	-1.30586
121282057	chr12:121282057:G:A	1.30625e-11	-2.56711e-10	-1.24556	6.59278e-08	-2.56711e-10	-1.2747	7.46042e-05	-2.56711e-10	-1.23883
121282117	chr12:121282117:T:C	1.50138e-11	-2.56711e-10	-1.10633	7.35779e-08	-2.56711e-10	-1.16491	8.36318e-05	-2.56711e-10	-1.1246
121282192	chr12:121282192:G:A	1.3489e-11	-2.56711e-10	-1.21343	7.15282e-08	-2.56711e-10	-1.19317	7.71615e-05	-2.56711e-10	-1.20513
121282237	chr12:121282237:G:A	3.30525e-12	-1.93729	-0.682498	1.43423e-08	-1.96504	-0.835001	1.61795e-05	-1.96837	-0.798913
121282304	chr12:121282304:T:C	1.31081e-11	-2.56711e-10	-1.24208	6.48283e-08	-2.56711e-10	-1.29152	7.32133e-05	-2.56711e-10	-1.25765
121282340	chr12:121282340:T:G	4.04157e-11	-2.56711e-10	-0.116086	1.65213e-07	-2.56711e-10	-0.356025	0.000241764	-2.56711e-10	-0.0630674
121282424	chr12:121282424:C:T	1.44819e-11	-2.56711e-10	-1.14241	8.59262e-08	-2.56711e-10	-1.00977	8.49782e-05	-2.56711e-10	-1.10863
121282738	chr12:121282738:C:G	1.48626e-11	-2.56711e-10	-1.11646	6.92064e-08	-2.56711e-10	-1.22617	8.15552e-05	-2.56711e-10	-1.14975
121282978	chr12:121282978:C:G	4.1936e-11	-2.56711e-10	-0.0791607	3.4959e-07	-2.56711e-10	0.393503	0.000289368	-2.56711e-10	0.116671
121283082	chr12:121283082:G:T	3.87195e-11	-2.56711e-10	-0.158962	3.1526e-07	-2.56711e-10	0.290137	0.000265461	-2.56711e-10	0.0304394
121283152	chr12:121283152:A:G	2.14285e-11	-2.56711e-10	-0.750581	1.32525e-07	-2.56711e-10	-0.576486	0.000133033	-2.56711e-10	-0.660428
121283657	chr12:121283657:A:T	1.97102e-11	-2.56711e-10	-0.834166	1.25546e-07	-2.56711e-10	-0.630586	0.000118018	-2.56711e-10	-0.780189
121284028	chr12:121284028:G:A	5.43364e-12	-1.48773	-0.634966	1.65092e-08	-1.86886	-0.790479	1.65876e-05	-1.9197	-0.822676
121284069	chr12:121284069:G:A	1.56594e-11	-2.56711e-10	-1.06423	8.72752e-08	-2.56711e-10	-0.994192	9.15525e-05	-2.56711e-10	-1.03412
121284260	chr12:121284260:C:T	4.40315e-10	-2.56711e-10	2.27219	1.808e-06	-2.56711e-10	2.03672	0.00252431	-2.56711e-10	2.28269
121285101	chr12:121285101:T:C	7.16098e-12	-1.84666	-3.18773e-10	3.28417e-08	-1.97156	-3.18773e-10	3.58228e-05	-1.97244	-3.18773e-10
121285229	chr12:121285229:G:A	1.77089e-12	-1.93599	-1.30783	9.36312e-09	-1.96652	-1.25996	9.89386e-06	-1.95061	-1.30851
121285465	chr12:121285465:T:C	1.59206e-11	-2.56711e-10	-1.04769	7.19187e-08	-2.56711e-10	-1.18772	8.63825e-05	-2.56711e-10	-1.09224
121285626	chr12:121285626:T:C	1.97846e-12	-1.89425	-1.23873	1.16613e-08	-1.97248	-1.0345	1.15702e-05	-1.91485	-1.18775
121286168	chr12:121286168:C:G	1.25582e-11	-2.56711e-10	-1.28493	6.37341e-08	-2.56711e-10	-1.30854	7.06022e-05	-2.56711e-10	-1.29397
121286184	chr12:121286184:C:T	3.34789e-12	-1.90845	-0.69852	1.40362e-08	-1.9721	-0.849518	1.61492e-05	-1.95559	-0.813562
121286690	chr12:121286690:C:T	6.70008e-12	-1.91318	-3.18773e-10	3.4154e-08	-1.93238	-3.18773e-10	4.21313e-05	-1.81024	-3.18773e-10
121287246	chr12:121287246:A:T	1.22679e-11	-2.56711e-10	-1.30832	6.36696e-08	-2.56711e-10	-1.30955	6.95341e-05	-2.56711e-10	-1.30921
121287430	chr12:121287430:A:C	1.36016e-11	-2.56711e-10	-1.20511	7.79514e-08	-2.56711e-10	-1.10717	7.85078e-05	-2.56711e-10	-1.18783
121288247	chr12:121288247:T:C	1.54184e-11	0.197535	-1.27728	9.86857e-08	0.409895	-1.28121	6.73606e-05	-0.0638286	-1.27714
121288392	chr12:121288392:CAAG:C	1.35325e-11	-2.56711e-10	-1.21021	7.48515e-08	-2.56711e-10	-1.14775	7.80387e-05	-2.56711e-10	-1.19382
121288603	chr12:121288603:T:C	6.14731e-11	-0.95214	1.25544	4.0855e-07	-0.575827	1.12518	0.000395535	-0.850808	1.28002
121288662	chr12:121288662:C:T	1.20995e-11	-0.117822	-1.20432	8.44444e-08	0.120564	-1.14773	7.77916e-05	-0.0402628	-1.15673
121289754	chr12:121289754:G:A	2.38993e-11	-2.56711e-10	-0.641457	1.12733e-07	-2.56711e-10	-0.73824	0.000130332	-2.56711e-10	-0.68094
121289812	chr12:121289812:G:A	2.50821e-12	-1.59571	-1.30002	1.01039e-08	-1.96735	-1.18299	1.05161e-05	-1.9717	-1.22643
121289815	chr12:121289815:C:T	1.26041e-11	-2.56711e-10	-1.28129	6.38053e-08	-2.56711e-10	-1.30742	7.09888e-05	-2.56711e-10	-1.28851
121290120	chr12:121290120:C:T	1.87268e-11	-2.56711e-10	-0.885348	1.08676e-07	-2.56711e-10	-0.774884	0.000109282	-2.56711e-10	-0.857097
121290121	chr12:121290121:G:A	7.16351e-12	-1.70507	-0.141239	3.32276e-08	-1.93968	-0.0202033	3.70493e-05	-1.93766	-0.0011222
121290571	chr12:121290571:G:T	1.23171e-11	-2.56711e-10	-1.30432	6.38671e-08	-2.56711e-10	-1.30645	6.95077e-05	-2.56711e-10	-1.30959
121290671	chr12:121290671:G:C	4.44246e-12	-1.95967	-0.364424	1.49645e-08	-1.92289	-0.834684	2.0456e-05	-1.92394	-0.60881
121290739	chr12:121290739:C:T	1.2322e-11	-2.56711e-10	-1.30392	6.39804e-08	-2.56711e-10	-1.30468	6.95064e-05	-2.56711e-10	-1.30961
121290871	chr12:121290871:T:G	2.4083e-12	-1.64028	-1.29611	1.01777e-08	-1.97123	-1.17183	1.06512e-05	-1.96825	-1.21711
121291021	chr12:121291021:C:T	2.53291e-12	-1.61594	-1.27	1.12066e-08	-1.7371	-1.30965	1.19593e-05	-1.77438	-1.29514
121291063	chr12:121291063:AC:A	3.05451e-12	-1.59273	-1.10596	1.44763e-08	-1.96466	-0.826084	1.43932e-05	-1.97257	-0.911702
121291188	chr12:121291188:G:A	2.1646e-11	-2.56711e-10	-0.740484	1.27317e-07	-2.56711e-10	-0.61658	0.00012692	-2.56711e-10	-0.707471
121291310	chr12:121291310:G:A	3.06153e-12	-1.58765	-1.10874	1.44222e-08	-1.96394	-0.83055	1.43354e-05	-1.97256	-0.915737
121291322	chr12:121291322:C:T	6.75125e-12	-1.90558	-3.18773e-10	3.32189e-08	-1.96014	-3.18773e-10	3.66426e-05	-1.94982	-3.18773e-10
121291440	chr12:121291440:G:A	1.30145e-11	-2.56711e-10	-1.24924	6.46222e-08	-2.56711e-10	-1.2947	7.18861e-05	-2.56711e-10	-1.27595
121291706	chr12:121291706:G:A	1.14623e-11	-1.37624	-3.18773e-10	5.10929e-08	-1.52961	-3.18773e-10	6.27995e-05	-1.41108	-3.18773e-10
121291839	chr12:121291839:T:C	3.70349e-12	-1.23105	-1.27498	1.2427e-08	-1.73122	-1.21217	1.36936e-05	-1.68466	-1.24944
121292164	chr12:121292164:C:T	4.21672e-11	-2.56711e-10	-0.0736604	1.96873e-07	-2.56711e-10	-0.1807	0.000234358	-2.56711e-10	-0.0941795
121292253	chr12:121292253:G:A	1.27165e-11	-2.56711e-10	-1.27241	6.39725e-08	-2.56711e-10	-1.30481	7.07059e-05	-2.56711e-10	-1.2925
121292443	chr12:121292443:T:A	2.32277e-11	-2.56711e-10	-0.669958	1.24428e-07	-2.56711e-10	-0.639528	0.000139951	-2.56711e-10	-0.609733
121292444	chr12:121292444:A:G	2.80648e-12	-1.69753	-1.08585	1.48429e-08	-1.97256	-0.79318	1.49514e-05	-1.96369	-0.882535
121292686	chr12:121292686:T:C	1.24459e-11	-2.56711e-10	-1.29392	6.37286e-08	-2.56711e-10	-1.30863	7.02407e-05	-2.56711e-10	-1.2991
121292754	chr12:121292754:G:C	1.73822e-11	-2.56711e-10	-0.95986	8.29707e-08	-2.56711e-10	-1.04477	9.4758e-05	-2.56711e-10	-0.999701
121292802	chr12:121292802:T:C	1.37667e-11	-2.56711e-10	-1.19305	6.84699e-08	-2.56711e-10	-1.23686	7.52482e-05	-2.56711e-10	-1.23024
121292803	chr12:121292803:A:G	1.40392e-11	-2.56711e-10	-1.17345	6.75279e-08	-2.56711e-10	-1.25072	7.62395e-05	-2.56711e-10	-1.21715
121293042	chr12:121293042:G:A	1.22545e-11	-2.56711e-10	-1.30941	6.3854e-08	-2.56711e-10	-1.30666	6.95014e-05	-2.56711e-10	-1.30968
121293416	chr12:121293416:G:A	1.26283e-11	-2.56711e-10	-1.27936	6.40618e-08	-2.56711e-10	-1.30341	7.10846e-05	-2.56711e-10	-1.28716
121293425	chr12:121293425:GGAA:G	2.32654e-11	-0.668335	-3.18773e-10	3.88542e-08	-1.80344	-3.18773e-10	5.42565e-05	-1.55731	-3.18773e-10
121293488	chr12:121293488:G:GC	8.50175e-12	-1.00495	-0.670078	1.73402e-08	-1.55953	-1.0507	2.08751e-05	-1.61079	-0.901682
121293489	chr12:121293489:G:C	8.49291e-12	-0.997838	-0.678235	1.73315e-08	-1.55485	-1.05588	2.0831e-05	-1.60639	-0.908191
121293846	chr12:121293846:G:A	2.11875e-11	-0.761892	-3.18773e-10	4.16686e-08	-1.73351	-3.18773e-10	4.13039e-05	-1.83007	-3.18773e-10
121294284	chr12:121294284:T:C	4.47101e-11	-2.56711e-10	-0.015105	2.08216e-07	-2.56711e-10	-0.124682	0.00024837	-2.56711e-10	-0.0361075
121294823	chr12:121294823:G:T	1.23384e-11	-2.56711e-10	-1.30259	6.3763e-08	-2.56711e-10	-1.30809	6.97255e-05	-2.56711e-10	-1.30646
121294868	chr12:121294868:C:T	2.07115e-11	-2.56711e-10	-0.784616	1.215e-07	-2.56711e-10	-0.663345	0.000121235	-2.56711e-10	-0.753295
121295013	chr12:121295013:T:C	1.98535e-12	-1.84031	-1.28919	9.90701e-09	-1.91479	-1.25523	1.06954e-05	-1.90183	-1.27939
121295017	chr12:121295017:G:A	4.57436e-11	-2.56711e-10	0.00774691	2.7165e-07	-2.56711e-10	0.141255	0.000282084	-2.56711e-10	0.0911774
121295060	chr12:121295060:C:T	9.70895e-12	-1.54226	-3.18773e-10	3.94562e-08	-1.78807	-3.18773e-10	4.13642e-05	-1.82861	-3.18773e-10
121295452	chr12:121295452:T:C	1.93368e-10	1.44929	-3.18773e-10	6.27776e-06	3.28151	-3.18773e-10	0.00535889	3.03548	-3.18773e-10
121295935	chr12:121295935:AATGCTGAGAGGGGCT:A	1.93226e-12	-1.87885	-1.27776	9.63723e-09	-1.9408	-1.25682	1.05909e-05	-1.92161	-1.26942
121296496	chr12:121296496:C:G	1.88633e-11	-2.56711e-10	-0.878085	1.0626e-07	-2.56711e-10	-0.797374	0.000109468	-2.56711e-10	-0.855392
121296804	chr12:121296804:C:T	2.00273e-12	-1.82018	-1.30061	9.87724e-09	-1.89739	-1.27563	1.07159e-05	-1.88554	-1.29376
121296856	chr12:121296856:C:G	4.38473e-11	-2.56711e-10	-0.0345901	2.04404e-07	-2.56711e-10	-0.143162	0.000243575	-2.56711e-10	-0.055604
121297397	chr12:121297397:G:A	1.2252e-11	-2.56711e-10	-1.30961	6.39406e-08	-2.56711e-10	-1.3053	6.95096e-05	-2.56711e-10	-1.30956
121297604	chr12:121297604:A:G	1.91328e-12	-1.85699	-1.3095	9.27639e-09	-1.92818	-1.30761	1.03322e-05	-1.90615	-1.30961
121297794	chr12:121297794:T:G	8.03718e-12	-1.16697	-0.564257	1.75168e-08	-1.62728	-0.972817	2.11895e-05	-1.68632	-0.811198
121298111	chr12:121298111:G:T	1.26952e-11	-2.56711e-10	-1.27408	6.4604e-08	-2.56711e-10	-1.29498	7.07069e-05	-2.56711e-10	-1.29249
121298538	chr12:121298538:G:A	1.19535e-11	-1.53176	0.197478	2.94239e-08	-1.72617	-0.355281	3.90609e-05	-1.78141	-0.104501
121299178	chr12:121299178:C:A	1.98347e-12	-1.84052	-1.28994	9.88281e-09	-1.91406	-1.2584	1.07172e-05	-1.89889	-1.28029
121299312	chr12:121299312:A:G	8.26176e-12	-1.70367	-3.18773e-10	6.93834e-08	-1.22361	-3.18773e-10	7.10805e-05	-1.28722	-3.18773e-10
121299624	chr12:121299624:T:C	1.37351e-11	-2.56711e-10	-1.19535	6.70796e-08	-2.56711e-10	-1.25738	7.50864e-05	-2.56711e-10	-1.23239
121300438	chr12:121300438:A:G	2.82409e-12	-1.83911	-0.938011	1.88564e-08	-1.94315	-0.583251	1.92596e-05	-1.90239	-0.69063
121301716	chr12:121301716:C:T	7.27966e-12	-1.83022	-3.18773e-10	6.17693e-08	-1.33985	-3.18773e-10	4.73063e-05	-1.69438	-3.18773e-10
121301843	chr12:121301843:T:C	2.01964e-12	-1.95776	-1.15462	2.18506e-08	-1.53434	-0.844695	1.37851e-05	-1.88885	-1.03859
121301955	chr12:121301955:T:C	1.32084e-11	-2.56711e-10	-1.23445	7.15164e-08	-2.56711e-10	-1.19333	7.56702e-05	-2.56711e-10	-1.22464
121302185	chr12:121302185:A:G	4.51516e-11	-2.56711e-10	-0.00527943	1.99668e-07	-2.56711e-10	-0.166602	0.000260272	-2.56711e-10	0.0106983
121302718	chr12:121302718:A:G	1.38996e-11	-2.56711e-10	-1.18344	6.81028e-08	-2.56711e-10	-1.24224	7.73966e-05	-2.56711e-10	-1.20209
121302761	chr12:121302761:G:A	1.06318e-11	-1.45145	-3.18773e-10	4.25598e-08	-1.71235	-3.18773e-10	5.16399e-05	-1.60673	-3.18773e-10
121302903	chr12:121302903:AAAAAAAAAAAAAT:A	1.63517e-11	-2.56711e-10	-1.02097	9.43316e-08	-2.56711e-10	-0.916442	9.59397e-05	-2.56711e-10	-0.987308
121302998	chr12:121302998:A:G	2.17321e-12	-1.86474	-1.17436	1.37003e-08	-1.92398	-0.921857	1.46036e-05	-1.86725	-1.00251
121303212	chr12:121303212:G:A	1.23604e-11	-2.56711e-10	-1.3008	6.36723e-08	-2.56711e-10	-1.30951	6.98526e-05	-2.56711e-10	-1.30464
121303610	chr12:121303610:G:A	1.25415e-11	-2.56711e-10	-1.28626	6.37272e-08	-2.56711e-10	-1.30865	7.07032e-05	-2.56711e-10	-1.29254
121303621	chr12:121303621:A:C	2.04448e-11	-2.56711e-10	-0.797577	1.24079e-07	-2.56711e-10	-0.642339	0.000121047	-2.56711e-10	-0.754849
121304050	chr12:121304050:C:A	1.43041e-11	-2.56711e-10	-1.15476	6.93881e-08	-2.56711e-10	-1.22354	7.79897e-05	-2.56711e-10	-1.19445
121304138	chr12:121304138:T:C	4.59408e-12	-1.67429	-0.616249	1.85446e-08	-1.52832	-1.01476	2.48272e-05	-1.51411	-0.824976
121304916	chr12:121304916:G:A	1.40448e-11	-2.56711e-10	-1.17305	6.84571e-08	-2.56711e-10	-1.23705	7.67511e-05	-2.56711e-10	-1.21046
121305024	chr12:121305024:G:A	4.3681e-11	-2.56711e-10	-0.0383919	2.22294e-07	-2.56711e-10	-0.0592576	0.000272269	-2.56711e-10	0.0557617
121305182	chr12:121305182:T:C	3.61622e-11	-2.56711e-10	-0.227288	2.05719e-07	-2.56711e-10	-0.136748	0.00022066	-2.56711e-10	-0.154405
121305210	chr12:121305210:G:A	1.40107e-11	-2.56711e-10	-1.17548	6.83375e-08	-2.56711e-10	-1.2388	7.65869e-05	-2.56711e-10	-1.2126
121305314	chr12:121305314:A:T	2.24514e-12	-1.94613	-1.0604	1.15569e-08	-1.95147	-1.0645	1.27841e-05	-1.95403	-1.04879
121305339	chr12:121305339:C:A	1.47149e-11	-2.56711e-10	-1.12644	8.55994e-08	-2.56711e-10	-1.01358	8.52855e-05	-2.56711e-10	-1.10502
121305527	chr12:121305527:TCTG:T	1.36468e-11	-0.530363	-0.671435	4.38009e-08	-1.2231	-0.460504	4.52559e-05	-1.17111	-0.56759
121305755	chr12:121305755:T:C	4.0652e-12	-1.6934	-0.719441	1.70558e-08	-1.54588	-1.08089	2.23191e-05	-1.53527	-0.910316
121305807	chr12:121305807:G:A	5.70041e-12	-1.05418	-1.02059	1.47992e-08	-1.55268	-1.216	1.66632e-05	-1.60008	-1.13775
121305850	chr12:121305850:C:A	4.57265e-12	-1.68024	-0.614975	2.02467e-08	-1.93216	-0.523105	2.21038e-05	-1.92746	-0.52782
121305879	chr12:121305879:C:T	4.7701e-12	-1.52829	-0.724644	1.69819e-08	-1.59454	-1.03658	2.38979e-05	-1.52985	-0.84739
121306217	chr12:121306217:T:C	2.03636e-11	-2.56711e-10	-0.801555	1.23529e-07	-2.56711e-10	-0.646784	0.000120525	-2.56711e-10	-0.759172
121306413	chr12:121306413:G:A	7.18008e-12	-1.84399	-3.18773e-10	4.49112e-08	-1.65857	-3.18773e-10	4.39373e-05	-1.76826	-3.18773e-10
121306599	chr12:121306599:T:C	4.8862e-12	-1.20559	-1.0233	1.27535e-08	-1.64608	-1.27137	1.42271e-05	-1.71645	-1.17943
121306811	chr12:121306811:A:G	8.20275e-12	-1.29452	-0.416318	3.763e-08	-1.68514	-0.150319	3.57576e-05	-1.67906	-0.295201
121306984	chr12:121306984:C:T	2.17955e-11	-2.56711e-10	-0.733601	1.33696e-07	-2.56711e-10	-0.567688	0.000129226	-2.56711e-10	-0.689468
121307129	chr12:121307129:T:C	1.43892e-11	-2.56711e-10	-1.14883	8.3265e-08	-2.56711e-10	-1.04123	8.33004e-05	-2.56711e-10	-1.12857
121307362	chr12:121307362:A:C	1.3028e-11	-2.56711e-10	-1.2482	6.47263e-08	-2.56711e-10	-1.29309	7.31338e-05	-2.56711e-10	-1.25874
121307493	chr12:121307493:C:T	5.10886e-12	-1.81413	-0.370195	1.87526e-08	-1.68583	-0.8461	2.58548e-05	-1.68	-0.618533
121307516	chr12:121307516:G:A	2.96442e-11	-2.56711e-10	-0.426037	1.24234e-07	-2.56711e-10	-0.641089	0.000147382	-2.56711e-10	-0.558
121307687	chr12:121307687:G:A	1.23264e-11	-2.56711e-10	-1.30356	6.37149e-08	-2.56711e-10	-1.30884	6.97146e-05	-2.56711e-10	-1.30662
121307748	chr12:121307748:G:A	2.19525e-11	-2.56711e-10	-0.726423	1.34547e-07	-2.56711e-10	-0.561345	0.000130215	-2.56711e-10	-0.681844
121308612	chr12:121308612:G:A	1.33308e-11	-2.56711e-10	-1.22522	7.20219e-08	-2.56711e-10	-1.18629	7.63268e-05	-2.56711e-10	-1.216
121308739	chr12:121308739:G:A	8.04594e-12	-1.73014	-3.18773e-10	3.44161e-08	-1.92473	-3.18773e-10	3.94199e-05	-1.87676	-3.18773e-10
121310070	chr12:121310070:G:A	5.92953e-11	-2.56711e-10	0.267227	2.90164e-07	-2.56711e-10	0.207187	0.000320049	-2.56711e-10	0.217447
121310548	chr12:121310548:G:A	2.27021e-11	-2.56711e-10	-0.692846	1.04524e-07	-2.56711e-10	-0.81384	0.00012536	-2.56711e-10	-0.719837
121310602	chr12:121310602:G:A	1.23716e-11	-2.56711e-10	-1.2999	6.52542e-08	-2.56711e-10	-1.28497	7.05477e-05	-2.56711e-10	-1.29474
121310900	chr12:121310900:C:T	1.23922e-11	-2.56711e-10	-1.29824	6.38704e-08	-2.56711e-10	-1.3064	6.97172e-05	-2.56711e-10	-1.30658
121311496	chr12:121311496:T:C	8.2006e-12	-1.15182	-0.559277	1.74425e-08	-1.61918	-0.985168	2.12803e-05	-1.68104	-0.812206
121311758	chr12:121311758:A:G	5.01803e-12	-1.71066	-0.49161	1.94348e-08	-1.57504	-0.921154	2.644e-05	-1.55961	-0.716539
121312263	chr12:121312263:T:C	1.28358e-11	-2.56711e-10	-1.26306	6.47811e-08	-2.56711e-10	-1.29224	7.21063e-05	-2.56711e-10	-1.27289
121312285	chr12:121312285:T:C	6.37557e-12	-1.96283	-3.18773e-10	3.8362e-08	-1.81619	-3.18773e-10	3.84521e-05	-1.90161	-3.18773e-10
121313186	chr12:121313186:C:T	4.92864e-12	-1.79147	-0.428772	2.10172e-08	-1.77328	-0.644641	2.88397e-05	-1.63187	-0.557409
121314620	chr12:121314620:T:C	1.24849e-11	-2.56711e-10	-1.29079	6.37964e-08	-2.56711e-10	-1.30756	7.03004e-05	-2.56711e-10	-1.29825
121315274	chr12:121315274:T:G	3.20152e-12	-1.8348	-0.816875	2.23878e-08	-1.94469	-0.410057	2.24765e-05	-1.90428	-0.534281
121315910	chr12:121315910:T:C	4.21134e-12	-1.74308	-0.634447	1.67107e-08	-1.61406	-1.03315	2.22938e-05	-1.60324	-0.843479
121316088	chr12:121316088:T:G	1.65047e-11	-2.56711e-10	-1.01166	8.60769e-08	-2.56711e-10	-1.00802	9.19356e-05	-2.56711e-10	-1.02994
121316140	chr12:121316140:T:C	1.38586e-11	-2.56711e-10	-1.1864	7.57167e-08	-2.56711e-10	-1.13626	7.79126e-05	-2.56711e-10	-1.19544
121316452	chr12:121316452:C:G	9.99672e-12	-0.980675	-0.532371	2.00531e-08	-1.49725	-0.967631	2.41939e-05	-1.57356	-0.791374
121316608	chr12:121316608:C:T	1.35339e-11	-2.56711e-10	-1.21011	6.54519e-08	-2.56711e-10	-1.28194	7.52414e-05	-2.56711e-10	-1.23033
121316686	chr12:121316686:T:C	1.46522e-11	-2.56711e-10	-1.13072	8.26994e-08	-2.56711e-10	-1.04805	8.494e-05	-2.56711e-10	-1.10908
121316914	chr12:121316914:C:G	2.60374e-12	-1.55325	-1.3051	6.86458e-08	0.0631565	-1.29746	2.15664e-05	-1.17112	-1.30877
121317323	chr12:121317323:G:A	1.28806e-11	-2.56711e-10	-1.25958	6.4904e-08	-2.56711e-10	-1.29035	7.23068e-05	-2.56711e-10	-1.27011
121317473	chr12:121317473:T:C	8.06767e-12	-1.72744	-3.18773e-10	8.38471e-08	-1.03426	-3.18773e-10	5.22419e-05	-1.59514	-3.18773e-10
121317549	chr12:121317549:G:A	3.2232e-11	-2.56711e-10	-0.342344	1.4504e-07	-2.56711e-10	-0.486247	0.000185465	-2.56711e-10	-0.328162
121317718	chr12:121317718:T:C	2.49144e-11	-2.56711e-10	-0.599856	1.13864e-07	-2.56711e-10	-0.728252	0.000137415	-2.56711e-10	-0.62802
121317758	chr12:121317758:A:G	5.26913e-12	-1.69548	-0.457955	2.03019e-08	-1.55507	-0.897477	2.77015e-05	-1.54075	-0.688789
121318164	chr12:121318164:C:T	1.58369e-11	-2.56711e-10	-1.05296	9.38373e-08	-2.56711e-10	-0.921696	9.22085e-05	-2.56711e-10	-1.02697
121318255	chr12:121318255:A:G	6.72831e-12	-1.90898	-3.18773e-10	3.35256e-08	-1.95095	-3.18773e-10	3.62505e-05	-1.96057	-3.18773e-10
121318747	chr12:121318747:G:A	4.45146e-11	0.491577	-0.511065	9.50195e-08	-0.562118	-0.347059	0.000102907	-0.526705	-0.390497
121318839	chr12:121318839:G:T	4.97018e-12	-1.70732	-0.50453	1.93635e-08	-1.56948	-0.930385	2.62386e-05	-1.5554	-0.728392
121318881	chr12:121318881:G:A	3.01436e-12	-1.853	-0.858918	2.12346e-08	-1.93716	-0.470469	2.15306e-05	-1.89343	-0.588121
121319297	chr12:121319297:A:C	1.54756e-11	-2.56711e-10	-1.07604	9.126e-08	-2.56711e-10	-0.949547	8.99932e-05	-2.56711e-10	-1.05129
121319857	chr12:121319857:G:A	5.14922e-12	-1.73932	-0.437136	1.94721e-08	-1.61073	-0.883539	2.66761e-05	-1.59643	-0.670826
121319954	chr12:121319954:T:A	4.86956e-12	-1.70685	-0.525447	1.91668e-08	-1.57003	-0.940045	2.58587e-05	-1.55514	-0.743246
121320403	chr12:121320403:A:T	1.40346e-11	-2.56711e-10	-1.17378	7.79671e-08	-2.56711e-10	-1.10697	8.16013e-05	-2.56711e-10	-1.14918
121320479	chr12:121320479:T:C	1.11497e-10	-2.56711e-10	0.898691	4.48087e-07	-2.56711e-10	0.641729	0.000633154	-2.56711e-10	0.899686
121320559	chr12:121320559:G:C	1.37763e-11	-2.56711e-10	-1.19235	6.60761e-08	-2.56711e-10	-1.27245	7.64816e-05	-2.56711e-10	-1.21398
121320662	chr12:121320662:G:T	2.92771e-11	-0.438499	-3.18773e-10	1.15199e-07	-0.716599	-3.18773e-10	0.000149704	-0.542368	-3.18773e-10
121320710	chr12:121320710:C:T	1.29587e-11	-2.56711e-10	-1.25353	6.5147e-08	-2.56711e-10	-1.28661	7.26969e-05	-2.56711e-10	-1.26473
121320752	chr12:121320752:G:A	1.2988e-11	-2.56711e-10	-1.25128	6.52437e-08	-2.56711e-10	-1.28513	7.2845e-05	-2.56711e-10	-1.26269
121320810	chr12:121320810:A:C	1.23729e-11	-2.56711e-10	-1.2998	6.53977e-08	-2.56711e-10	-1.28277	7.05808e-05	-2.56711e-10	-1.29427
121321047	chr12:121321047:C:T	2.73399e-12	-1.96595	-0.843592	1.19262e-08	-1.97194	-1.01258	1.37078e-05	-1.96805	-0.965014
121321261	chr12:121321261:T:A	1.23394e-11	-2.56711e-10	-1.30251	6.40179e-08	-2.56711e-10	-1.3041	6.96602e-05	-2.56711e-10	-1.3074
121321269	chr12:121321269:T:A	6.54507e-12	-1.93659	-3.18773e-10	3.3816e-08	-1.94233	-3.18773e-10	3.68723e-05	-1.94357	-3.18773e-10
121321853	chr12:121321853:G:A	9.07261e-12	-0.737768	-0.872276	2.90678e-08	-1.34797	-0.745656	2.93216e-05	-1.39037	-0.782334
121322048	chr12:121322048:G:T	9.18341e-12	-1.07692	-0.520982	1.89044e-08	-1.56314	-0.96072	2.3012e-05	-1.63278	-0.782235
121322647	chr12:121322647:ATT:A	3.13245e-12	-1.82095	-0.85254	2.10947e-08	-1.95123	-0.463004	2.12246e-05	-1.9154	-0.580468
121322671	chr12:121322671:A:G	9.76444e-12	-0.682248	-0.854309	3.10987e-08	-1.30721	-0.718882	3.11407e-05	-1.34961	-0.762897
121322848	chr12:121322848:C:A	4.87586e-12	-1.61383	-0.617178	2.0912e-08	-1.89973	-0.523203	2.27339e-05	-1.89617	-0.531
121323054	chr12:121323054:A:G	1.23574e-11	-2.56711e-10	-1.30105	6.36911e-08	-2.56711e-10	-1.30921	6.96055e-05	-2.56711e-10	-1.30818
121323973	chr12:121323973:G:A	2.72803e-12	-1.96636	-0.84536	1.22127e-08	-1.94661	-1.01417	1.42779e-05	-1.92551	-0.966804
121324124	chr12:121324124:C:T	1.27731e-11	-2.56711e-10	-1.26797	6.59789e-08	-2.56711e-10	-1.27392	7.18342e-05	-2.56711e-10	-1.27667
121324327	chr12:121324327:G:T	1.01914e-10	-2.56711e-10	0.808824	4.12843e-07	-2.56711e-10	0.559808	0.000578656	-2.56711e-10	0.80968
121324811	chr12:121324811:G:GTT	1.28778e-11	-2.56711e-10	-1.2598	6.4342e-08	-2.56711e-10	-1.29905	7.23516e-05	-2.56711e-10	-1.26949
121325190	chr12:121325190:C:T	1.43771e-11	-2.56711e-10	-1.14967	7.02895e-08	-2.56711e-10	-1.21064	8.00081e-05	-2.56711e-10	-1.1689
121325441	chr12:121325441:TGACA:T	2.70793e-11	-2.56711e-10	-0.516534	1.20566e-07	-2.56711e-10	-0.671063	0.000149787	-2.56711e-10	-0.541813
121325810	chr12:121325810:T:G	1.2315e-11	-0.580392	-0.724094	3.9107e-08	-1.22921	-0.56775	3.84985e-05	-1.27999	-0.620415
121325978	chr12:121325978:C:T	1.2482e-11	-2.56711e-10	-1.29101	6.38132e-08	-2.56711e-10	-1.3073	7.02562e-05	-2.56711e-10	-1.29888
121326361	chr12:121326361:T:C	2.61156e-12	-1.75112	-1.10424	1.07071e-08	-1.86363	-1.22872	1.25966e-05	-1.83378	-1.18382
121327472	chr12:121327472:G:A	1.45698e-11	-2.56711e-10	-1.13635	8.34271e-08	-2.56711e-10	-1.03929	8.47592e-05	-2.56711e-10	-1.11121
121327952	chr12:121327952:C:A	1.40104e-11	-2.56711e-10	-1.1755	7.75172e-08	-2.56711e-10	-1.11276	8.13891e-05	-2.56711e-10	-1.15179
121329465	chr12:121329465:A:C	1.09879e-11	-1.57412	0.155607	4.06501e-08	-1.89077	0.132509	5.03774e-05	-1.87666	0.245175
121329685	chr12:121329685:G:A	7.61504e-12	-1.78518	-3.18773e-10	7.70991e-08	-1.11817	-3.18773e-10	4.9686e-05	-1.6453	-3.18773e-10
121329687	chr12:121329687:C:T	1.4625e-11	-2.56711e-10	-1.13257	8.38254e-08	-2.56711e-10	-1.03452	8.51138e-05	-2.56711e-10	-1.10704
121330445	chr12:121330445:C:T	3.38468e-12	-1.48363	-1.11242	1.75893e-08	-1.31418	-1.28179	2.05725e-05	-1.30009	-1.22698
121331462	chr12:121331462:T:C	6.31599e-12	-1.97222	-3.18773e-10	5.42403e-08	-1.46984	-3.18773e-10	4.53495e-05	-1.73663	-3.18773e-10
121331945	chr12:121331945:G:A	1.51594e-11	-2.56711e-10	-1.09668	8.63561e-08	-2.56711e-10	-1.00478	8.80913e-05	-2.56711e-10	-1.07265
121332201	chr12:121332201:G:A	3.2466e-12	-1.86876	-0.768932	2.41821e-08	-1.92692	-0.350721	2.44479e-05	-1.8792	-0.475282
121332621	chr12:121332621:T:C	2.40519e-12	-1.7163	-1.22138	1.59022e-08	-1.43598	-1.26082	1.97359e-05	-1.33762	-1.23097
121332724	chr12:121332724:C:T	1.41632e-11	-2.56711e-10	-1.16466	6.71895e-08	-2.56711e-10	-1.25574	7.84202e-05	-2.56711e-10	-1.18895
121332967	chr12:121332967:G:C	6.42439e-12	-1.9552	-3.18773e-10	3.31034e-08	-1.96362	-3.18773e-10	3.58318e-05	-1.97219	-3.18773e-10
121332996	chr12:121332996:T:C	1.47428e-11	-2.56711e-10	-1.12455	8.44398e-08	-2.56711e-10	-1.02722	8.58319e-05	-2.56711e-10	-1.09864
121333129	chr12:121333129:G:A	3.08049e-12	-1.81662	-0.873598	2.04938e-08	-1.95274	-0.490396	2.06289e-05	-1.91699	-0.607347
121333411	chr12:121333411:C:G	2.36139e-11	-2.56711e-10	-0.65347	1.08575e-07	-2.56711e-10	-0.775819	0.000130303	-2.56711e-10	-0.681162
121333544	chr12:121333544:T:C	2.13201e-11	-2.56711e-10	-0.755656	1.01484e-07	-2.56711e-10	-0.843359	0.000116709	-2.56711e-10	-0.791343
121333829	chr12:121333829:T:C	2.65985e-12	-1.59583	-1.2412	1.06044e-08	-1.90007	-1.20192	1.15192e-05	-1.89416	-1.21285
121334219	chr12:121334219:C:T	1.27467e-11	-1.27003	-3.18773e-10	4.23516e-08	-1.71725	-3.18773e-10	4.73188e-05	-1.69412	-3.18773e-10
121334507	chr12:121334507:A:G	6.39124e-11	-2.56711e-10	0.342209	3.29115e-07	-2.56711e-10	0.333149	0.000398958	-2.56711e-10	0.437829
121334568	chr12:121334568:T:C	1.43034e-11	-2.56711e-10	-1.15481	7.90569e-08	-2.56711e-10	-1.09309	8.40128e-05	-2.56711e-10	-1.12006
121334986	chr12:121334986:TC:T	6.1204e-12	-1.20426	-0.799417	2.21949e-08	-1.67547	-0.687931	2.36122e-05	-1.68011	-0.709151
121335078	chr12:121335078:T:A	2.60083e-12	-1.87784	-0.981632	1.81399e-08	-1.92145	-0.643699	1.87881e-05	-1.86901	-0.748795
121335413	chr12:121335413:G:A	1.92449e-11	-2.56711e-10	-0.858057	1.15295e-07	-2.56711e-10	-0.715766	0.000113069	-2.56711e-10	-0.823026
121335685	chr12:121335685:A:G	1.31115e-11	-2.56711e-10	-1.24181	7.08453e-08	-2.56711e-10	-1.20276	7.45773e-05	-2.56711e-10	-1.23919
121335749	chr12:121335749:T:C	4.7359e-12	-1.76056	-0.499576	1.86754e-08	-1.60958	-0.926474	2.51503e-05	-1.60562	-0.720537
121336015	chr12:121336015:T:G	1.94645e-12	-1.84233	-1.30697	9.23482e-09	-1.94197	-1.29831	1.04995e-05	-1.90647	-1.29323
121336709	chr12:121336709:G:C	1.89079e-12	-1.86956	-1.30875	9.36056e-09	-1.92516	-1.30159	1.07044e-05	-1.88279	-1.29759
121337208	chr12:121337208:C:T	1.29317e-11	-2.56711e-10	-1.25563	6.96877e-08	-2.56711e-10	-1.21924	7.35456e-05	-2.56711e-10	-1.25312
121337209	chr12:121337209:T:G	1.99258e-10	-2.56711e-10	1.4793	7.89496e-07	-2.56711e-10	1.20814	0.0011432	-2.56711e-10	1.49056
121337218	chr12:121337218:A:C	6.73858e-12	-1.90745	-3.18773e-10	4.13171e-08	-1.74198	-3.18773e-10	3.84031e-05	-1.90289	-3.18773e-10
121337581	chr12:121337581:C:A	1.47441e-11	-2.56711e-10	-1.12446	8.4451e-08	-2.56711e-10	-1.02709	8.5842e-05	-2.56711e-10	-1.09852
121337693	chr12:121337693:T:C	1.36665e-11	-2.56711e-10	-1.20036	6.58058e-08	-2.56711e-10	-1.27655	7.58918e-05	-2.56711e-10	-1.22172
121338017	chr12:121338017:C:T	1.43268e-11	-2.56711e-10	-1.15317	7.34759e-08	-2.56711e-10	-1.1663	8.07024e-05	-2.56711e-10	-1.16026
121338130	chr12:121338130:T:C	2.30918e-11	0.175879	-0.851706	5.13382e-08	-0.805092	-0.719731	5.63055e-05	-0.757239	-0.762997
121338160	chr12:121338160:G:A	1.44117e-11	-2.56711e-10	-1.14726	8.20932e-08	-2.56711e-10	-1.0554	8.37775e-05	-2.56711e-10	-1.12286
121338512	chr12:121338512:T:C	1.9244e-12	-1.85237	-1.30832	9.27612e-09	-1.93536	-1.30046	1.05679e-05	-1.89707	-1.29614
121338654	chr12:121338654:T:C	1.91277e-12	-1.85716	-1.30959	9.25502e-09	-1.93319	-1.3049	1.05427e-05	-1.89387	-1.30173
121338739	chr12:121338739:G:GTATATTATAAAGTA	2.61242e-11	-2.56711e-10	-0.552442	1.47937e-07	-2.56711e-10	-0.466471	0.000154064	-2.56711e-10	-0.513662
121338945	chr12:121338945:A:G	6.31385e-12	-1.97256	-3.18773e-10	3.31877e-08	-1.96108	-3.18773e-10	3.58233e-05	-1.97243	-3.18773e-10
121339312	chr12:121339312:A:C	1.59988e-11	-2.56711e-10	-1.04279	9.00246e-08	-2.56711e-10	-0.963176	9.44095e-05	-2.56711e-10	-1.00339
121339513	chr12:121339513:CA:C	6.06764e-11	0.652825	-0.362574	1.26614e-07	-0.429696	-0.192419	0.000139364	-0.379127	-0.234812
121339560	chr12:121339560:T:C	1.92105e-12	-1.85332	-1.30911	9.25533e-09	-1.93531	-1.30275	1.05398e-05	-1.89687	-1.299
121339619	chr12:121339619:T:C	1.93226e-12	-1.84754	-1.30908	9.22796e-09	-1.93839	-1.30263	1.04945e-05	-1.9013	-1.29888
121339657	chr12:121339657:C:T	2.87415e-12	-1.85667	-0.902877	2.00405e-08	-1.93455	-0.530956	2.0437e-05	-1.88845	-0.645233
121339749	chr12:121339749:A:G	1.13137e-11	-1.97192	0.582629	3.88507e-08	-1.96151	0.15798	5.10277e-05	-1.93788	0.319218
121340445	chr12:121340445:G:A	1.99692e-10	-2.56711e-10	1.48147	7.9125e-07	-2.56711e-10	1.21035	0.00114569	-2.56711e-10	1.49273
121340637	chr12:121340637:C:T	3.13985e-12	-1.84682	-0.824312	2.21742e-08	-1.93986	-0.424471	2.24037e-05	-1.89618	-0.54562
121340997	chr12:121340997:T:G	2.94827e-12	-1.85213	-0.881951	2.05866e-08	-1.93764	-0.500974	2.09334e-05	-1.89244	-0.61724
121341102	chr12:121341102:T:G	2.26551e-12	-1.68789	-1.30961	1.08042e-08	-1.77792	-1.30541	1.15477e-05	-1.79962	-1.30492
121341198	chr12:121341198:G:A	5.04627e-12	-1.36735	-0.829304	1.88021e-08	-1.78033	-0.748959	2.05372e-05	-1.77073	-0.758061
121341625	chr12:121341625:A:C	2.21598e-11	-2.56711e-10	-0.717025	1.09979e-07	-2.56711e-10	-0.76297	0.000122682	-2.56711e-10	-0.741435
121341857	chr12:121341857:G:A	1.36392e-11	-2.56711e-10	-1.20236	6.57546e-08	-2.56711e-10	-1.27733	7.57617e-05	-2.56711e-10	-1.22344
121342157	chr12:121342157:G:A	1.36259e-11	-2.56711e-10	-1.20333	6.57196e-08	-2.56711e-10	-1.27786	7.56951e-05	-2.56711e-10	-1.22431
121342196	chr12:121342196:G:T	2.13437e-11	-2.56711e-10	-0.754549	1.01477e-07	-2.56711e-10	-0.843431	0.000116852	-2.56711e-10	-0.790117
121342790	chr12:121342790:T:C	1.85949e-12	-1.88532	-1.30968	9.40731e-09	-1.91521	-1.30656	1.07806e-05	-1.8695	-1.30379
121342808	chr12:121342808:A:G	1.89071e-12	-1.86885	-1.3095	9.29428e-09	-1.92618	-1.30768	1.06031e-05	-1.88451	-1.30537
121342816	chr12:121342816:G:A	1.22851e-11	-2.56711e-10	-1.30692	6.37132e-08	-2.56711e-10	-1.30887	6.95925e-05	-2.56711e-10	-1.30837
121342979	chr12:121342979:A:G	1.22806e-11	-2.56711e-10	-1.30728	6.36611e-08	-2.56711e-10	-1.30969	6.95281e-05	-2.56711e-10	-1.3093
121343210	chr12:121343210:A:T	4.1602e-12	-1.55191	-0.837831	4.86119e-08	-0.737396	-0.841995	2.56549e-05	-1.42887	-0.877428
121343267	chr12:121343267:A:G	1.30822e-11	-2.56711e-10	-1.24405	6.55651e-08	-2.56711e-10	-1.28022	7.3321e-05	-2.56711e-10	-1.25618
121343389	chr12:121343389:T:C	1.40792e-11	-2.56711e-10	-1.1706	7.30611e-08	-2.56711e-10	-1.17196	8.09115e-05	-2.56711e-10	-1.15767
121343722	chr12:121343722:T:C	1.27807e-11	-2.56711e-10	-1.26737	6.96845e-08	-2.56711e-10	-1.21928	7.34554e-05	-2.56711e-10	-1.25435
121343998	chr12:121343998:G:A	1.37148e-11	-2.56711e-10	-1.19683	6.5944e-08	-2.56711e-10	-1.27445	7.61379e-05	-2.56711e-10	-1.21848
121344184	chr12:121344184:A:G	1.23321e-11	-2.56711e-10	-1.3031	6.60516e-08	-2.56711e-10	-1.27282	7.05847e-05	-2.56711e-10	-1.29421
121344626	chr12:121344626:C:T	2.41049e-11	-2.56711e-10	-0.63289	1.36765e-07	-2.56711e-10	-0.544998	0.000142152	-2.56711e-10	-0.594128
121344905	chr12:121344905:G:C	1.27747e-11	-2.56711e-10	-1.26784	6.39502e-08	-2.56711e-10	-1.30515	7.14872e-05	-2.56711e-10	-1.28151
121344980	chr12:121344980:T:C	1.47285e-11	-2.56711e-10	-1.12552	8.29397e-08	-2.56711e-10	-1.04515	8.53466e-05	-2.56711e-10	-1.10431
121345150	chr12:121345150:G:A	1.30436e-11	-2.56711e-10	-1.247	6.6183e-08	-2.56711e-10	-1.27083	7.25003e-05	-2.56711e-10	-1.26744
121345418	chr12:121345418:A:C	3.90905e-12	-1.89782	-0.554192	3.31677e-08	-1.90162	-0.0600638	3.29257e-05	-1.84375	-0.213024
121346171	chr12:121346171:C:T	1.22794e-11	-2.56711e-10	-1.30739	6.52076e-08	-2.56711e-10	-1.28568	6.9902e-05	-2.56711e-10	-1.30393
121347094	chr12:121347094:A:T	1.19736e-10	-2.56711e-10	0.969982	4.76261e-07	-2.56711e-10	0.702708	0.000685132	-2.56711e-10	0.978584
121347170	chr12:121347170:G:A	1.30385e-11	-2.56711e-10	-1.2474	6.98949e-08	-2.56711e-10	-1.21627	7.43929e-05	-2.56711e-10	-1.24167
121347373	chr12:121347373:T:C	2.32058e-10	-2.56711e-10	1.63168	9.13085e-07	-2.56711e-10	1.35357	0.00133139	-2.56711e-10	1.64295
121348370	chr12:121348370:G:A	3.68514e-12	-1.8283	-0.682692	2.69023e-08	-1.94691	-0.224139	2.64628e-05	-1.90838	-0.366909
121348669	chr12:121348669:A:T	6.61957e-12	-1.20804	-0.717239	1.89402e-08	-1.35509	-1.16688	2.83942e-05	-1.26338	-0.94146
121348684	chr12:121348684:C:T	2.2007e-11	-2.56711e-10	-0.723942	1.34437e-07	-2.56711e-10	-0.562163	0.000131121	-2.56711e-10	-0.674907
121348936	chr12:121348936:C:T	6.37831e-12	-1.9624	-3.18773e-10	3.58172e-08	-1.88483	-3.18773e-10	3.67794e-05	-1.94609	-3.18773e-10
121348980	chr12:121348980:T:C	3.4779e-12	-1.2694	-1.29947	1.08143e-08	-1.77742	-1.30497	1.1919e-05	-1.76344	-1.30945
121349039	chr12:121349039:C:T	9.31957e-12	-1.05058	-0.532607	2.39449e-08	-1.21448	-1.07302	3.81925e-05	-1.11613	-0.792259
121349040	chr12:121349040:A:G	1.2757e-11	-1.94985	0.680623	3.43203e-08	-1.93888	0.0113623	5.52942e-05	-1.92206	0.383704
121349165	chr12:121349165:A:C	1.99359e-12	-1.81991	-1.30545	8.95198e-09	-1.96217	-1.30921	9.88974e-06	-1.95012	-1.30941
121349273	chr12:121349273:G:A	1.77156e-11	-2.56711e-10	-0.940858	8.16068e-08	-2.56711e-10	-1.06135	9.76833e-05	-2.56711e-10	-0.969297
121349565	chr12:121349565:C:G	3.26959e-11	-2.56711e-10	-0.328053	1.67664e-07	-2.56711e-10	-0.341296	0.000179088	-2.56711e-10	-0.363153
121349576	chr12:121349576:A:T	1.26839e-11	-2.56711e-10	-1.27497	6.89951e-08	-2.56711e-10	-1.22922	7.27973e-05	-2.56711e-10	-1.26335
121349768	chr12:121349768:T:A	2.17011e-11	-2.56711e-10	-0.737942	1.28076e-07	-2.56711e-10	-0.610637	0.000128178	-2.56711e-10	-0.697605
121349852	chr12:121349852:G:A	1.66103e-11	-2.56711e-10	-1.00528	8.25556e-08	-2.56711e-10	-1.04979	9.54786e-05	-2.56711e-10	-0.992126
121349988	chr12:121349988:G:A	3.21875e-11	-2.56711e-10	-0.343726	1.65079e-07	-2.56711e-10	-0.356834	0.000176368	-2.56711e-10	-0.378452
121349993	chr12:121349993:G:A	4.96983e-11	-2.56711e-10	0.0906663	2.1493e-07	-2.56711e-10	-0.0929459	0.000282255	-2.56711e-10	0.0917816
121350005	chr12:121350005:C:A	3.56762e-12	-1.86461	-0.678797	2.75824e-08	-1.92699	-0.219089	2.74132e-05	-1.87786	-0.362145
121350210	chr12:121350210:A:T	1.40573e-11	-2.56711e-10	-1.17217	7.61609e-08	-2.56711e-10	-1.13041	8.06769e-05	-2.56711e-10	-1.16057
121350299	chr12:121350299:A:G	3.68108e-12	-1.22029	-1.29181	1.1053e-08	-1.75222	-1.30834	1.22431e-05	-1.73669	-1.30938
121350310	chr12:121350310:G:A	2.56833e-12	-1.71149	-1.16056	9.91835e-09	-1.91797	-1.2509	1.12548e-05	-1.90726	-1.22297
121350405	chr12:121350405:G:C	1.22869e-11	-2.56711e-10	-1.30677	6.36918e-08	-2.56711e-10	-1.3092	6.96197e-05	-2.56711e-10	-1.30798
121350419	chr12:121350419:T:C	1.37941e-11	0.112601	-1.30366	2.65364e-08	-1.02097	-1.16377	2.77908e-05	-0.977022	-1.2493
121350488	chr12:121350488:C:T	1.13106e-11	-0.0798896	-1.30967	2.18394e-08	-1.15677	-1.22277	2.34785e-05	-1.11656	-1.27838
121350663	chr12:121350663:G:A	1.62131e-11	0.234059	-1.26354	3.24519e-08	-0.944335	-1.03917	3.27921e-05	-0.899427	-1.16141
121351757	chr12:121351757:C:A	7.15032e-12	-1.07539	-0.772762	2.09201e-08	-1.23554	-1.18701	3.09652e-05	-1.13494	-0.983218
121352084	chr12:121352084:T:A	7.00053e-12	-1.09752	-0.7718	2.0372e-08	-1.26258	-1.18651	3.02165e-05	-1.16019	-0.982451
121352124	chr12:121352124:C:A	4.36976e-12	-1.14372	-1.19688	6.65595e-08	0.0445187	-1.30968	3.3894e-05	-0.76579	-1.262
121352455	chr12:121352455:A:T	1.73095e-11	-2.56711e-10	-0.96405	8.42779e-08	-2.56711e-10	-1.02914	9.4259e-05	-2.56711e-10	-1.00498
121354101	chr12:121354101:G:A	4.13679e-12	-1.6189	-0.776484	1.89615e-08	-1.75695	-0.763904	2.22949e-05	-1.66985	-0.776819
121354262	chr12:121354262:T:G	7.75813e-12	-1.76656	-3.18773e-10	5.33475e-08	-1.48643	-3.18773e-10	5.69519e-05	-1.50882	-3.18773e-10
121355666	chr12:121355666:C:T	1.25422e-11	-2.56711e-10	-1.28621	6.43638e-08	-2.56711e-10	-1.29871	7.05832e-05	-2.56711e-10	-1.29424
121355680	chr12:121355680:T:C	1.76063e-11	-2.56711e-10	-0.947049	8.56252e-08	-2.56711e-10	-1.01328	9.57716e-05	-2.56711e-10	-0.989061
121355688	chr12:121355688:T:C	6.90006e-12	-1.73751	-0.146264	1.83527e-08	-1.96185	-0.591632	2.39885e-05	-1.96423	-0.40922
121355884	chr12:121355884:T:C	3.84276e-12	-1.58921	-0.879906	1.74925e-08	-1.73241	-0.869081	2.06825e-05	-1.64137	-0.880367
121356311	chr12:121356311:G:A	3.47574e-12	-1.89515	-0.674347	2.82976e-08	-1.90383	-0.216655	2.84246e-05	-1.8454	-0.358368
121356932	chr12:121356932:C:T	3.26817e-12	-1.90676	-0.72431	2.69563e-08	-1.88933	-0.27971	2.72774e-05	-1.82832	-0.416651
121356945	chr12:121356945:A:G	2.06745e-12	-1.83377	-1.25522	9.06967e-09	-1.9641	-1.29422	1.00083e-05	-1.95786	-1.28975
121356951	chr12:121356951:G:T	2.3639e-10	-2.56711e-10	1.65018	9.29298e-07	-2.56711e-10	1.37117	0.00135629	-2.56711e-10	1.66148
121356974	chr12:121356974:T:C	1.16325e-11	-0.266865	-1.09464	1.83651e-08	-1.25955	-1.29326	2.1821e-05	-1.24258	-1.22557
121357023	chr12:121357023:G:C	1.92944e-11	-2.56711e-10	-0.855491	9.26464e-08	-2.56711e-10	-0.934468	0.000104181	-2.56711e-10	-0.904899
121357264	chr12:121357264:G:A	2.78261e-11	-2.56711e-10	-0.489328	1.25988e-07	-2.56711e-10	-0.627075	0.000152266	-2.56711e-10	-0.5254
121357542	chr12:121357542:GAGAA:G	1.24331e-11	-2.56711e-10	-1.29494	6.36613e-08	-2.56711e-10	-1.30968	7.01852e-05	-2.56711e-10	-1.29989
121358560	chr12:121358560:G:A	1.25167e-11	-2.56711e-10	-1.28824	6.64587e-08	-2.56711e-10	-1.26668	7.13604e-05	-2.56711e-10	-1.28329
121358725	chr12:121358725:G:A	9.90621e-12	-1.07199	-0.450156	2.46318e-08	-1.23656	-1.02267	3.99693e-05	-1.1364	-0.726515
121359173	chr12:121359173:T:G	1.30115e-11	-2.56711e-10	-1.24947	6.96007e-08	-2.56711e-10	-1.22048	7.48108e-05	-2.56711e-10	-1.23607
121359375	chr12:121359375:G:A	2.37797e-10	-2.56711e-10	1.65611	9.34511e-07	-2.56711e-10	1.37676	0.00136431	-2.56711e-10	1.66737
121360102	chr12:121360102:G:A	4.22614e-11	0.299231	-0.370661	1.44958e-07	-0.376522	-0.110289	0.00014809	-0.281072	-0.272137
121360180	chr12:121360180:G:A	3.9747e-12	-1.82575	-0.609599	2.96569e-08	-1.94547	-0.128094	2.9019e-05	-1.90716	-0.275922
121360251	chr12:121360251:AC:A	1.26351e-11	-2.56711e-10	-1.27883	6.74015e-08	-2.56711e-10	-1.25259	7.21203e-05	-2.56711e-10	-1.27269
121360651	chr12:121360651:G:A	1.90829e-11	-2.56711e-10	-0.866514	1.08082e-07	-2.56711e-10	-0.780368	0.000110767	-2.56711e-10	-0.843595
121361241	chr12:121361241:A:G	1.22527e-11	-2.56711e-10	-1.30956	6.43697e-08	-2.56711e-10	-1.29862	6.951e-05	-2.56711e-10	-1.30956
121361922	chr12:121361922:G:C	1.23037e-11	-2.56711e-10	-1.30541	6.46737e-08	-2.56711e-10	-1.2939	6.99786e-05	-2.56711e-10	-1.30284
121362385	chr12:121362385:A:G	1.34116e-11	-0.336433	-0.882748	3.80326e-08	-1.33299	-0.491829	3.75799e-05	-1.26705	-0.657513
121362456	chr12:121362456:G:A	5.25687e-12	-0.961187	-1.19458	3.89774e-08	-0.61537	-1.18491	2.96677e-05	-0.966822	-1.19415
121362732	chr12:121362732:C:T	1.97254e-11	-2.56711e-10	-0.833398	1.11979e-07	-2.56711e-10	-0.744945	0.000114585	-2.56711e-10	-0.80971
121362828	chr12:121362828:A:T	3.19462e-12	-1.89519	-0.758651	2.54914e-08	-1.90046	-0.324452	2.5734e-05	-1.84339	-0.459826
121363114	chr12:121363114:G:C	3.27049e-12	-1.77266	-0.857705	1.275e-08	-1.94396	-0.973764	1.42958e-05	-1.96022	-0.930848
121363124	chr12:121363124:A:C	1.36159e-10	0.518407	0.580111	4.95715e-07	-0.20813	0.950872	0.000481506	-0.0807216	0.706613
121363158	chr12:121363158:T:C	1.2874e-11	-2.56711e-10	-1.26009	7.13569e-08	-2.56711e-10	-1.19556	7.21388e-05	-2.56711e-10	-1.27244
121363253	chr12:121363253:T:C	1.4102e-11	-2.56711e-10	-1.16898	7.02295e-08	-2.56711e-10	-1.21149	7.80372e-05	-2.56711e-10	-1.19384
121363295	chr12:121363295:T:C	1.36499e-11	-0.140978	-1.0606	3.38577e-08	-1.19646	-0.744628	3.43152e-05	-1.13414	-0.881294
121363507	chr12:121363507:C:T	1.23136e-11	-2.56711e-10	-1.3046	6.48272e-08	-2.56711e-10	-1.29153	7.00663e-05	-2.56711e-10	-1.30159
121363574	chr12:121363574:G:A	1.27264e-11	-2.56711e-10	-1.27163	6.38077e-08	-2.56711e-10	-1.30739	7.13485e-05	-2.56711e-10	-1.28345
121363587	chr12:121363587:G:A	3.11163e-11	-2.56711e-10	-0.377571	1.40827e-07	-2.56711e-10	-0.515725	0.000168839	-2.56711e-10	-0.422084
121363623	chr12:121363623:A:G	1.22959e-11	-2.56711e-10	-1.30604	6.50943e-08	-2.56711e-10	-1.28742	7.0077e-05	-2.56711e-10	-1.30143
121363702	chr12:121363702:T:C	1.282e-11	-2.56711e-10	-1.2643	6.3932e-08	-2.56711e-10	-1.30544	7.17809e-05	-2.56711e-10	-1.27741
121363709	chr12:121363709:A:G	3.27766e-11	-2.56711e-10	-0.32559	1.68096e-07	-2.56711e-10	-0.338723	0.000179544	-2.56711e-10	-0.360607
121363785	chr12:121363785:C:T	6.31387e-12	-1.97256	-3.18773e-10	5.62243e-08	-1.43391	-3.18773e-10	4.71123e-05	-1.69849	-3.18773e-10
121364177	chr12:121364177:G:A	1.50511e-11	-2.56711e-10	-1.10385	8.31269e-08	-2.56711e-10	-1.04289	8.6675e-05	-2.56711e-10	-1.08886
121364241	chr12:121364241:T:C	1.84556e-11	0.104619	-1.00456	4.56241e-08	-1.03391	-0.608912	4.3039e-05	-0.964988	-0.823934
121364759	chr12:121364759:C:T	2.98273e-11	-2.56711e-10	-0.419881	1.52784e-07	-2.56711e-10	-0.434231	0.000163433	-2.56711e-10	-0.454627
121364852	chr12:121364852:G:A	2.62201e-11	-2.56711e-10	-0.548779	1.20587e-07	-2.56711e-10	-0.670884	0.000150912	-2.56711e-10	-0.534333
121365190	chr12:121365190:CT:C	1.63231e-11	-2.56711e-10	-1.02272	8.02443e-08	-2.56711e-10	-1.07818	9.39164e-05	-2.56711e-10	-1.00862
121366747	chr12:121366747:A:G	1.74727e-11	-2.56711e-10	-0.954666	9.54146e-08	-2.56711e-10	-0.905027	9.64646e-05	-2.56711e-10	-0.981851
121366869	chr12:121366869:G:A	3.16466e-12	-1.90609	-0.757173	2.58641e-08	-1.88792	-0.32248	2.62034e-05	-1.82716	-0.45798
121367227	chr12:121367227:G:A	4.30254e-12	-1.18315	-1.17295	1.4743e-08	-1.63945	-1.13305	1.57732e-05	-1.65683	-1.13588
121367263	chr12:121367263:A:G	1.60489e-11	-2.56711e-10	-1.03966	7.71025e-08	-2.56711e-10	-1.11812	8.8746e-05	-2.56711e-10	-1.06525
121368161	chr12:121368161:T:C	3.6464e-12	-1.36507	-1.15649	1.36304e-08	-1.54423	-1.30673	1.80327e-05	-1.41961	-1.23923
121368381	chr12:121368381:C:T	1.5629e-11	-2.56711e-10	-1.06618	7.75281e-08	-2.56711e-10	-1.11262	8.99157e-05	-2.56711e-10	-1.05215
121368448	chr12:121368448:C:T	1.80344e-11	-2.56711e-10	-0.923025	8.74711e-08	-2.56711e-10	-0.99195	9.80031e-05	-2.56711e-10	-0.966029
121368681	chr12:121368681:C:T	3.20732e-12	-1.89348	-0.756383	2.55564e-08	-1.90093	-0.32144	2.57688e-05	-1.84486	-0.457003
121369241	chr12:121369241:A:T	4.4765e-12	-1.04091	-1.27555	1.94867e-08	-1.20879	-1.28474	2.35789e-05	-1.0844	-1.30628
121369622	chr12:121369622:C:T	2.3639e-10	-2.56711e-10	1.65018	9.29298e-07	-2.56711e-10	1.37117	0.00135629	-2.56711e-10	1.66148
121369627	chr12:121369627:G:T	4.40494e-12	-1.06013	-1.27245	1.89459e-08	-1.23434	-1.28733	2.30618e-05	-1.10759	-1.30526
121370042	chr12:121370042:A:G	1.23492e-11	-2.56711e-10	-1.30171	6.36738e-08	-2.56711e-10	-1.30949	6.97581e-05	-2.56711e-10	-1.30599
121370751	chr12:121370751:G:A	1.95606e-11	-2.56711e-10	-0.841789	1.10948e-07	-2.56711e-10	-0.754195	0.000113604	-2.56711e-10	-0.818307
121370842	chr12:121370842:A:C	1.91582e-11	0.0889248	-0.951496	5.04309e-08	-0.844376	-0.698278	4.7567e-05	-0.843169	-0.845719
121371009	chr12:121371009:G:A	2.47169e-11	-2.56711e-10	-0.607815	1.27038e-07	-2.56711e-10	-0.618774	0.000136112	-2.56711e-10	-0.63755
121371095	chr12:121371095:C:T	1.23695e-11	-2.56711e-10	-1.30007	6.38182e-08	-2.56711e-10	-1.30722	6.98389e-05	-2.56711e-10	-1.30484
121371264	chr12:121371264:C:T	1.33791e-11	-2.56711e-10	-1.22161	6.7237e-08	-2.56711e-10	-1.25504	7.44344e-05	-2.56711e-10	-1.24111
121371275	chr12:121371275:C:T	6.68222e-12	-1.91585	-3.18773e-10	3.64309e-08	-1.86784	-3.18773e-10	3.63515e-05	-1.95779	-3.18773e-10
121371316	chr12:121371316:T:C	2.2846e-11	0.223793	-0.910321	5.89068e-08	-0.741188	-0.646114	5.51566e-05	-0.741145	-0.799707
121371351	chr12:121371351:A:G	4.67504e-11	-1.79451	1.82402	2.86622e-07	-1.94016	2.13507	0.000352757	-1.92307	2.23782
121372189	chr12:121372189:G:A	2.37257e-11	-2.56711e-10	-0.648744	1.08396e-07	-2.56711e-10	-0.77747	0.000130453	-2.56711e-10	-0.680018
121372391	chr12:121372391:C:T	3.38012e-12	-1.88523	-0.71216	2.84315e-08	-1.86108	-0.254682	2.79695e-05	-1.82602	-0.393891
121372429	chr12:121372429:A:C	3.04857e-12	-1.88812	-0.81251	2.49354e-08	-1.85744	-0.389535	2.47741e-05	-1.8216	-0.519633
121372686	chr12:121372686:T:C	1.5607e-11	-2.56711e-10	-1.06758	8.87528e-08	-2.56711e-10	-0.977404	9.08251e-05	-2.56711e-10	-1.04209
121372704	chr12:121372704:A:T	2.35951e-12	-1.66628	-1.29057	1.01479e-08	-1.90199	-1.24401	1.05211e-05	-1.92655	-1.2711
121373068	chr12:121373068:G:A	5.13031e-11	-2.56711e-10	0.122447	2.19563e-07	-2.56711e-10	-0.071621	0.000272637	-2.56711e-10	0.0571144
121373433	chr12:121373433:C:T	3.47439e-12	-1.86074	-0.709149	2.7874e-08	-1.8849	-0.250668	2.73087e-05	-1.85366	-0.390167
121373641	chr12:121373641:C:T	2.10856e-12	-1.77057	-1.29872	9.36927e-09	-1.93484	-1.29099	1.0338e-05	-1.91083	-1.30438
121373898	chr12:121373898:TGTGACCCATCAAGTGTCTCCAGCCTGCTTTAACAGTTGTCGGCATGG:CGTGACCCATCAAGTGTCTCCAGCCTGCTTTAACAGTTGTCGGCATGG	5.86073e-12	-1.13524	-0.911789	1.99747e-08	-1.62355	-0.845242	2.18554e-05	-1.6175	-0.849079
121373983	chr12:121373983:G:A	5.87738e-11	-2.56711e-10	0.258392	2.47799e-07	-2.56711e-10	0.04936	0.000333471	-2.56711e-10	0.258527
121374050	chr12:121374050:T:C	1.61482e-11	-0.268965	-0.764528	4.83264e-08	-1.11778	-0.467504	4.46275e-05	-1.11497	-0.637709
121374320	chr12:121374320:A:G	2.21343e-12	-1.72997	-1.29079	9.97282e-09	-1.9276	-1.2358	1.08344e-05	-1.90116	-1.26714
121374330	chr12:121374330:G:A	3.11501e-12	-1.37052	-1.30855	1.23391e-08	-1.64354	-1.30695	1.44198e-05	-1.57525	-1.30717
121374332	chr12:121374332:C:T	1.37043e-11	-2.56711e-10	-1.1976	6.87114e-08	-2.56711e-10	-1.23334	7.61175e-05	-2.56711e-10	-1.21875
121374350	chr12:121374350:A:G	2.20412e-12	-1.75299	-1.27198	1.02113e-08	-1.93874	-1.20103	1.09804e-05	-1.91448	-1.24043
121374389	chr12:121374389:G:A	1.2359e-11	-2.56711e-10	-1.30092	6.36671e-08	-2.56711e-10	-1.30959	6.98017e-05	-2.56711e-10	-1.30537
121374427	chr12:121374427:C:T	2.72782e-10	-2.56711e-10	1.79337	1.06691e-06	-2.56711e-10	1.50926	0.00156603	-2.56711e-10	1.80527
121374434	chr12:121374434:G:A	1.22588e-11	-2.56711e-10	-1.30906	6.41615e-08	-2.56711e-10	-1.30186	6.9624e-05	-2.56711e-10	-1.30792
121374471	chr12:121374471:C:T	1.75541e-11	0.123671	-1.07369	4.54284e-08	-0.810526	-0.836595	4.24202e-05	-0.821223	-0.98218
121374483	chr12:121374483:A:C	2.25374e-12	-1.73846	-1.26425	1.0218e-08	-1.95021	-1.1889	1.10157e-05	-1.92178	-1.22993
121374513	chr12:121374513:T:C	1.75233e-11	0.184951	-1.13672	4.32135e-08	-0.768845	-0.92826	4.11092e-05	-0.77761	-1.05719
121374574	chr12:121374574:G:A	4.28229e-12	-1.31257	-1.04824	1.70984e-08	-1.59725	-1.02703	1.9931e-05	-1.5256	-1.03315
121374581	chr12:121374581:T:C	2.27212e-12	-1.73948	-1.25511	1.03656e-08	-1.95039	-1.17437	1.11458e-05	-1.92198	-1.21798
121374821	chr12:121374821:C:T	1.78361e-11	-2.56711e-10	-0.934082	8.6646e-08	-2.56711e-10	-1.00143	9.69912e-05	-2.56711e-10	-0.976407
121375001	chr12:121375001:G:A	1.49194e-11	-2.56711e-10	-1.11264	8.42213e-08	-2.56711e-10	-1.02981	8.66646e-05	-2.56711e-10	-1.08898
121375409	chr12:121375409:C:T	5.81426e-12	-1.00016	-1.05483	2.1665e-08	-1.40867	-0.97889	2.08487e-05	-1.5154	-0.998343
121375446	chr12:121375446:G:A	3.17743e-12	-1.78318	-0.876048	1.04409e-08	-1.92047	-1.19705	1.32317e-05	-1.93456	-1.03385
121375514	chr12:121375514:G:A	1.98443e-11	-2.56711e-10	-0.827387	9.71174e-08	-2.56711e-10	-0.887339	0.000114433	-2.56711e-10	-0.811036
121375864	chr12:121375864:C:T	1.82613e-12	-1.9706	-1.2425	3.41433e-08	-0.80855	-1.12414	2.81101e-05	-1.05888	-1.15602
121375899	chr12:121375899:G:A	1.24197e-11	-2.56711e-10	-1.29602	6.39984e-08	-2.56711e-10	-1.3044	7.01213e-05	-2.56711e-10	-1.3008
121376008	chr12:121376008:G:C	1.77022e-12	-1.96733	-1.27687	1.28193e-08	-1.6124	-1.29991	1.28837e-05	-1.70265	-1.29241
121376030	chr12:121376030:T:G	1.77277e-12	-1.96415	-1.27861	1.27878e-08	-1.60655	-1.30822	1.25718e-05	-1.71023	-1.30934
121376109	chr12:121376109:C:T	2.72862e-11	-2.56711e-10	-0.508923	1.26841e-07	-2.56711e-10	-0.620321	0.000156508	-2.56711e-10	-0.49792
121377463	chr12:121377463:T:G	1.78565e-11	0.344607	-1.27755	3.74264e-08	-0.586906	-1.25398	6.00936e-05	-0.182707	-1.27242
121378246	chr12:121378246:A:G	1.55618e-11	-2.56711e-10	-1.07049	7.61223e-08	-2.56711e-10	-1.13092	8.60647e-05	-2.56711e-10	-1.09593
121378459	chr12:121378459:A:G	6.95637e-12	-1.87565	-3.18773e-10	3.33685e-08	-1.95565	-3.18773e-10	3.62509e-05	-1.96056	-3.18773e-10
121378891	chr12:121378891:A:T	1.91387e-11	0.362687	-1.22628	3.85438e-08	-0.621183	-1.19028	6.32745e-05	-0.185736	-1.21781
121379383	chr12:121379383:G:T	1.26312e-11	-2.56711e-10	-1.27914	6.41209e-08	-2.56711e-10	-1.30249	7.10445e-05	-2.56711e-10	-1.28772
121379696	chr12:121379696:A:G	2.13102e-11	0.504422	-1.26054	4.19308e-08	-0.503944	-1.22329	6.93881e-05	-0.0601748	-1.25114
121379722	chr12:121379722:T:C	4.33461e-12	-1.17503	-1.17364	1.34279e-08	-1.72797	-1.13796	1.35902e-05	-1.79592	-1.14576
121379836	chr12:121379836:A:T	8.86137e-12	-1.6336	-3.18773e-10	7.0131e-08	-1.21289	-3.18773e-10	5.83527e-05	-1.48452	-3.18773e-10
121379875	chr12:121379875:T:G	5.16519e-11	1.43625	-1.30702	6.14482e-08	-0.036063	-1.309	0.000135297	0.665262	-1.30882
121380039	chr12:121380039:C:CTG	4.16857e-11	1.2236	-1.30874	5.25972e-08	-0.193167	-1.30743	0.000112226	0.479098	-1.30961
121380042	chr12:121380042:G:T	4.42005e-11	1.28298	-1.30955	5.50868e-08	-0.149068	-1.30528	0.00011819	0.530847	-1.30958
121380043	chr12:121380043:A:ATC	4.36665e-11	1.2698	-1.30852	5.44179e-08	-0.158821	-1.30775	0.000116855	0.519452	-1.30954
121380224	chr12:121380224:A:G	4.4833e-11	1.29551	-1.30787	5.54521e-08	-0.139321	-1.30842	0.000119561	0.54207	-1.30927
121380372	chr12:121380372:G:A	1.33653e-11	-2.56711e-10	-1.22265	6.81772e-08	-2.56711e-10	-1.24115	7.61818e-05	-2.56711e-10	-1.21791
121380470	chr12:121380470:C:T	4.25508e-11	1.24474	-1.30934	5.37277e-08	-0.17905	-1.30028	0.000114376	0.496488	-1.30802
121380475	chr12:121380475:G:A	1.34977e-11	-2.56711e-10	-1.21279	6.84246e-08	-2.56711e-10	-1.23753	7.58394e-05	-2.56711e-10	-1.22241
121380903	chr12:121380903:G:A	4.64492e-11	1.3313	-1.30824	5.69607e-08	-0.112826	-1.30807	0.000123339	0.573349	-1.30944
121381033	chr12:121381033:G:A	1.26798e-11	-2.56711e-10	-1.27529	6.43767e-08	-2.56711e-10	-1.29851	7.13102e-05	-2.56711e-10	-1.28399
121381034	chr12:121381034:G:C	1.69368e-11	-2.56711e-10	-0.985815	8.28945e-08	-2.56711e-10	-1.04569	9.47207e-05	-2.56711e-10	-1.00009
121381365	chr12:121381365:G:A	1.72822e-11	-2.56711e-10	-0.965626	7.90128e-08	-2.56711e-10	-1.09365	9.256e-05	-2.56711e-10	-1.02317
121381465	chr12:121381465:C:T	7.0026e-12	-1.86902	-3.18773e-10	3.37823e-08	-1.94332	-3.18773e-10	3.63065e-05	-1.95903	-3.18773e-10
121381510	chr12:121381510:C:T	9.6446e-12	-1.6806	0.131691	3.44909e-08	-1.54607	-0.376488	4.56407e-05	-1.67387	-0.0563578
121381647	chr12:121381647:T:A	2.36207e-11	0.485482	-1.13866	4.2611e-08	-0.566219	-1.14493	7.81601e-05	-0.0562575	-1.13601
121381796	chr12:121381796:A:G	2.21726e-12	-1.71351	-1.30552	1.37283e-08	-1.53671	-1.30709	1.28078e-05	-1.69436	-1.30661
121381801	chr12:121381801:T:C	2.31276e-12	-1.67264	-1.30423	1.45183e-08	-1.48178	-1.30607	1.33884e-05	-1.65115	-1.30549
121382048	chr12:121382048:T:C	4.73703e-11	1.35238	-1.30968	5.80573e-08	-0.0985649	-1.30326	0.000125782	0.592647	-1.30912
121382071	chr12:121382071:T:C	4.31112e-11	1.25812	-1.30964	5.41992e-08	-0.168175	-1.30242	0.000115727	0.509059	-1.30885
121382265	chr12:121382265:T:C	4.32958e-11	1.24055	-1.2878	5.33777e-08	-0.181585	-1.30428	0.000115433	0.491044	-1.29338
121382307	chr12:121382307:C:T	4.34503e-11	1.24635	-1.29004	5.35611e-08	-0.177077	-1.30536	0.000115811	0.496232	-1.2953
121382517	chr12:121382517:G:A	2.83786e-11	-2.56711e-10	-0.469669	1.271e-07	-2.56711e-10	-0.618282	0.00014956	-2.56711e-10	-0.543333
121382520	chr12:121382520:C:T	1.90747e-11	-2.56711e-10	-0.866941	1.07259e-07	-2.56711e-10	-0.788016	0.000112928	-2.56711e-10	-0.824273
121382568	chr12:121382568:A:G	4.27887e-12	-1.86301	-0.498606	2.29147e-08	-1.77521	-0.556267	2.77339e-05	-1.76508	-0.463289
121382616	chr12:121382616:C:T	1.42897e-11	-2.56711e-10	-1.15576	7.03182e-08	-2.56711e-10	-1.21023	8.0724e-05	-2.56711e-10	-1.15999
121382977	chr12:121382977:A:G	1.04626e-11	-0.689632	-0.777867	3.77514e-08	-0.885479	-0.946757	4.23924e-05	-0.940316	-0.863743
121383000	chr12:121383000:C:T	1.68269e-11	-2.56711e-10	-0.992328	7.93551e-08	-2.56711e-10	-1.08933	9.20464e-05	-2.56711e-10	-1.02873
121383173	chr12:121383173:C:T	4.25247e-11	1.24337	-1.30859	5.5524e-08	-0.148837	-1.29761	0.000115435	0.50454	-1.30686
121383506	chr12:121383506:A:G	1.87662e-11	-2.56711e-10	-0.883245	9.05005e-08	-2.56711e-10	-0.957904	0.000104473	-2.56711e-10	-0.902097
121383758	chr12:121383758:T:C	1.40998e-11	-2.56711e-10	-1.16914	6.8605e-08	-2.56711e-10	-1.23489	7.86709e-05	-2.56711e-10	-1.18575
121383851	chr12:121383851:G:A	4.40965e-11	1.27719	-1.30612	5.62444e-08	-0.124139	-1.30941	0.000118772	0.534287	-1.30811
121384064	chr12:121384064:A:G	1.75858e-12	-1.96072	-1.29008	2.99668e-08	-0.779711	-1.28346	2.44281e-05	-1.05375	-1.30154
121384113	chr12:121384113:G:T	1.90124e-12	-1.91886	-1.25394	1.32894e-08	-1.61107	-1.26523	1.33627e-05	-1.69709	-1.26148
121384292	chr12:121384292:G:A	4.55679e-11	1.31356	-1.30966	5.76594e-08	-0.104359	-1.30435	0.000121893	0.561561	-1.30945
121384621	chr12:121384621:A:G	6.85682e-12	-1.89006	-3.18773e-10	3.31182e-08	-1.96318	-3.18773e-10	3.79139e-05	-1.91571	-3.18773e-10
121384878	chr12:121384878:A:G	1.45798e-11	-2.56711e-10	-1.13566	7.23109e-08	-2.56711e-10	-1.18228	8.32688e-05	-2.56711e-10	-1.12895
121384889	chr12:121384889:G:C	5.7331e-11	1.53708	-1.30354	6.82442e-08	0.0695135	-1.30968	0.00014912	0.759994	-1.30627
121385166	chr12:121385166:C:T	1.38002e-11	-2.56711e-10	-1.19062	6.87957e-08	-2.56711e-10	-1.23212	7.6913e-05	-2.56711e-10	-1.20835
121385167	chr12:121385167:G:A	2.0963e-12	-1.76853	-1.3066	1.21898e-08	-1.6789	-1.28377	1.09716e-05	-1.85489	-1.30083
121385711	chr12:121385711:C:A	6.33933e-12	-1.96853	-3.18773e-10	3.71796e-08	-1.8475	-3.18773e-10	3.62749e-05	-1.9599	-3.18773e-10
121385891	chr12:121385891:A:AT	3.01958e-12	-1.64709	-1.06309	1.45641e-08	-1.60948	-1.17522	1.62278e-05	-1.65721	-1.1071
121386206	chr12:121386206:T:C	2.05198e-12	-1.94662	-1.14988	9.69175e-09	-1.96702	-1.22497	1.08836e-05	-1.96332	-1.20045
121386663	chr12:121386663:T:C	2.90101e-11	-2.56711e-10	-0.44766	1.37616e-07	-2.56711e-10	-0.53879	0.000154344	-2.56711e-10	-0.511843
121386712	chr12:121386712:C:T	2.52556e-11	-2.56711e-10	-0.586257	1.43535e-07	-2.56711e-10	-0.496679	0.000152521	-2.56711e-10	-0.523727
121386808	chr12:121386808:A:G	4.88413e-12	-1.18203	-1.04729	2.81106e-08	-1.33625	-0.790866	2.92992e-05	-1.2401	-0.93337
121386999	chr12:121386999:T:C	1.41837e-11	-2.56711e-10	-1.16321	7.02395e-08	-2.56711e-10	-1.21135	7.93802e-05	-2.56711e-10	-1.17678
121387033	chr12:121387033:G:A	1.71275e-11	-2.56711e-10	-0.974618	7.70361e-08	-2.56711e-10	-1.11898	9.34729e-05	-2.56711e-10	-1.01336
121387222	chr12:121387222:A:C	5.71412e-12	-0.798837	-1.27353	2.68513e-08	-0.998978	-1.17397	3.21707e-05	-0.850143	-1.22983
121387644	chr12:121387644:G:A	3.48346e-12	-1.93753	-0.629751	1.52619e-08	-1.90971	-0.828183	1.84649e-05	-1.92083	-0.714326
121388145	chr12:121388145:C:T	1.6133e-11	-2.56711e-10	-1.03444	8.63377e-08	-2.56711e-10	-1.00499	8.96951e-05	-2.56711e-10	-1.05461
121388212	chr12:121388212:A:G	5.61689e-12	-0.807353	-1.28217	2.60981e-08	-1.00873	-1.19267	3.14828e-05	-0.85871	-1.24288
121388259	chr12:121388259:T:C	5.68233e-12	-0.791885	-1.28606	2.63121e-08	-0.992667	-1.20056	3.18034e-05	-0.842411	-1.24904
121389171	chr12:121389171:G:A	2.12587e-11	-0.75854	-3.18773e-10	9.46416e-08	-0.913162	-3.18773e-10	8.57634e-05	-1.09944	-3.18773e-10
121389516	chr12:121389516:A:G	3.50612e-12	-1.97136	-0.589433	1.81102e-08	-1.76578	-0.801003	2.23684e-05	-1.75955	-0.683825
121389518	chr12:121389518:C:T	3.60033e-12	-1.25871	-1.27556	1.91412e-08	-1.33309	-1.17833	2.18289e-05	-1.23471	-1.23308
121389626	chr12:121389626:G:A	3.73387e-12	-1.21435	-1.28351	1.97172e-08	-1.28733	-1.19443	2.26109e-05	-1.18735	-1.24525
121389671	chr12:121389671:T:A	8.02327e-12	-1.76854	0.03558	1.26923e-07	-1.2454	0.625719	0.000102849	-1.19282	0.275051
121389998	chr12:121389998:A:T	2.02569e-11	-0.80681	-3.18773e-10	9.04379e-08	-0.958596	-3.18773e-10	8.23082e-05	-1.14056	-3.18773e-10
121390390	chr12:121390390:C:G	1.48948e-11	-1.11429	-3.18773e-10	5.95061e-08	-1.37718	-3.18773e-10	7.18248e-05	-1.2768	-3.18773e-10
121390845	chr12:121390845:C:G	3.74677e-12	-1.23341	-1.261	2.01317e-08	-1.30996	-1.151	2.28616e-05	-1.20963	-1.21193
121390935	chr12:121390935:C:T	9.00442e-11	0.684997	-3.18773e-10	5.47909e-08	-1.45974	-3.18773e-10	5.223e-05	-1.59537	-3.18773e-10
121390967	chr12:121390967:G:A	8.35434e-12	-1.70643	0.0139103	1.38661e-07	-1.13695	0.605725	0.000113011	-1.07618	0.252634
121391330	chr12:121391330:A:G	3.51962e-12	-1.28702	-1.26993	1.88152e-08	-1.3607	-1.16789	2.13638e-05	-1.26424	-1.22509
121391338	chr12:121391338:A:G	3.6473e-12	-1.24015	-1.28117	1.92279e-08	-1.31687	-1.19003	2.20189e-05	-1.21736	-1.24176
121391347	chr12:121391347:G:A	3.7094e-12	-1.22777	-1.27667	1.96608e-08	-1.30413	-1.18051	2.24859e-05	-1.20338	-1.23476
121391398	chr12:121391398:C:G	3.99419e-11	-0.127877	-3.18773e-10	4.4325e-08	-1.67171	-3.18773e-10	5.34426e-05	-1.57242	-3.18773e-10
121391404	chr12:121391404:C:T	8.33851e-12	-1.74377	0.0493546	1.34997e-07	-1.20121	0.643203	0.000109461	-1.14627	0.29081
121391586	chr12:121391586:A:G	4.08081e-12	-1.15141	-1.2576	2.18861e-08	-1.23215	-1.14526	2.49663e-05	-1.1263	-1.2072
121391749	chr12:121391749:G:A	1.74904e-11	-2.56711e-10	-0.953654	7.9299e-08	-2.56711e-10	-1.09003	9.60301e-05	-2.56711e-10	-0.986366
121392140	chr12:121392140:C:T	3.44371e-12	-1.96702	-0.611739	1.841e-08	-1.73155	-0.818815	2.2746e-05	-1.72213	-0.704504
121392169	chr12:121392169:T:C	3.6438e-12	-1.94574	-0.576533	1.61838e-08	-1.89824	-0.781008	1.96281e-05	-1.9102	-0.663861
121392726	chr12:121392726:T:G	3.63923e-12	-1.25638	-1.26716	1.94793e-08	-1.33155	-1.16236	2.21345e-05	-1.23318	-1.22071
121392956	chr12:121392956:A:G	3.73018e-12	-1.97254	-0.526306	1.85813e-08	-1.79287	-0.748227	2.31037e-05	-1.78579	-0.625248
121393173	chr12:121393173:C:T	2.2311e-12	-1.90951	-1.1033	1.36581e-08	-1.9652	-0.883727	1.31963e-05	-1.97256	-0.998532
121393208	chr12:121393208:C:T	1.28101e-11	-2.56711e-10	-1.26507	7.0905e-08	-2.56711e-10	-1.20192	7.20471e-05	-2.56711e-10	-1.27371
121393281	chr12:121393281:C:T	2.26795e-11	-2.56711e-10	-0.693843	1.0173e-07	-2.56711e-10	-0.840934	0.000125296	-2.56711e-10	-0.720346
121393342	chr12:121393342:GA:G	1.84732e-11	-2.56711e-10	-0.898986	8.93587e-08	-2.56711e-10	-0.9706	0.000103082	-2.56711e-10	-0.915508
121393622	chr12:121393622:C:T	1.26889e-11	-2.56711e-10	-1.27457	6.39561e-08	-2.56711e-10	-1.30506	7.10346e-05	-2.56711e-10	-1.28786
121393720	chr12:121393720:A:T	3.8416e-12	-1.19498	-1.27443	2.03392e-08	-1.2741	-1.17661	2.33089e-05	-1.17081	-1.23138
121393873	chr12:121393873:G:A	4.49238e-12	-1.52576	-0.787162	1.93499e-08	-1.50855	-0.99202	2.74666e-05	-1.33431	-0.903745
121394124	chr12:121394124:C:T	1.48645e-11	-2.56711e-10	-1.11633	7.54888e-08	-2.56711e-10	-1.13927	8.44733e-05	-2.56711e-10	-1.11459
121394725	chr12:121394725:G:T	3.59676e-12	-1.2644	-1.27087	1.91912e-08	-1.33909	-1.16972	2.18492e-05	-1.24068	-1.22618
121394865	chr12:121394865:G:A	3.7121e-12	-1.23641	-1.2673	1.98303e-08	-1.31334	-1.16271	2.25858e-05	-1.21281	-1.2209
121394877	chr12:121394877:C:T	5.43026e-11	-2.56711e-10	0.179268	3.12493e-07	-2.56711e-10	0.281322	0.000338438	-2.56711e-10	0.273313
121395099	chr12:121395099:G:T	1.74366e-11	-2.56711e-10	-0.95673	7.80452e-08	-2.56711e-10	-1.10597	9.50658e-05	-2.56711e-10	-0.996458
121395254	chr12:121395254:G:A	1.8047e-11	-2.56711e-10	-0.922325	8.01544e-08	-2.56711e-10	-1.0793	9.81907e-05	-2.56711e-10	-0.964117
121395330	chr12:121395330:G:A	1.30828e-11	-2.56711e-10	-1.244	6.59994e-08	-2.56711e-10	-1.27361	7.36132e-05	-2.56711e-10	-1.2522
121395414	chr12:121395414:A:G	3.67051e-12	-1.25077	-1.2642	1.96861e-08	-1.3328	-1.15055	2.23252e-05	-1.23133	-1.21398
121395714	chr12:121395714:T:A	3.85918e-12	-1.18861	-1.27624	2.03901e-08	-1.26809	-1.18012	2.33912e-05	-1.16437	-1.23429
121396172	chr12:121396172:A:G	3.30525e-12	-1.97252	-0.647274	1.67685e-08	-1.79376	-0.85	2.06535e-05	-1.78482	-0.738319
121396217	chr12:121396217:T:A	1.52299e-11	-2.56711e-10	-1.09205	7.72768e-08	-2.56711e-10	-1.11586	8.65602e-05	-2.56711e-10	-1.09019
121396274	chr12:121396274:C:T	2.88608e-12	-1.4838	-1.27161	1.60901e-08	-1.46999	-1.21506	1.99433e-05	-1.30081	-1.25733
121396771	chr12:121396771:C:T	6.70735e-12	-1.23675	-0.675347	4.07795e-08	-1.31201	-0.443069	4.58367e-05	-1.19661	-0.529329
121397075	chr12:121397075:C:A	3.81202e-11	-2.56711e-10	-0.17456	1.70294e-07	-2.56711e-10	-0.325732	0.000229106	-2.56711e-10	-0.116844
121397104	chr12:121397104:G:A	3.96564e-12	-1.2071	-1.23054	2.17008e-08	-1.28634	-1.09957	2.4448e-05	-1.18424	-1.17025
121397123	chr12:121397123:C:T	1.33108e-11	-2.56711e-10	-1.22673	6.67734e-08	-2.56711e-10	-1.26195	7.47163e-05	-2.56711e-10	-1.23733
121397969	chr12:121397969:T:C	4.77494e-11	-2.56711e-10	0.0506626	1.95678e-07	-2.56711e-10	-0.186788	0.000260586	-2.56711e-10	0.0119045
121398176	chr12:121398176:A:G	8.06672e-12	-1.73065	0.00309202	1.31608e-07	-1.1766	0.593165	0.000106894	-1.1199	0.24071
121398223	chr12:121398223:C:T	3.29308e-12	-1.96991	-0.65357	1.73998e-08	-1.75212	-0.854685	2.13713e-05	-1.74507	-0.743907
121398302	chr12:121398302:A:G	3.4625e-12	-1.93594	-0.637371	1.51607e-08	-1.91247	-0.832085	1.82996e-05	-1.92321	-0.720941
121398377	chr12:121398377:AAAAAAAATT:A	1.34638e-11	-2.56711e-10	-1.2153	6.73364e-08	-2.56711e-10	-1.25356	7.54954e-05	-2.56711e-10	-1.22696
121398486	chr12:121398486:T:C	4.0862e-12	-1.17255	-1.23514	2.22471e-08	-1.25394	-1.1071	2.51801e-05	-1.14864	-1.17634
121398658	chr12:121398658:C:T	2.03272e-11	-2.56711e-10	-0.803344	9.75165e-08	-2.56711e-10	-0.883237	0.000113219	-2.56711e-10	-0.821702
121398838	chr12:121398838:T:C	1.23997e-11	-2.56711e-10	-1.29763	6.54059e-08	-2.56711e-10	-1.28265	7.03851e-05	-2.56711e-10	-1.29705
121399306	chr12:121399306:A:T	4.79519e-11	-2.56711e-10	0.0548934	1.96438e-07	-2.56711e-10	-0.182914	0.000261684	-2.56711e-10	0.0161089
121399338	chr12:121399338:G:A	4.25716e-12	-1.12548	-1.24122	2.30073e-08	-1.21014	-1.11731	2.61692e-05	-1.10188	-1.18456
121399643	chr12:121399643:AC:A	2.30379e-11	-2.56711e-10	-0.678162	1.53014e-07	-2.56711e-10	-0.432733	0.000148582	-2.56711e-10	-0.54989
121399908	chr12:121399908:G:T	1.9377e-11	-2.56711e-10	-0.85122	8.61678e-08	-2.56711e-10	-1.00696	0.000105907	-2.56711e-10	-0.888469
121400120	chr12:121400120:TCAC:T	1.59919e-11	-1.04322	-3.18773e-10	6.20271e-08	-1.33569	-3.18773e-10	7.36658e-05	-1.25149	-3.18773e-10
121400725	chr12:121400725:G:A	1.40671e-11	-1.17147	-3.18773e-10	9.58522e-08	-0.900451	-3.18773e-10	0.000145856	-0.56841	-3.18773e-10
121400757	chr12:121400757:A:C	4.07479e-12	-1.17934	-1.23114	2.22181e-08	-1.26228	-1.10008	2.51806e-05	-1.15403	-1.17092
121400818	chr12:121400818:C:T	2.37682e-11	-2.56711e-10	-0.646954	1.06043e-07	-2.56711e-10	-0.799413	0.000131178	-2.56711e-10	-0.674474
121400932	chr12:121400932:C:G	9.5055e-11	0.739151	-3.18773e-10	5.62648e-08	-1.43319	-3.18773e-10	5.339e-05	-1.5734	-3.18773e-10
121401153	chr12:121401153:A:G	3.85093e-12	-1.26595	-1.20104	2.14929e-08	-1.34332	-1.05222	2.39087e-05	-1.24483	-1.13196
121401157	chr12:121401157:G:A	4.82483e-11	-2.56711e-10	0.0610556	1.97522e-07	-2.56711e-10	-0.177411	0.00026327	-2.56711e-10	0.0221507
121402001	chr12:121402001:T:C	4.02646e-12	-1.21836	-1.20405	2.23776e-08	-1.29839	-1.05681	2.49779e-05	-1.19716	-1.13587
121402254	chr12:121402254:A:G	1.22561e-11	-2.56711e-10	-1.30928	6.40184e-08	-2.56711e-10	-1.30409	6.95157e-05	-2.56711e-10	-1.30948
121402831	chr12:121402831:T:C	4.04454e-12	-1.21775	-1.20019	2.25099e-08	-1.29855	-1.05076	2.5114e-05	-1.19674	-1.13086
121402927	chr12:121402927:A:G	2.19328e-11	-2.56711e-10	-0.727319	1.08347e-07	-2.56711e-10	-0.777917	0.000127444	-2.56711e-10	-0.703349
121402983	chr12:121402983:C:T	1.58781e-11	-1.05036	-3.18773e-10	1.06935e-07	-0.79104	-3.18773e-10	0.000118851	-0.773158	-3.18773e-10
121403123	chr12:121403123:G:A	1.57562e-11	-2.56711e-10	-1.05807	7.84125e-08	-2.56711e-10	-1.10128	8.94618e-05	-2.56711e-10	-1.05722
121403128	chr12:121403128:G:A	1.22677e-11	-2.56711e-10	-1.30834	6.4015e-08	-2.56711e-10	-1.30414	6.95181e-05	-2.56711e-10	-1.30944
121403297	chr12:121403297:G:A	2.01712e-11	-2.56711e-10	-0.811047	8.90128e-08	-2.56711e-10	-0.974478	0.000110056	-2.56711e-10	-0.850038
121403321	chr12:121403321:G:A	2.15699e-11	-2.56711e-10	-0.744004	1.04906e-07	-2.56711e-10	-0.810193	0.000124595	-2.56711e-10	-0.725955
121403345	chr12:121403345:A:G	2.7222e-12	-1.52168	-1.29218	1.32674e-08	-1.58514	-1.29281	1.49294e-05	-1.53844	-1.30926
121403600	chr12:121403600:C:T	3.99561e-12	-1.24447	-1.18564	2.24446e-08	-1.32336	-1.02885	2.48938e-05	-1.22382	-1.11259
121403614	chr12:121403614:G:C	3.45697e-11	-2.56711e-10	-0.272325	1.55285e-07	-2.56711e-10	-0.417999	0.000207159	-2.56711e-10	-0.217539
121404249	chr12:121404249:C:T	4.35891e-11	-2.56711e-10	-0.0404978	1.80331e-07	-2.56711e-10	-0.268465	0.000238297	-2.56711e-10	-0.077511
121404590	chr12:121404590:C:T	7.84269e-11	-2.56711e-10	0.546863	4.60741e-07	-2.56711e-10	0.669576	0.000495864	-2.56711e-10	0.655274
121404784	chr12:121404784:T:G	4.11021e-12	-1.19526	-1.20657	2.27927e-08	-1.27613	-1.06069	2.54871e-05	-1.17375	-1.1391
121405109	chr12:121405109:T:G	1.86867e-11	-2.56711e-10	-0.88749	8.36402e-08	-2.56711e-10	-1.03673	0.000102271	-2.56711e-10	-0.923403
121405405	chr12:121405405:C:CTTG	4.12315e-12	-1.20545	-1.19323	2.30425e-08	-1.28584	-1.04008	2.56625e-05	-1.18394	-1.12206
121405506	chr12:121405506:C:A	8.79625e-11	-2.56711e-10	0.661607	5.69178e-07	-2.56711e-10	0.880935	0.000597621	-2.56711e-10	0.841929
121405588	chr12:121405588:G:A	4.41338e-12	-1.18144	-1.14923	2.51438e-08	-1.26447	-0.974177	2.7755e-05	-1.16071	-1.06691
121405956	chr12:121405956:G:A	1.83436e-11	-2.56711e-10	-0.906021	8.89002e-08	-2.56711e-10	-0.975744	0.000105254	-2.56711e-10	-0.894655
121405973	chr12:121405973:T:C	2.33731e-11	-2.56711e-10	-0.663719	1.12991e-07	-2.56711e-10	-0.735954	0.000135073	-2.56711e-10	-0.645212
121406348	chr12:121406348:C:T	1.81645e-11	-2.56711e-10	-0.915835	8.78153e-08	-2.56711e-10	-0.988023	0.000104104	-2.56711e-10	-0.905637
121406453	chr12:121406453:A:AT	8.86451e-11	-2.56711e-10	0.669337	5.74046e-07	-2.56711e-10	0.889452	0.00060255	-2.56711e-10	0.850142
121406489	chr12:121406489:G:A	2.11383e-11	-1.82691	1.06269	3.73118e-07	-1.36218	1.82081	0.000273207	-1.31051	1.36972
121407031	chr12:121407031:T:G	4.14524e-11	-0.090758	-3.18773e-10	1.73214e-07	-0.308732	-3.18773e-10	0.000178815	-0.364676	-3.18773e-10
121407309	chr12:121407309:A:G	1.40044e-11	-2.56711e-10	-1.17593	6.85228e-08	-2.56711e-10	-1.23609	7.74245e-05	-2.56711e-10	-1.20172
121408127	chr12:121408127:A:G	4.01404e-12	-1.22699	-1.19851	2.23894e-08	-1.30572	-1.04895	2.49367e-05	-1.20567	-1.12902
121408206	chr12:121408206:T:C	4.05057e-12	-1.23524	-1.1812	2.28128e-08	-1.31388	-1.02206	2.5278e-05	-1.21427	-1.10683
121408814	chr12:121408814:G:A	3.95578e-11	-2.56711e-10	-0.137541	1.65263e-07	-2.56711e-10	-0.35572	0.000216584	-2.56711e-10	-0.173051
121409219	chr12:121409219:A:G	6.31646e-12	-1.97214	-3.18773e-10	3.61105e-08	-1.87667	-3.18773e-10	3.6218e-05	-1.96147	-3.18773e-10
121409332	chr12:121409332:A:G	3.51871e-12	-1.90884	-0.64837	1.45972e-08	-1.93994	-0.842491	1.76989e-05	-1.94703	-0.730499
121409477	chr12:121409477:C:T	2.8496e-12	-1.47728	-1.29084	1.38215e-08	-1.54284	-1.2942	1.56051e-05	-1.49441	-1.30902
121409567	chr12:121409567:C:A	4.0203e-12	-1.22348	-1.20047	2.24236e-08	-1.30194	-1.05121	2.49728e-05	-1.20199	-1.13125
121409776	chr12:121409776:A:G	7.77513e-12	-1.8008	0.036431	1.19438e-07	-1.31056	0.630096	9.67399e-05	-1.25667	0.277671
121409918	chr12:121409918:A:G	4.34017e-12	-1.13218	-1.21521	2.38288e-08	-1.21772	-1.07464	2.68397e-05	-1.11105	-1.1501
121410253	chr12:121410253:C:G	4.2198e-12	-1.19123	-1.18428	2.36466e-08	-1.2731	-1.02693	2.63387e-05	-1.16951	-1.11048
121410445	chr12:121410445:G:A	4.28986e-11	-2.56711e-10	-0.0564661	1.77887e-07	-2.56711e-10	-0.282109	0.000234587	-2.56711e-10	-0.0932005
121410687	chr12:121410687:G:A	4.21104e-12	-1.1875	-1.1901	2.35742e-08	-1.26787	-1.03524	2.62411e-05	-1.16563	-1.11807
121411512	chr12:121411512:A:T	7.79648e-12	-1.78297	0.0213362	1.21188e-07	-1.27792	0.612007	9.84405e-05	-1.22242	0.260845
121411756	chr12:121411756:A:G	4.17063e-12	-1.19611	-1.19113	2.33509e-08	-1.27573	-1.0369	2.59803e-05	-1.17429	-1.1194
121412270	chr12:121412270:C:T	1.93029e-11	-2.56711e-10	-0.855049	8.45501e-08	-2.56711e-10	-1.02591	0.000104608	-2.56711e-10	-0.900808
121412388	chr12:121412388:C:T	3.97418e-12	-1.23785	-1.19763	2.20847e-08	-1.32152	-1.04685	2.45508e-05	-1.2222	-1.12808
121412645	chr12:121412645:A:C	4.05336e-12	-1.23606	-1.1797	2.28052e-08	-1.31696	-1.01931	2.52855e-05	-1.21621	-1.10459
121412850	chr12:121412850:A:G	4.00164e-12	-1.27568	-1.15292	2.29011e-08	-1.35346	-0.978607	2.50796e-05	-1.25831	-1.07067
121413112	chr12:121413112:G:A	4.15487e-12	-1.19052	-1.2005	2.31226e-08	-1.27107	-1.05138	2.5817e-05	-1.16875	-1.13125
121413136	chr12:121413136:CT:C	4.08653e-12	-1.21588	-1.19173	2.28884e-08	-1.29485	-1.03778	2.5448e-05	-1.19423	-1.12016
121413224	chr12:121413224:G:A	1.70898e-11	-2.56711e-10	-0.97682	7.69654e-08	-2.56711e-10	-1.1199	9.33393e-05	-2.56711e-10	-1.01479
121413466	chr12:121413466:C:T	6.73321e-12	-1.90825	-3.18773e-10	5.22351e-08	-1.5075	-3.18773e-10	5.82521e-05	-1.48625	-3.18773e-10
121413702	chr12:121413702:C:T	3.47184e-11	-2.56711e-10	-0.268035	1.46734e-07	-2.56711e-10	-0.474635	0.000190416	-2.56711e-10	-0.301816
121414102	chr12:121414102:G:T	7.04734e-12	-1.86265	-3.18773e-10	3.32125e-08	-1.96033	-3.18773e-10	3.85423e-05	-1.89927	-3.18773e-10
121414167	chr12:121414167:A:T	9.2159e-12	-1.59437	-3.18773e-10	6.4324e-08	-1.29933	-3.18773e-10	8.24458e-05	-1.13889	-3.18773e-10
121414168	chr12:121414168:T:A	8.82964e-12	-1.63719	-3.18773e-10	6.0724e-08	-1.35692	-3.18773e-10	7.73166e-05	-1.20312	-3.18773e-10
121414270	chr12:121414270:A:C	1.07022e-11	-1.44486	-3.18773e-10	5.05422e-08	-1.54045	-3.18773e-10	6.52678e-05	-1.37253	-3.18773e-10
121414327	chr12:121414327:G:A	3.96126e-12	-1.25701	-1.18173	2.23585e-08	-1.33351	-1.02254	2.47215e-05	-1.23583	-1.10753
121414821	chr12:121414821:C:T	1.28467e-11	-2.56711e-10	-1.26222	7.0947e-08	-2.56711e-10	-1.20133	7.21765e-05	-2.56711e-10	-1.27191
121415083	chr12:121415083:T:A	1.03852e-11	-1.80863	0.333713	1.67703e-07	-1.32685	0.985787	0.000131425	-1.27247	0.599878
121415089	chr12:121415089:T:TC	2.09073e-11	-1.66571	0.890502	2.33123e-07	-1.0689	1.05721	0.000270252	-0.974918	1.02324
121415361	chr12:121415361:T:C	1.79873e-11	-1.67125	0.74561	1.98646e-07	-1.07649	0.904752	0.000230582	-0.98409	0.87367
121415367	chr12:121415367:T:C	1.34559e-11	-2.56711e-10	-1.21589	6.73807e-08	-2.56711e-10	-1.2529	7.54979e-05	-2.56711e-10	-1.22692
121415412	chr12:121415412:C:T	1.50344e-11	-2.56711e-10	-1.10497	7.52425e-08	-2.56711e-10	-1.14254	8.41251e-05	-2.56711e-10	-1.11872
121415570	chr12:121415570:T:C	3.36418e-12	-1.90922	-0.692899	1.41862e-08	-1.93285	-0.87814	1.70273e-05	-1.94441	-0.771793
121416797	chr12:121416797:C:A	4.15803e-12	-1.22102	-1.16924	2.39668e-08	-1.2813	-1.00529	2.63477e-05	-1.18651	-1.09314
121418115	chr12:121418115:G:A	2.02621e-11	-0.806551	-3.18773e-10	3.35813e-08	-1.94929	-3.18773e-10	3.61718e-05	-1.96275	-3.18773e-10
121418456	chr12:121418456:T:C	2.20285e-11	-2.56711e-10	-0.722966	1.08795e-07	-2.56711e-10	-0.773795	0.000128014	-2.56711e-10	-0.698891
121418897	chr12:121418897:G:T	3.73321e-11	-2.56711e-10	-0.195451	1.66776e-07	-2.56711e-10	-0.346605	0.000224163	-2.56711e-10	-0.138654
121418926	chr12:121418926:C:T	1.29387e-11	-2.56711e-10	-1.25508	6.6105e-08	-2.56711e-10	-1.27201	7.3997e-05	-2.56711e-10	-1.247
121419018	chr12:121419018:A:G	4.13219e-12	-1.22255	-1.17395	2.34112e-08	-1.29911	-1.01094	2.58558e-05	-1.20086	-1.09763
121419085	chr12:121419085:CTAA:C	1.36665e-11	-2.56711e-10	-1.20036	7.33181e-08	-2.56711e-10	-1.16845	7.93375e-05	-2.56711e-10	-1.17732
121419336	chr12:121419336:G:A	1.22699e-11	-2.56711e-10	-1.30816	6.4259e-08	-2.56711e-10	-1.30034	6.95475e-05	-2.56711e-10	-1.30902
121419610	chr12:121419610:G:C	2.69742e-12	-1.52588	-1.29713	1.47967e-08	-1.51058	-1.25827	1.83887e-05	-1.35093	-1.28836
121420405	chr12:121420405:A:T	4.12558e-12	-1.2479	-1.15019	2.36326e-08	-1.32373	-0.976904	2.59387e-05	-1.22662	-1.06867
121421197	chr12:121421197:A:G	2.83413e-12	-1.50634	-1.26723	1.58636e-08	-1.49126	-1.20798	1.95059e-05	-1.32818	-1.25213
121421488	chr12:121421488:G:A	3.69982e-11	-0.204435	-3.18773e-10	1.36039e-07	-0.550317	-3.18773e-10	0.000150078	-0.539873	-3.18773e-10
121422041	chr12:121422041:A:C	8.29455e-12	-1.76834	0.0686338	1.31673e-07	-1.25281	0.669868	0.000106244	-1.19763	0.312337
121422074	chr12:121422074:T:C	3.76398e-11	-2.56711e-10	-0.187243	1.58194e-07	-2.56711e-10	-0.399435	0.000206344	-2.56711e-10	-0.221485
121422116	chr12:121422116:C:T	4.35041e-12	-1.21536	-1.12968	2.5116e-08	-1.29204	-0.947711	2.75103e-05	-1.19287	-1.04359
121422454	chr12:121422454:C:T	6.34225e-12	-1.96807	-3.18773e-10	3.49827e-08	-1.9084	-3.18773e-10	3.66734e-05	-1.94898	-3.18773e-10
121422518	chr12:121422518:G:A	1.94776e-11	-2.56711e-10	-0.846042	8.50126e-08	-2.56711e-10	-1.02046	0.000105521	-2.56711e-10	-0.892114
121422544	chr12:121422544:C:T	1.23289e-11	-2.56711e-10	-1.30336	6.37706e-08	-2.56711e-10	-1.30797	7.01468e-05	-2.56711e-10	-1.30044
121423621	chr12:121423621:C:A	4.22203e-12	-1.25945	-1.11554	2.45694e-08	-1.33395	-0.92781	2.67533e-05	-1.23795	-1.02642
121423650	chr12:121423650:A:G	1.25437e-11	-2.56711e-10	-1.28608	6.41278e-08	-2.56711e-10	-1.30238	7.07981e-05	-2.56711e-10	-1.2912
121424268	chr12:121424268:T:C	4.31054e-12	-1.22542	-1.12882	2.48898e-08	-1.30233	-0.946465	2.72516e-05	-1.20343	-1.04249
121424434	chr12:121424434:A:G	2.12921e-11	-2.56711e-10	-0.756969	1.15181e-07	-2.56711e-10	-0.716757	0.000117703	-2.56711e-10	-0.782861
121424452	chr12:121424452:C:T	2.12107e-11	-2.56711e-10	-0.760799	1.14725e-07	-2.56711e-10	-0.720725	0.000117264	-2.56711e-10	-0.7866
121425490	chr12:121425490:G:A	4.41936e-12	-1.20483	-1.12448	2.5526e-08	-1.28328	-0.940277	2.79861e-05	-1.18209	-1.03723
121425583	chr12:121425583:GTT:G	8.34372e-12	-1.70891	0.0151144	1.3664e-07	-1.14391	0.597997	0.000112093	-1.08438	0.252679
121425809	chr12:121425809:C:T	7.98677e-11	-2.56711e-10	0.565068	4.13028e-07	-2.56711e-10	0.560257	0.000510667	-2.56711e-10	0.68469
121425889	chr12:121425889:C:T	1.8895e-11	-2.56711e-10	-0.876406	8.30041e-08	-2.56711e-10	-1.04437	0.000102534	-2.56711e-10	-0.920833
121425979	chr12:121425979:G:A	7.28313e-12	-1.25206	-0.577684	4.50973e-08	-1.32783	-0.326606	5.00569e-05	-1.21585	-0.422022
121426120	chr12:121426120:C:G	1.43311e-11	-2.56711e-10	-1.15287	7.06713e-08	-2.56711e-10	-1.20522	8.03508e-05	-2.56711e-10	-1.16463
121426765	chr12:121426765:A:C	2.33109e-11	-2.56711e-10	-0.666384	9.84332e-08	-2.56711e-10	-0.87388	0.00012528	-2.56711e-10	-0.720479
121427057	chr12:121427057:T:C	1.24398e-11	-2.56711e-10	-1.2944	6.36713e-08	-2.56711e-10	-1.30953	6.9857e-05	-2.56711e-10	-1.30458
121427374	chr12:121427374:T:C	1.88129e-11	-2.56711e-10	-0.88076	8.27037e-08	-2.56711e-10	-1.04799	0.000102071	-2.56711e-10	-0.925359
121427440	chr12:121427440:G:C	2.76111e-12	-1.52264	-1.27703	1.54439e-08	-1.50932	-1.21672	1.89925e-05	-1.34517	-1.26181
121427498	chr12:121427498:T:C	2.98701e-12	-1.97098	-0.750052	1.58124e-08	-1.76668	-0.935783	1.92996e-05	-1.75802	-0.832924
121427671	chr12:121427671:C:G	4.05014e-12	-1.21249	-1.20406	2.25893e-08	-1.28908	-1.05671	2.51531e-05	-1.18998	-1.13606
121427720	chr12:121427720:TC:T	8.05687e-12	-1.75129	0.0225127	1.28655e-07	-1.22027	0.614141	0.00010452	-1.1641	0.262452
121428062	chr12:121428062:C:T	2.12576e-11	-1.64238	0.883788	2.40206e-07	-1.02727	1.04551	0.000278736	-0.936006	1.01524
121428279	chr12:121428279:G:A	1.26097e-11	-2.56711e-10	-1.28084	6.78305e-08	-2.56711e-10	-1.24625	7.27933e-05	-2.56711e-10	-1.2634
121428454	chr12:121428454:T:C	4.94095e-11	0.0848393	-3.18773e-10	7.79614e-08	-1.10705	-3.18773e-10	8.20121e-05	-1.14416	-3.18773e-10
121428481	chr12:121428481:TAATTA:T	3.19078e-12	-1.39779	-1.25725	1.6925e-08	-1.38207	-1.2524	2.15499e-05	-1.22571	-1.25494
121429043	chr12:121429043:G:A	1.3503e-11	-2.56711e-10	-1.2124	6.8542e-08	-2.56711e-10	-1.23581	7.73239e-05	-2.56711e-10	-1.20302
121429058	chr12:121429058:C:T	1.38894e-11	-2.56711e-10	-1.18418	7.14479e-08	-2.56711e-10	-1.19429	7.99279e-05	-2.56711e-10	-1.1699
121429454	chr12:121429454:A:C	3.71073e-12	-1.30225	-1.20183	2.05742e-08	-1.38657	-1.05265	2.29268e-05	-1.28555	-1.13318
121429689	chr12:121429689:G:A	3.0615e-12	-1.44425	-1.25215	1.61779e-08	-1.43312	-1.2465	2.05133e-05	-1.2803	-1.24965
121429890	chr12:121429890:T:C	1.49151e-11	-2.56711e-10	-1.11293	7.36942e-08	-2.56711e-10	-1.16333	8.5685e-05	-2.56711e-10	-1.10035
121430129	chr12:121430129:A:G	1.3284e-11	-2.56711e-10	-1.22874	6.63623e-08	-2.56711e-10	-1.26813	7.42754e-05	-2.56711e-10	-1.24325
121430537	chr12:121430537:C:T	5.50627e-12	-1.8176	-0.291818	3.86282e-08	-1.81189	0.00261049	3.81855e-05	-1.91511	0.0065364
121431162	chr12:121431162:G:A	7.2402e-11	-2.56711e-10	0.466929	4.21905e-07	-2.56711e-10	0.581522	0.000454622	-2.56711e-10	0.56844
121431734	chr12:121431734:T:G	2.68406e-12	-1.77586	-1.05212	1.59286e-08	-1.88834	-0.806801	1.46049e-05	-1.93281	-0.936863
121431741	chr12:121431741:C:A	2.27853e-11	-2.56711e-10	-0.689187	1.25338e-07	-2.56711e-10	-0.632245	0.00012647	-2.56711e-10	-0.711021
121431753	chr12:121431753:G:A	1.32771e-11	-2.56711e-10	-1.22926	6.65514e-08	-2.56711e-10	-1.26528	7.46475e-05	-2.56711e-10	-1.23825
121431953	chr12:121431953:G:A	2.29105e-11	-2.56711e-10	-0.683708	9.68628e-08	-2.56711e-10	-0.889963	0.000123095	-2.56711e-10	-0.738073
121432101	chr12:121432101:T:A	1.70258e-11	-1.63402	0.653452	1.92778e-07	-1.01064	0.808923	0.000223617	-0.918965	0.777874
121432122	chr12:121432122:T:TC	9.65514e-12	-1.54781	-3.18773e-10	4.59665e-08	-1.63534	-3.18773e-10	5.83726e-05	-1.48418	-3.18773e-10
121432263	chr12:121432263:C:T	6.31825e-12	-1.97186	-3.18773e-10	4.397e-08	-1.67975	-3.18773e-10	3.79316e-05	-1.91524	-3.18773e-10
121432268	chr12:121432268:T:A	9.41611e-12	-1.57288	-3.18773e-10	4.49644e-08	-1.65739	-3.18773e-10	5.67724e-05	-1.51198	-3.18773e-10
121432736	chr12:121432736:C:T	8.99824e-12	-1.75331	0.135038	1.46919e-07	-1.22578	0.752403	0.000117487	-1.16939	0.384689
121433311	chr12:121433311:G:A	1.63242e-11	-1.02265	-3.18773e-10	6.30753e-08	-1.31893	-3.18773e-10	6.97593e-05	-1.30598	-3.18773e-10
121433901	chr12:121433901:C:T	2.21905e-11	-1.64562	0.929979	2.51196e-07	-1.03359	1.09657	0.000290777	-0.942434	1.06396
121433905	chr12:121433905:C:T	1.77991e-11	-2.56711e-10	-0.936157	7.98258e-08	-2.56711e-10	-1.08341	9.73452e-05	-2.56711e-10	-0.972764
121433917	chr12:121433917:T:G	2.25381e-11	-2.56711e-10	-0.700095	1.09168e-07	-2.56711e-10	-0.770374	0.000130173	-2.56711e-10	-0.682165
121433989	chr12:121433989:A:T	8.94692e-11	-2.56711e-10	0.67859	5.26882e-07	-2.56711e-10	0.803718	0.00056493	-2.56711e-10	0.785674
121434096	chr12:121434096:T:C	2.58068e-12	-1.90273	-0.964521	9.85143e-09	-1.90614	-1.2695	1.18035e-05	-1.93032	-1.15231
121434100	chr12:121434100:T:C	1.85974e-11	-1.69438	0.802098	2.02085e-07	-1.1187	0.964127	0.000233474	-1.02994	0.931977
121434161	chr12:121434161:CAG:C	1.69755e-11	-2.56711e-10	-0.983535	7.65026e-08	-2.56711e-10	-1.12593	9.26953e-05	-2.56711e-10	-1.02171
121434262	chr12:121434262:G:A	1.60063e-11	-2.56711e-10	-1.04232	8.23159e-08	-2.56711e-10	-1.05269	8.88222e-05	-2.56711e-10	-1.06439
121434684	chr12:121434684:G:A	6.27822e-12	-1.76368	-0.214539	9.27453e-08	-1.24812	0.314719	7.73358e-05	-1.18835	-0.0145228
121434758	chr12:121434758:C:T	1.81937e-11	-2.56711e-10	-0.914228	8.11742e-08	-2.56711e-10	-1.06666	9.94056e-05	-2.56711e-10	-0.951819
121434889	chr12:121434889:G:A	3.49633e-11	-2.56711e-10	-0.261005	1.47734e-07	-2.56711e-10	-0.467848	0.000191867	-2.56711e-10	-0.294227
121434954	chr12:121434954:G:C	6.41194e-12	-1.95714	-3.18773e-10	4.35802e-08	-1.68866	-3.18773e-10	4.98864e-05	-1.64128	-3.18773e-10
121435813	chr12:121435813:G:C	1.53449e-11	-1.74403	0.659507	1.60981e-07	-1.20115	0.819182	0.000184172	-1.11948	0.784323
121435983	chr12:121435983:A:G	1.52864e-11	-1.76138	0.673042	1.58004e-07	-1.23237	0.831731	0.000180704	-1.15264	0.798473
121436216	chr12:121436216:C:T	1.4077e-11	-1.73388	0.563118	1.48397e-07	-1.18126	0.717896	0.000170176	-1.09926	0.685065
121436377	chr12:121436377:T:C	1.03123e-11	-1.65694	0.174971	9.20996e-08	-1.03625	0.0958658	0.000121891	-0.922705	0.174808
121436381	chr12:121436381:C:T	1.24334e-11	-2.56711e-10	-1.29492	6.36679e-08	-2.56711e-10	-1.30958	6.98341e-05	-2.56711e-10	-1.3049
121436427	chr12:121436427:G:A	1.29266e-11	-2.56711e-10	-1.25601	7.02537e-08	-2.56711e-10	-1.21115	7.50379e-05	-2.56711e-10	-1.23303
121436587	chr12:121436587:T:C	1.23264e-11	-2.56711e-10	-1.30356	6.40582e-08	-2.56711e-10	-1.30347	7.01834e-05	-2.56711e-10	-1.29992
121436823	chr12:121436823:A:G	1.23993e-11	-2.56711e-10	-1.29766	6.54026e-08	-2.56711e-10	-1.2827	7.03828e-05	-2.56711e-10	-1.29708
121436860	chr12:121436860:G:A	1.64534e-11	-2.56711e-10	-1.01477	7.46954e-08	-2.56711e-10	-1.14984	8.99704e-05	-2.56711e-10	-1.05155
121437200	chr12:121437200:A:C	1.403e-11	-2.56711e-10	-1.17411	7.54489e-08	-2.56711e-10	-1.1398	8.146e-05	-2.56711e-10	-1.15092
121437216	chr12:121437216:G:A	2.17603e-11	-2.56711e-10	-0.735219	1.07311e-07	-2.56711e-10	-0.787528	0.000126435	-2.56711e-10	-0.711302
121437260	chr12:121437260:A:G	2.0746e-10	-2.56711e-10	1.51963	1.25179e-06	-2.56711e-10	1.66907	0.00133206	-2.56711e-10	1.64345
121437325	chr12:121437325:C:T	1.31389e-11	-2.56711e-10	-1.23972	7.17809e-08	-2.56711e-10	-1.18964	7.64987e-05	-2.56711e-10	-1.21375
121437979	chr12:121437979:C:T	3.4913e-11	-2.56711e-10	-0.262444	1.47319e-07	-2.56711e-10	-0.470658	0.000191367	-2.56711e-10	-0.296833
121437998	chr12:121437998:A:G	1.53897e-11	-2.56711e-10	-1.08161	7.5187e-08	-2.56711e-10	-1.14328	8.58467e-05	-2.56711e-10	-1.09846
121438122	chr12:121438122:C:G	1.51461e-11	-1.76217	0.664611	1.56628e-07	-1.23343	0.824038	0.000178754	-1.15493	0.789915
121438755	chr12:121438755:T:C	2.79503e-11	-1.93368	1.4488	2.11219e-07	-1.581	1.47064	0.000251109	-1.60464	1.5795
121439063	chr12:121439063:G:A	1.57149e-11	-1.80421	0.743508	1.56143e-07	-1.31553	0.903042	0.000177969	-1.24084	0.871422
121439160	chr12:121439160:G:A	2.06835e-11	-2.56711e-10	-0.785969	1.02208e-07	-2.56711e-10	-0.836253	0.00012004	-2.56711e-10	-0.763199
121439270	chr12:121439270:G:A	6.31411e-12	-1.97252	-3.18773e-10	3.55309e-08	-1.89286	-3.18773e-10	3.60311e-05	-1.96665	-3.18773e-10
121439306	chr12:121439306:C:T	1.48483e-11	-2.56711e-10	-1.11742	7.98793e-08	-2.56711e-10	-1.08274	8.59777e-05	-2.56711e-10	-1.09694
121439470	chr12:121439470:G:T	1.60514e-11	-1.73267	0.693165	1.69691e-07	-1.18162	0.85234	0.000194718	-1.09953	0.820057
121439643	chr12:121439643:G:A	2.28297e-11	-2.56711e-10	-0.68724	1.02146e-07	-2.56711e-10	-0.836857	0.000126102	-2.56711e-10	-0.713934
121439684	chr12:121439684:G:A	8.40832e-12	-1.7019	0.0158133	9.18124e-08	-1.12637	0.182862	0.000101126	-1.04361	0.10895
121439759	chr12:121439759:C:T	2.27247e-12	-1.97159	-1.02284	1.41919e-08	-1.93373	-0.876851	1.42122e-05	-1.96092	-0.936006
121439936	chr12:121439936:G:A	1.27494e-11	-2.56711e-10	-1.26982	6.88829e-08	-2.56711e-10	-1.23085	7.38019e-05	-2.56711e-10	-1.24964
121440369	chr12:121440369:T:C	1.25098e-11	-2.56711e-10	-1.28879	6.40399e-08	-2.56711e-10	-1.30375	7.06289e-05	-2.56711e-10	-1.29359
121440856	chr12:121440856:C:T	1.6659e-11	-1.74409	0.741737	1.74783e-07	-1.20154	0.901823	0.000200569	-1.11873	0.868864
121440904	chr12:121440904:C:A	1.80809e-11	-2.56711e-10	-0.920449	8.07243e-08	-2.56711e-10	-1.07222	9.87469e-05	-2.56711e-10	-0.958468
121441008	chr12:121441008:G:A	1.29599e-11	-2.56711e-10	-1.25344	7.04917e-08	-2.56711e-10	-1.20776	7.52691e-05	-2.56711e-10	-1.22996
121441347	chr12:121441347:C:T	8.36076e-11	-2.56711e-10	0.61083	4.87254e-07	-2.56711e-10	0.725527	0.000525223	-2.56711e-10	0.712796
121441703	chr12:121441703:G:A	1.36725e-11	-2.56711e-10	-1.19992	7.09795e-08	-2.56711e-10	-1.20087	7.59535e-05	-2.56711e-10	-1.22091
121441899	chr12:121441899:C:A	1.51134e-11	-1.74561	0.645892	1.57323e-07	-1.20717	0.802213	0.000180834	-1.12438	0.770931
121442267	chr12:121442267:G:A	3.32363e-11	-2.56711e-10	-0.311662	1.98257e-07	-2.56711e-10	-0.173693	0.000204819	-2.56711e-10	-0.2289
121442717	chr12:121442717:G:A	1.58374e-11	-1.71086	0.657933	1.70492e-07	-1.14212	0.817546	0.000196061	-1.05637	0.783767
121443082	chr12:121443082:T:TG	3.4115e-12	-1.28853	-1.29962	1.72872e-08	-1.37518	-1.23811	2.03066e-05	-1.26432	-1.27576
121443097	chr12:121443097:C:T	8.01103e-12	-1.73449	-3.18773e-10	5.03e-08	-1.54525	-3.18773e-10	5.10259e-05	-1.61869	-3.18773e-10
121443420	chr12:121443420:A:G	1.78631e-12	-1.97198	-1.26317	1.04307e-08	-1.92902	-1.18949	1.06807e-05	-1.95543	-1.22716
121443988	chr12:121443988:C:T	3.87505e-11	-2.56711e-10	-0.158161	1.61709e-07	-2.56711e-10	-0.377463	0.000212264	-2.56711e-10	-0.193199
121444045	chr12:121444045:G:A	2.29582e-11	-1.55809	0.876462	2.89683e-07	-0.857982	1.06351	0.000317804	-0.802518	1.01293
121444295	chr12:121444295:T:G	1.48516e-11	-1.73864	0.621446	1.55901e-07	-1.19168	0.777641	0.000178994	-1.10931	0.745642
121444510	chr12:121444510:G:A	1.27438e-11	-2.56711e-10	-1.27026	6.88699e-08	-2.56711e-10	-1.23104	7.37362e-05	-2.56711e-10	-1.25053
121444569	chr12:121444569:G:A	1.07557e-11	-1.43987	-3.18773e-10	5.07474e-08	-1.5364	-3.18773e-10	6.54189e-05	-1.37022	-3.18773e-10
121444607	chr12:121444607:C:T	2.85388e-11	-2.56711e-10	-0.464041	1.65238e-07	-2.56711e-10	-0.355873	0.000171177	-2.56711e-10	-0.408327
121444858	chr12:121444858:G:C	1.55359e-11	-1.73946	0.667308	1.6317e-07	-1.19364	0.825173	0.000187199	-1.11169	0.792832
121444920	chr12:121444920:G:A	1.57715e-11	-1.74092	0.683819	1.65382e-07	-1.19647	0.841472	0.00018984	-1.11422	0.809373
121444929	chr12:121444929:G:A	1.8442e-11	-2.56711e-10	-0.900676	9.95674e-08	-2.56711e-10	-0.862424	0.000102309	-2.56711e-10	-0.923034
121444974	chr12:121444974:T:C	1.61153e-11	-1.72388	0.688342	1.71212e-07	-1.16704	0.846686	0.000196863	-1.08297	0.814444
121445466	chr12:121445466:G:A	1.965e-11	-2.56711e-10	-0.837229	8.70745e-08	-2.56711e-10	-0.996495	0.000107343	-2.56711e-10	-0.874999
121445515	chr12:121445515:C:A	8.13964e-12	-1.82505	0.106494	1.24217e-07	-1.35658	0.715352	9.90935e-05	-1.30793	0.352963
121445727	chr12:121445727:A:G	7.96381e-11	-2.56711e-10	0.562188	4.11646e-07	-2.56711e-10	0.556905	0.000509169	-2.56711e-10	0.681752
121445839	chr12:121445839:C:T	2.08464e-11	-1.63642	0.858295	2.17259e-07	-1.06683	0.984659	0.000266795	-0.978319	1.01377
121446011	chr12:121446011:G:A	1.30378e-11	-2.56711e-10	-1.24745	6.56027e-08	-2.56711e-10	-1.27964	7.32387e-05	-2.56711e-10	-1.2573
121446093	chr12:121446093:C:T	1.25753e-11	-2.56711e-10	-1.28357	6.37988e-08	-2.56711e-10	-1.30752	7.05435e-05	-2.56711e-10	-1.2948
121446330	chr12:121446330:A:G	3.05916e-12	-1.95873	-0.738436	1.35932e-08	-1.88278	-0.970904	1.72688e-05	-1.86817	-0.833957
121446544	chr12:121446544:G:A	6.96388e-12	-1.94008	0.0655167	4.3562e-08	-1.95531	0.266241	5.04064e-05	-1.81781	0.186898
121446546	chr12:121446546:G:A	1.89185e-11	-0.875165	-3.18773e-10	1.03967e-07	-0.819186	-3.18773e-10	0.000127278	-0.704654	-3.18773e-10
121446690	chr12:121446690:T:C	1.20035e-10	-2.56711e-10	0.972477	8.01e-07	-2.56711e-10	1.2226	0.000830866	-2.56711e-10	1.17144
121446911	chr12:121446911:A:G	2.17319e-10	-2.56711e-10	1.56606	1.31176e-06	-2.56711e-10	1.71586	0.00140005	-2.56711e-10	1.69324
121447109	chr12:121447109:A:G	1.32963e-11	-2.56711e-10	-1.22781	6.50683e-08	-2.56711e-10	-1.28782	7.35892e-05	-2.56711e-10	-1.25253
121447193	chr12:121447193:A:T	2.10863e-11	-2.56711e-10	-0.76668	9.53639e-08	-2.56711e-10	-0.905559	0.0001167	-2.56711e-10	-0.791419
121447574	chr12:121447574:A:C	1.82252e-11	-2.56711e-10	-0.912501	8.08172e-08	-2.56711e-10	-1.07107	9.90283e-05	-2.56711e-10	-0.955622
121447625	chr12:121447625:G:A	1.48038e-11	-2.56711e-10	-1.12042	6.93536e-08	-2.56711e-10	-1.22404	8.15435e-05	-2.56711e-10	-1.14989
121447672	chr12:121447672:A:G	1.31345e-11	-2.56711e-10	-1.24006	7.18177e-08	-2.56711e-10	-1.18913	7.64866e-05	-2.56711e-10	-1.21391
121447949	chr12:121447949:G:A	1.24713e-11	-2.56711e-10	-1.29187	6.36766e-08	-2.56711e-10	-1.30944	7.01128e-05	-2.56711e-10	-1.30092
121448123	chr12:121448123:A:G	9.07367e-12	-1.52816	-0.0817633	3.37414e-08	-1.50899	-0.435543	5.14774e-05	-1.33932	-0.27056
121448459	chr12:121448459:G:A	6.89912e-12	-1.82209	-0.0618233	1.0227e-07	-1.33523	0.499584	8.26837e-05	-1.28733	0.151328
121449821	chr12:121449821:G:A	1.47585e-11	-2.56711e-10	-1.12348	6.95465e-08	-2.56711e-10	-1.22126	8.12741e-05	-2.56711e-10	-1.1532
121449944	chr12:121449944:C:T	1.4646e-11	-2.56711e-10	-1.13114	6.91387e-08	-2.56711e-10	-1.22714	8.06822e-05	-2.56711e-10	-1.16051
121450000	chr12:121450000:C:G	1.25709e-11	-2.56711e-10	-1.28392	6.52831e-08	-2.56711e-10	-1.28452	7.18276e-05	-2.56711e-10	-1.27676
121450082	chr12:121450082:G:A	4.09646e-11	-2.56711e-10	-0.102595	1.7093e-07	-2.56711e-10	-0.322003	0.000224414	-2.56711e-10	-0.137534
121450213	chr12:121450213:C:T	1.52374e-11	-2.56711e-10	-1.09155	7.10911e-08	-2.56711e-10	-1.1993	8.36682e-05	-2.56711e-10	-1.12417
121450352	chr12:121450352:T:A	1.42542e-11	-2.56711e-10	-1.15825	6.78884e-08	-2.56711e-10	-1.24539	7.87034e-05	-2.56711e-10	-1.18534
121450459	chr12:121450459:A:T	1.35578e-11	-2.56711e-10	-1.20835	7.67341e-08	-2.56711e-10	-1.12291	7.58782e-05	-2.56711e-10	-1.2219
121450498	chr12:121450498:A:C	1.45676e-11	-2.56711e-10	-1.1365	6.88954e-08	-2.56711e-10	-1.23067	8.02833e-05	-2.56711e-10	-1.16547
121450686	chr12:121450686:C:T	1.53436e-11	-2.56711e-10	-1.0846	7.13842e-08	-2.56711e-10	-1.19518	8.45938e-05	-2.56711e-10	-1.11317
121451076	chr12:121451076:A:G	1.69876e-11	-2.56711e-10	-0.98282	9.13762e-08	-2.56711e-10	-0.948274	9.44817e-05	-2.56711e-10	-1.00262
121451491	chr12:121451491:T:C	7.58823e-12	-1.74507	-0.0436339	1.17287e-07	-1.17902	0.480382	9.88871e-05	-1.12691	0.169859
121451544	chr12:121451544:A:G	1.84479e-11	-2.56711e-10	-0.900353	9.95786e-08	-2.56711e-10	-0.862312	0.000102372	-2.56711e-10	-0.92241
121451905	chr12:121451905:C:A	1.00219e-11	-1.51053	-3.18773e-10	7.12846e-08	-1.19658	-3.18773e-10	8.5211e-05	-1.1059	-3.18773e-10
121452342	chr12:121452342:C:A	2.5644e-11	-2.56711e-10	-0.570996	1.19311e-07	-2.56711e-10	-0.681523	0.000153099	-2.56711e-10	-0.519944
121452636	chr12:121452636:C:G	1.28488e-11	-2.56711e-10	-1.26205	6.81316e-08	-2.56711e-10	-1.24182	7.25057e-05	-2.56711e-10	-1.26736
121453616	chr12:121453616:G:A	7.24978e-12	-1.7581	-0.0762343	1.0825e-07	-1.22765	0.44883	9.17234e-05	-1.16797	0.135716
121453961	chr12:121453961:C:A	1.38384e-11	-2.56711e-10	-1.18786	7.45225e-08	-2.56711e-10	-1.15216	7.85427e-05	-2.56711e-10	-1.18739
121454063	chr12:121454063:G:A	1.2452e-11	-2.56711e-10	-1.29343	6.49662e-08	-2.56711e-10	-1.28939	7.12717e-05	-2.56711e-10	-1.28453
121454191	chr12:121454191:C:T	7.22364e-12	-1.86265	0.0247032	9.95542e-08	-1.42362	0.561061	8.2993e-05	-1.3765	0.244225
121454422	chr12:121454422:GC:G	6.51186e-12	-1.94168	-3.18773e-10	3.77561e-08	-1.83211	-3.18773e-10	4.26995e-05	-1.79684	-3.18773e-10
121454983	chr12:121454983:A:G	3.24433e-12	-1.852	-0.786397	3.14756e-08	-1.41893	-0.595118	2.98694e-05	-1.48543	-0.668758
121455053	chr12:121455053:G:A	1.26044e-11	-2.56711e-10	-1.28126	6.45817e-08	-2.56711e-10	-1.29533	7.09011e-05	-2.56711e-10	-1.28974
121455181	chr12:121455181:C:G	8.00185e-12	-1.63089	-0.104738	2.95061e-08	-1.62346	-0.455203	4.44157e-05	-1.46559	-0.291844
121455217	chr12:121455217:G:A	6.17066e-12	-1.90705	-0.0884449	8.0259e-08	-1.51205	0.434053	6.60532e-05	-1.48232	0.121748
121455242	chr12:121455242:C:T	1.17679e-10	-2.56711e-10	0.952653	6.90472e-07	-2.56711e-10	1.07412	0.000746469	-2.56711e-10	1.06433
121455745	chr12:121455745:C:T	1.33735e-11	-2.56711e-10	-1.22203	7.57435e-08	-2.56711e-10	-1.13591	7.90272e-05	-2.56711e-10	-1.18124
121455788	chr12:121455788:C:A	1.56268e-11	-2.56711e-10	-1.06632	7.42884e-08	-2.56711e-10	-1.1553	8.70035e-05	-2.56711e-10	-1.08508
121455837	chr12:121455837:C:T	2.56172e-11	-2.56711e-10	-0.572039	1.23009e-07	-2.56711e-10	-0.650998	0.000149954	-2.56711e-10	-0.540699
121455967	chr12:121455967:G:A	6.61401e-12	-1.87974	-0.0463761	9.03373e-08	-1.44479	0.485082	7.46388e-05	-1.40666	0.168295
121456462	chr12:121456462:T:C	1.48302e-11	-2.56711e-10	-1.11864	8.41059e-08	-2.56711e-10	-1.03118	8.71562e-05	-2.56711e-10	-1.08333
121456682	chr12:121456682:G:A	1.25612e-11	-2.56711e-10	-1.2847	6.52418e-08	-2.56711e-10	-1.28516	7.17637e-05	-2.56711e-10	-1.27765
121456753	chr12:121456753:C:G	1.79912e-11	-2.56711e-10	-0.925424	1.00337e-07	-2.56711e-10	-0.854728	0.000104011	-2.56711e-10	-0.906535
121457055	chr12:121457055:C:T	1.40532e-11	-1.17245	-3.18773e-10	6.86263e-08	-1.23458	-3.18773e-10	8.96497e-05	-1.05512	-3.18773e-10
121457309	chr12:121457309:C:T	1.29283e-11	-2.56711e-10	-1.25589	6.43764e-08	-2.56711e-10	-1.29851	7.20329e-05	-2.56711e-10	-1.2739
121457323	chr12:121457323:G:A	1.24112e-11	-1.58485	0.288153	4.31579e-08	-1.56882	-0.129572	6.75944e-05	-1.40739	0.0698857
121457495	chr12:121457495:C:T	1.69992e-11	-2.56711e-10	-0.982136	8.28895e-08	-2.56711e-10	-1.04575	9.74056e-05	-2.56711e-10	-0.972144
121457627	chr12:121457627:CCAGA:C	1.58937e-10	-2.56711e-10	1.2532	9.31666e-07	-2.56711e-10	1.37372	0.00101284	-2.56711e-10	1.36949
121458602	chr12:121458602:G:C	7.51158e-12	-1.59869	-0.200171	2.80633e-08	-1.59275	-0.53605	4.22539e-05	-1.42752	-0.379812
121458835	chr12:121458835:C:A	1.71137e-11	-2.56711e-10	-0.975423	9.97062e-08	-2.56711e-10	-0.861031	0.000101626	-2.56711e-10	-0.92973
121458849	chr12:121458849:A:G	2.23678e-11	-2.56711e-10	-0.707682	1.28255e-07	-2.56711e-10	-0.609236	0.000132396	-2.56711e-10	-0.66523
121458853	chr12:121458853:C:T	4.30384e-11	-2.56711e-10	-0.0532106	1.94165e-07	-2.56711e-10	-0.19455	0.000258551	-2.56711e-10	0.00406364
121458854	chr12:121458854:A:G	2.74e-12	-1.77489	-1.03246	9.15968e-09	-1.95738	-1.29107	1.08483e-05	-1.96661	-1.20041
121459295	chr12:121459295:C:T	5.6139e-12	-1.8428	-0.24726	7.59868e-08	-1.37593	0.24323	6.48933e-05	-1.3307	-0.047585
121459454	chr12:121459454:T:TG	4.47688e-11	0.752347	-0.76614	9.09828e-08	-0.548228	-0.40436	7.4846e-05	-0.700284	-0.535311
121459489	chr12:121459489:C:T	1.52668e-11	-2.56711e-10	-1.08962	7.14552e-08	-2.56711e-10	-1.19419	8.40761e-05	-2.56711e-10	-1.11931
121460169	chr12:121460169:T:C	2.2941e-11	-2.56711e-10	-0.682378	1.1272e-07	-2.56711e-10	-0.738352	0.000133386	-2.56711e-10	-0.657778
121460410	chr12:121460410:T:G	2.67388e-11	-2.56711e-10	-0.52919	1.23196e-07	-2.56711e-10	-0.649478	0.000147742	-2.56711e-10	-0.555563
121460430	chr12:121460430:G:A	1.71041e-11	-2.56711e-10	-0.975984	9.93201e-08	-2.56711e-10	-0.864911	0.000101725	-2.56711e-10	-0.928751
121460596	chr12:121460596:C:T	6.35178e-12	-1.96657	-3.18773e-10	4.66667e-08	-1.62023	-3.18773e-10	3.90253e-05	-1.88682	-3.18773e-10
121460970	chr12:121460970:G:A	1.75382e-11	-0.950925	-3.18773e-10	3.44487e-08	-1.92379	-3.18773e-10	3.61221e-05	-1.96412	-3.18773e-10
121461233	chr12:121461233:G:A	1.32103e-11	-1.54782	0.31351	4.58378e-08	-1.52894	-0.109211	7.24858e-05	-1.36034	0.0927009
121461563	chr12:121461563:T:C	2.17794e-11	-2.56711e-10	-0.734337	9.75809e-08	-2.56711e-10	-0.882577	0.000120139	-2.56711e-10	-0.762376
121461694	chr12:121461694:G:C	1.96189e-11	-2.56711e-10	-0.838809	1.07549e-07	-2.56711e-10	-0.785317	0.000109229	-2.56711e-10	-0.857579
121461724	chr12:121461724:C:T	1.28722e-11	-2.56711e-10	-1.26023	6.44175e-08	-2.56711e-10	-1.29787	7.15215e-05	-2.56711e-10	-1.28103
121461843	chr12:121461843:C:G	1.22891e-11	-2.56711e-10	-1.30659	6.46764e-08	-2.56711e-10	-1.29386	7.00341e-05	-2.56711e-10	-1.30205
121462102	chr12:121462102:C:T	1.23041e-11	-2.56711e-10	-1.30537	6.37264e-08	-2.56711e-10	-1.30866	6.95041e-05	-2.56711e-10	-1.30964
121462197	chr12:121462197:T:C	6.61002e-12	-1.72144	-0.205274	7.02014e-08	-1.13713	-0.0747585	7.97448e-05	-1.05987	-0.112325
121462269	chr12:121462269:AAC:A	1.33908e-11	-2.56711e-10	-1.22074	6.63745e-08	-2.56711e-10	-1.26795	7.44163e-05	-2.56711e-10	-1.24135
121463025	chr12:121463025:A:G	1.06443e-11	-1.45028	-3.18773e-10	4.4029e-08	-1.67841	-3.18773e-10	5.12368e-05	-1.61457	-3.18773e-10
121463436	chr12:121463436:G:A	1.44059e-11	-2.56711e-10	-1.14767	8.12407e-08	-2.56711e-10	-1.06584	8.44416e-05	-2.56711e-10	-1.11497
121463452	chr12:121463452:C:T	6.88464e-12	-1.83302	-0.0529952	9.9437e-08	-1.33958	0.475841	8.25715e-05	-1.2979	0.160532
121463455	chr12:121463455:G:C	1.63623e-10	-2.56711e-10	1.28226	9.69965e-07	-2.56711e-10	1.414	0.00104726	-2.56711e-10	1.4029
121464067	chr12:121464067:A:AT	1.22613e-11	-2.56711e-10	-1.30885	6.48491e-08	-2.56711e-10	-1.2912	6.9731e-05	-2.56711e-10	-1.30638
121464159	chr12:121464159:G:C	1.75273e-10	-2.56711e-10	1.35104	1.02804e-06	-2.56711e-10	1.47215	0.00111917	-2.56711e-10	1.46931
121464229	chr12:121464229:A:T	2.56102e-11	-2.56711e-10	-0.572315	1.18362e-07	-2.56711e-10	-0.689515	0.0001416	-2.56711e-10	-0.598023
121464511	chr12:121464511:G:A	2.32955e-11	-2.56711e-10	-0.667045	1.03418e-07	-2.56711e-10	-0.824477	0.00012829	-2.56711e-10	-0.696731
121464605	chr12:121464605:C:T	2.15229e-11	-2.56711e-10	-0.746187	1.19117e-07	-2.56711e-10	-0.683155	0.000119762	-2.56711e-10	-0.765524
121464828	chr12:121464828:G:A	7.09626e-12	-1.82411	-0.0316231	1.02789e-07	-1.3292	0.498619	8.55761e-05	-1.28457	0.182944
121464922	chr12:121464922:T:C	2.47695e-12	-1.91091	-0.997365	1.12367e-08	-1.92333	-1.12074	1.29506e-05	-1.93539	-1.0545
121465435	chr12:121465435:T:C	1.43342e-11	-2.56711e-10	-1.15266	7.29356e-08	-2.56711e-10	-1.17368	8.13642e-05	-2.56711e-10	-1.15209
121465812	chr12:121465812:T:G	2.77772e-11	-2.56711e-10	-0.491088	1.53406e-07	-2.56711e-10	-0.430169	0.00016411	-2.56711e-10	-0.450493
121465903	chr12:121465903:G:T	2.75423e-11	-2.56711e-10	-0.499583	1.52005e-07	-2.56711e-10	-0.439346	0.000162701	-2.56711e-10	-0.459111
121465965	chr12:121465965:C:T	1.84612e-11	-2.56711e-10	-0.899631	1.01542e-07	-2.56711e-10	-0.842786	0.000103057	-2.56711e-10	-0.91575
121466567	chr12:121466567:G:A	2.37834e-11	-2.56711e-10	-0.646315	1.16613e-07	-2.56711e-10	-0.704396	0.00013838	-2.56711e-10	-0.621025
121466693	chr12:121466693:C:T	1.22601e-11	-2.56711e-10	-1.30896	6.46467e-08	-2.56711e-10	-1.29432	6.96974e-05	-2.56711e-10	-1.30687
121466722	chr12:121466722:C:G	1.26498e-11	-2.56711e-10	-1.27766	6.3939e-08	-2.56711e-10	-1.30533	7.06127e-05	-2.56711e-10	-1.29382
121468183	chr12:121468183:T:A	1.34289e-11	-1.2179	-3.18773e-10	6.53535e-08	-1.28345	-3.18773e-10	8.4997e-05	-1.10841	-3.18773e-10
121468361	chr12:121468361:G:C	1.31082e-11	-1.24207	-3.18773e-10	6.38602e-08	-1.30656	-3.18773e-10	8.28123e-05	-1.13445	-3.18773e-10
121468544	chr12:121468544:T:C	2.45536e-11	-2.56711e-10	-0.614447	1.13992e-07	-2.56711e-10	-0.727132	0.000136053	-2.56711e-10	-0.637985
121468717	chr12:121468717:G:A	2.50099e-11	-2.56711e-10	-0.596033	1.15819e-07	-2.56711e-10	-0.711231	0.000138338	-2.56711e-10	-0.621327
121468908	chr12:121468908:C:CCT	2.63773e-12	-1.96856	-0.876822	1.36641e-08	-1.81722	-1.03127	1.61226e-05	-1.82027	-0.950531
121469083	chr12:121469083:G:C	1.89611e-12	-1.95062	-1.22489	1.08633e-08	-1.93748	-1.14038	1.10319e-05	-1.9643	-1.18593
121469533	chr12:121469533:A:G	4.6163e-12	-1.84175	-0.443965	1.23792e-08	-1.92381	-1.02343	1.60512e-05	-1.94362	-0.831627
121470013	chr12:121470013:C:A	1.47745e-10	-2.56711e-10	1.18018	8.74329e-07	-2.56711e-10	1.3102	0.000940344	-2.56711e-10	1.29522
121470298	chr12:121470298:T:C	2.40184e-11	-2.56711e-10	-0.636483	1.12734e-07	-2.56711e-10	-0.738224	0.000140853	-2.56711e-10	-0.60331
121470706	chr12:121470706:A:G	8.54832e-12	-1.7035	0.0339348	9.95248e-08	-1.06725	0.204396	0.000107264	-1.00284	0.1271
121471090	chr12:121471090:G:C	4.0881e-11	-2.56711e-10	-0.104638	1.82882e-07	-2.56711e-10	-0.254418	0.000224616	-2.56711e-10	-0.136634
121471525	chr12:121471525:G:A	8.6092e-12	-1.66247	-3.18773e-10	4.51316e-08	-1.65368	-3.18773e-10	4.27948e-05	-1.79461	-3.18773e-10
121471770	chr12:121471770:T:C	1.81177e-11	-1.67377	0.755359	1.91039e-07	-1.01186	0.801081	0.000233611	-0.932203	0.834832
121472736	chr12:121472736:T:C	1.22585e-11	-2.56711e-10	-1.30908	6.41606e-08	-2.56711e-10	-1.30187	6.95706e-05	-2.56711e-10	-1.30869
121472993	chr12:121472993:T:C	1.23321e-11	-2.56711e-10	-1.3031	6.54108e-08	-2.56711e-10	-1.28257	7.06329e-05	-2.56711e-10	-1.29353
121473040	chr12:121473040:C:T	1.2752e-11	-2.56711e-10	-1.26962	6.9053e-08	-2.56711e-10	-1.22839	7.337e-05	-2.56711e-10	-1.25551
121473161	chr12:121473161:C:T	1.31659e-11	-1.23768	-3.18773e-10	6.41085e-08	-1.30268	-3.18773e-10	8.32216e-05	-1.12952	-3.18773e-10
121473492	chr12:121473492:G:A	2.76958e-11	-2.56711e-10	-0.494023	1.27207e-07	-2.56711e-10	-0.617446	0.0001529	-2.56711e-10	-0.521241
121473865	chr12:121473865:G:A	2.74461e-11	-2.56711e-10	-0.503082	1.19419e-07	-2.56711e-10	-0.680623	0.000150762	-2.56711e-10	-0.535323
121474240	chr12:121474240:A:G	5.16677e-12	-1.72779	-0.445268	1.95648e-08	-1.75496	-0.734569	2.6313e-05	-1.67974	-0.601226
121474459	chr12:121474459:TG:T	7.24554e-10	-2.56711e-10	2.77025	4.91311e-06	-2.56711e-10	3.0364	0.00554113	-2.56711e-10	3.06893
121474768	chr12:121474768:A:G	1.59853e-11	-2.56711e-10	-1.04364	8.87544e-08	-2.56711e-10	-0.977386	9.49045e-05	-2.56711e-10	-0.998156
121474998	chr12:121474998:T:C	2.63607e-11	-2.56711e-10	-0.543432	1.21883e-07	-2.56711e-10	-0.660196	0.000145715	-2.56711e-10	-0.569375
121475756	chr12:121475756:T:A	5.04774e-12	-1.77721	-0.419155	1.18373e-07	-0.8047	0.115278	7.39722e-05	-1.02272	-0.224622
121475891	chr12:121475891:C:T	2.80556e-11	-2.56711e-10	-0.481118	1.29037e-07	-2.56711e-10	-0.603162	0.000154894	-2.56711e-10	-0.508284
121476487	chr12:121476487:A:T	1.93902e-10	-2.56711e-10	1.45205	1.03188e-06	-2.56711e-10	1.47588	0.0012924	-2.56711e-10	1.61323
121476680	chr12:121476680:G:A	1.72513e-11	-2.56711e-10	-0.967418	9.67751e-08	-2.56711e-10	-0.890869	0.000102896	-2.56711e-10	-0.917314
121476954	chr12:121476954:G:A	9.77474e-12	-1.5355	-3.18773e-10	3.72068e-08	-1.84677	-3.18773e-10	4.68704e-05	-1.70364	-3.18773e-10
121476973	chr12:121476973:C:A	1.70699e-11	-2.56711e-10	-0.977988	8.09931e-08	-2.56711e-10	-1.0689	9.53097e-05	-2.56711e-10	-0.993896
121477005	chr12:121477005:T:A	4.90299e-12	-1.87777	-0.347685	9.68105e-08	-1.09777	0.207269	6.13067e-05	-1.28838	-0.146762
121477527	chr12:121477527:G:C	1.36224e-11	-2.56711e-10	-1.20359	6.74247e-08	-2.56711e-10	-1.25225	7.55617e-05	-2.56711e-10	-1.22608
121477545	chr12:121477545:A:G	1.70988e-11	-2.56711e-10	-0.976295	8.37122e-08	-2.56711e-10	-1.03587	9.82291e-05	-2.56711e-10	-0.963725
121477647	chr12:121477647:G:A	2.47133e-11	-2.56711e-10	-0.607963	1.1705e-07	-2.56711e-10	-0.700656	0.000137144	-2.56711e-10	-0.629996
121477655	chr12:121477655:G:T	1.95712e-11	-2.56711e-10	-0.841245	1.06723e-07	-2.56711e-10	-0.79302	0.00010875	-2.56711e-10	-0.861973
121477671	chr12:121477671:G:A	6.43367e-12	-1.80516	-0.1486	2.83842e-08	-1.63248	-0.48494	4.00911e-05	-1.51184	-0.348037
121479025	chr12:121479025:G:A	3.1992e-11	-2.56711e-10	-0.349818	1.3969e-07	-2.56711e-10	-0.523832	0.000178773	-2.56711e-10	-0.364912
121479104	chr12:121479104:G:A	2.20101e-11	-2.56711e-10	-0.723801	1.07615e-07	-2.56711e-10	-0.784698	0.000126392	-2.56711e-10	-0.71164
121479110	chr12:121479110:G:A	1.50002e-11	-2.56711e-10	-1.10724	7.32019e-08	-2.56711e-10	-1.17004	8.37459e-05	-2.56711e-10	-1.12324
121479614	chr12:121479614:A:C	2.19495e-11	-2.56711e-10	-0.726562	1.0472e-07	-2.56711e-10	-0.811966	0.000121952	-2.56711e-10	-0.747398
121479823	chr12:121479823:T:A	5.30297e-11	-2.56711e-10	0.155549	3.60119e-07	-2.56711e-10	0.423176	0.000349934	-2.56711e-10	0.306717
121480704	chr12:121480704:G:A	1.80524e-11	-2.56711e-10	-0.922028	8.74916e-08	-2.56711e-10	-0.991716	0.00010265	-2.56711e-10	-0.919705
121480799	chr12:121480799:T:C	1.92082e-11	-2.56711e-10	-0.859968	1.10715e-07	-2.56711e-10	-0.756296	0.000115972	-2.56711e-10	-0.797683
121480918	chr12:121480918:GTGTTTTTTTTGT:G	1.30216e-11	-1.24869	-3.18773e-10	7.05791e-08	-1.20652	-3.18773e-10	8.73675e-05	-1.0809	-3.18773e-10
121481006	chr12:121481006:T:C	6.42374e-12	-1.87977	-0.0755352	1.32725e-07	-1.11212	0.537143	8.37049e-05	-1.27631	0.152582
121481125	chr12:121481125:T:G	1.33592e-11	-1.2231	-3.18773e-10	7.01683e-08	-1.21236	-3.18773e-10	8.63802e-05	-1.09227	-3.18773e-10
121481151	chr12:121481151:C:T	7.06185e-12	-0.966722	-0.893876	3.72547e-08	-0.970331	-0.87515	4.30517e-05	-0.880539	-0.908087
121482590	chr12:121482590:G:A	2.36991e-12	-1.96199	-0.990463	1.44444e-08	-1.75891	-1.03405	1.46643e-05	-1.85893	-1.00669
121482672	chr12:121482672:C:T	7.28692e-12	-1.82922	-3.18773e-10	5.28838e-08	-1.49516	-3.18773e-10	5.6518e-05	-1.51647	-3.18773e-10
121482831	chr12:121482831:T:C	2.10988e-11	-2.56711e-10	-0.766088	1.00971e-07	-2.56711e-10	-0.848424	0.000117448	-2.56711e-10	-0.785033
121482832	chr12:121482832:G:A	3.11505e-11	-2.56711e-10	-0.376473	1.36575e-07	-2.56711e-10	-0.546385	0.000173951	-2.56711e-10	-0.392256
121483031	chr12:121483031:G:T	3.17227e-11	-2.56711e-10	-0.358271	1.38816e-07	-2.56711e-10	-0.530107	0.000177136	-2.56711e-10	-0.374111
121483077	chr12:121483077:C:T	1.68168e-11	-1.82506	0.832137	3.14153e-07	-0.943961	1.23058	0.000238488	-1.11499	1.03828
121483105	chr12:121483105:G:A	1.26883e-11	-2.56711e-10	-1.27462	6.43476e-08	-2.56711e-10	-1.29896	7.14265e-05	-2.56711e-10	-1.28236
121484569	chr12:121484569:G:C	1.57831e-11	-1.05637	-3.18773e-10	6.25934e-08	-1.3266	-3.18773e-10	7.53589e-05	-1.22877	-3.18773e-10
121485709	chr12:121485709:T:C	1.2702e-11	-2.56711e-10	-1.27355	6.49679e-08	-2.56711e-10	-1.28937	7.18465e-05	-2.56711e-10	-1.2765
121486045	chr12:121486045:G:A	3.6383e-11	-2.56711e-10	-0.221204	2.28141e-07	-2.56711e-10	-0.0332946	0.000230805	-2.56711e-10	-0.109455
121486529	chr12:121486529:G:T	1.10054e-11	-1.90368	0.486762	1.20393e-07	-1.19176	0.519266	0.000108782	-1.32623	0.464554
121487005	chr12:121487005:C:T	1.34335e-11	-2.56711e-10	-1.21755	7.48071e-08	-2.56711e-10	-1.14835	7.92592e-05	-2.56711e-10	-1.1783
121487425	chr12:121487425:G:A	3.88047e-11	-2.56711e-10	-0.156764	1.97141e-07	-2.56711e-10	-0.179341	0.000213588	-2.56711e-10	-0.18698
121487665	chr12:121487665:A:G	5.25694e-12	-1.58589	-0.569862	4.6385e-08	-1.48986	-0.136421	4.29077e-05	-1.45361	-0.338366
121487868	chr12:121487868:G:A	2.47261e-11	-1.31158	0.704129	2.81259e-07	-1.16489	1.34091	0.00024451	-1.09954	1.04777
121488162	chr12:121488162:A:G	6.78855e-11	0.402519	-3.18773e-10	8.62954e-08	-1.00548	-3.18773e-10	9.3708e-05	-1.01084	-3.18773e-10
121488517	chr12:121488517:T:C	1.53699e-11	-1.08289	-3.18773e-10	6.00112e-08	-1.36873	-3.18773e-10	7.22377e-05	-1.27107	-3.18773e-10
121488740	chr12:121488740:C:G	1.29322e-11	-1.87271	0.617126	1.17995e-07	-1.89576	1.20315	9.2456e-05	-1.91098	0.886686
121489050	chr12:121489050:C:T	5.67534e-11	-2.56711e-10	0.223411	2.44955e-07	-2.56711e-10	0.0378155	0.000302219	-2.56711e-10	0.160125
121489144	chr12:121489144:C:T	2.14603e-11	-1.35964	0.610538	2.37856e-07	-1.22202	1.23043	0.000208148	-1.15658	0.9438
121489585	chr12:121489585:G:A	4.83352e-11	-2.56711e-10	0.062855	3.25621e-07	-2.56711e-10	0.322477	0.00031752	-2.56711e-10	0.209514
121489669	chr12:121489669:G:T	2.07347e-11	-2.56711e-10	-0.783494	9.8758e-08	-2.56711e-10	-0.870586	0.000121098	-2.56711e-10	-0.754429
121489800	chr12:121489800:G:A	2.32115e-11	-1.40269	0.73203	2.60373e-07	-1.26942	1.36828	0.000226387	-1.2073	1.07852
121490569	chr12:121490569:C:T	1.05337e-11	-1.80674	0.346015	1.06117e-07	-0.63118	-0.167537	9.55859e-05	-0.948433	-0.0425695
121490647	chr12:121490647:T:G	5.34751e-11	-2.56711e-10	0.163912	3.61832e-07	-2.56711e-10	0.427921	0.000352516	-2.56711e-10	0.314067
121490842	chr12:121490842:G:A	2.24728e-11	-2.56711e-10	-0.702998	1.06298e-07	-2.56711e-10	-0.797014	0.000131541	-2.56711e-10	-0.67171
121491033	chr12:121491033:A:G	4.39683e-12	-1.53406	-0.800356	3.59363e-08	-1.44981	-0.431704	3.45594e-05	-1.40268	-0.605671
121491252	chr12:121491252:G:A	5.87459e-12	-1.83033	-0.214341	4.25849e-08	-1.80464	0.0928827	4.10734e-05	-1.92076	0.0850884
121491304	chr12:121491304:G:C	2.11408e-11	-2.56711e-10	-0.764101	1.0368e-07	-2.56711e-10	-0.821946	0.000121294	-2.56711e-10	-0.752809
121491552	chr12:121491552:G:A	1.84792e-11	-1.45653	0.557877	2.01254e-07	-1.32776	1.16907	0.000175745	-1.26952	0.887528
121491582	chr12:121491582:C:A	1.33389e-11	-2.56711e-10	-1.22462	6.81543e-08	-2.56711e-10	-1.24148	7.64569e-05	-2.56711e-10	-1.2143
121491651	chr12:121491651:G:A	2.1881e-11	-2.56711e-10	-0.729688	1.02729e-07	-2.56711e-10	-0.831166	0.000120807	-2.56711e-10	-0.756834
121492209	chr12:121492209:T:A	7.60532e-12	-1.78646	-3.18773e-10	4.1353e-08	-1.74111	-3.18773e-10	3.9511e-05	-1.87445	-3.18773e-10
121492368	chr12:121492368:C:T	1.74246e-11	-2.56711e-10	-0.95742	8.57926e-08	-2.56711e-10	-1.01133	0.000102507	-2.56711e-10	-0.9211
121492686	chr12:121492686:G:A	2.26715e-11	-2.56711e-10	-0.694196	1.05784e-07	-2.56711e-10	-0.801856	0.000125731	-2.56711e-10	-0.716881
121493237	chr12:121493237:C:A	2.89143e-10	-2.56711e-10	1.85162	1.54031e-06	-2.56711e-10	1.87648	0.00198023	-2.56711e-10	2.03994
121493309	chr12:121493309:T:C	1.45106e-11	-2.56711e-10	-1.14042	7.17743e-08	-2.56711e-10	-1.18973	8.1271e-05	-2.56711e-10	-1.15324
121493408	chr12:121493408:T:A	7.99402e-12	-1.51233	-0.224277	7.22173e-08	-1.40783	0.224252	6.97005e-05	-1.35843	0.0516141
121493498	chr12:121493498:G:A	1.2428e-11	-2.56711e-10	-1.29535	6.38127e-08	-2.56711e-10	-1.30731	7.00972e-05	-2.56711e-10	-1.30114
121493652	chr12:121493652:A:T	2.27982e-11	-2.56711e-10	-0.688621	1.22756e-07	-2.56711e-10	-0.65306	0.00012463	-2.56711e-10	-0.72568
121494047	chr12:121494047:G:A	1.46757e-11	-2.56711e-10	-1.12911	7.19567e-08	-2.56711e-10	-1.18719	8.46807e-05	-2.56711e-10	-1.11214
121494061	chr12:121494061:T:C	2.38633e-12	-1.78436	-1.16119	1.13003e-08	-1.95246	-1.08597	1.19466e-05	-1.97108	-1.0995
121494121	chr12:121494121:A:G	6.33574e-12	-1.9691	-3.18773e-10	4.49229e-08	-1.65831	-3.18773e-10	3.85919e-05	-1.89798	-3.18773e-10
121494721	chr12:121494721:A:G	1.23592e-11	-2.56711e-10	-1.30091	6.53276e-08	-2.56711e-10	-1.28384	7.04037e-05	-2.56711e-10	-1.29678
121495309	chr12:121495309:C:T	1.09891e-11	-1.5011	0.0826993	1.05238e-07	-1.34037	0.533336	0.000100295	-1.27068	0.327764
121495632	chr12:121495632:C:T	3.72067e-11	-2.56711e-10	-0.198816	1.73737e-07	-2.56711e-10	-0.305715	0.000226017	-2.56711e-10	-0.130415
121495853	chr12:121495853:G:A	8.37584e-12	-1.68995	-3.18773e-10	4.90237e-08	-1.57095	-3.18773e-10	5.66425e-05	-1.51427	-3.18773e-10
121495860	chr12:121495860:C:T	7.57418e-12	-1.50151	-0.289047	7.45917e-08	-1.34764	0.19641	6.80215e-05	-1.30277	-0.0284367
121496665	chr12:121496665:T:C	1.80124e-11	-2.56711e-10	-0.924246	1.0123e-07	-2.56711e-10	-0.84586	0.000105673	-2.56711e-10	-0.890681
121496768	chr12:121496768:G:A	1.29256e-11	-2.56711e-10	-1.2561	6.53871e-08	-2.56711e-10	-1.28293	7.26537e-05	-2.56711e-10	-1.26532
121498069	chr12:121498069:CTG:C	1.22643e-11	-2.56711e-10	-1.30861	6.42647e-08	-2.56711e-10	-1.30025	6.96893e-05	-2.56711e-10	-1.30698
121498205	chr12:121498205:T:A	2.38897e-11	-2.56711e-10	-0.641858	1.12693e-07	-2.56711e-10	-0.738592	0.000140281	-2.56711e-10	-0.607377
121498334	chr12:121498334:A:G	1.82736e-11	-2.56711e-10	-0.909848	8.7979e-08	-2.56711e-10	-0.98616	0.000104958	-2.56711e-10	-0.897467
121498584	chr12:121498584:C:A	1.65144e-11	-2.56711e-10	-1.01107	8.14125e-08	-2.56711e-10	-1.06373	9.71884e-05	-2.56711e-10	-0.974376
121498965	chr12:121498965:A:G	4.22296e-12	-1.7773	-0.597465	2.02581e-08	-1.60833	-0.846368	2.79149e-05	-1.47357	-0.748294
121499173	chr12:121499173:C:T	1.43621e-11	-2.56711e-10	-1.15071	7.12213e-08	-2.56711e-10	-1.19747	7.89573e-05	-2.56711e-10	-1.18212
121499181	chr12:121499181:G:A	1.94436e-11	-2.56711e-10	-0.847788	9.47686e-08	-2.56711e-10	-0.911821	0.000115496	-2.56711e-10	-0.801793
121499214	chr12:121499214:G:A	2.68684e-11	-2.56711e-10	-0.524353	1.47394e-07	-2.56711e-10	-0.470147	0.000158645	-2.56711e-10	-0.484362
121499432	chr12:121499432:T:A	4.1843e-12	-1.11899	-1.26498	2.21384e-08	-1.18237	-1.18358	2.39857e-05	-1.13669	-1.23688
121499448	chr12:121499448:T:C	7.00001e-12	-1.95322	0.083832	4.67068e-08	-1.89055	0.271183	4.92655e-05	-1.85514	0.201339
121499821	chr12:121499821:G:A	1.76952e-11	-2.56711e-10	-0.94201	8.41703e-08	-2.56711e-10	-1.03042	9.95383e-05	-2.56711e-10	-0.950485
121499834	chr12:121499834:T:C	5.69834e-12	-1.53908	-0.536045	5.07736e-08	-1.41257	-0.123313	4.85639e-05	-1.35937	-0.308776
121500386	chr12:121500386:G:A	1.23277e-11	-2.56711e-10	-1.30346	6.36954e-08	-2.56711e-10	-1.30915	6.99208e-05	-2.56711e-10	-1.30366
121500439	chr12:121500439:G:A	2.36784e-11	-2.56711e-10	-0.650742	1.07734e-07	-2.56711e-10	-0.783598	0.000133167	-2.56711e-10	-0.659421
121500803	chr12:121500803:A:C	2.02487e-10	-2.56711e-10	1.49537	1.0542e-06	-2.56711e-10	1.49728	0.0013449	-2.56711e-10	1.65305
121500967	chr12:121500967:G:A	6.83001e-12	-1.89398	-3.18773e-10	3.61651e-08	-1.87516	-3.18773e-10	3.60332e-05	-1.96659	-3.18773e-10
121501096	chr12:121501096:A:G	5.63222e-12	-1.52577	-0.561029	5.09059e-08	-1.39563	-0.137648	4.79994e-05	-1.34719	-0.332648
121501194	chr12:121501194:CAG:C	1.37943e-11	-2.56711e-10	-1.19105	7.45769e-08	-2.56711e-10	-1.15143	8.11392e-05	-2.56711e-10	-1.15486
121501695	chr12:121501695:A:G	8.31989e-12	-1.69665	-3.18773e-10	4.87301e-08	-1.57696	-3.18773e-10	5.61663e-05	-1.52271	-3.18773e-10
121501697	chr12:121501697:TGCAACCTCC:T	2.32646e-11	-2.56711e-10	-0.668371	1.05985e-07	-2.56711e-10	-0.799965	0.00013083	-2.56711e-10	-0.677128
121501957	chr12:121501957:T:G	8.01647e-12	-1.37288	-0.360928	4.73617e-08	-1.44051	-0.164931	5.15144e-05	-1.34009	-0.269075
121501958	chr12:121501958:G:A	2.14162e-12	-1.77203	-1.28172	1.32266e-08	-1.58222	-1.29881	1.62381e-05	-1.46321	-1.30045
121502040	chr12:121502040:C:T	1.36732e-11	-2.56711e-10	-1.19987	7.38195e-08	-2.56711e-10	-1.16164	8.03292e-05	-2.56711e-10	-1.16489
121502567	chr12:121502567:G:A	4.63732e-12	-1.45348	-0.827686	3.80699e-08	-1.29128	-0.532552	3.81984e-05	-1.22178	-0.686457
121503037	chr12:121503037:G:A	1.35602e-11	-2.56711e-10	-1.20817	7.66301e-08	-2.56711e-10	-1.12427	7.90305e-05	-2.56711e-10	-1.18119
121503294	chr12:121503294:T:G	1.64356e-11	-2.56711e-10	-1.01586	7.8014e-08	-2.56711e-10	-1.10637	8.99416e-05	-2.56711e-10	-1.05187
121503720	chr12:121503720:C:A	4.58947e-11	-2.56711e-10	0.0110446	3.09898e-07	-2.56711e-10	0.272983	0.000299005	-2.56711e-10	0.149433
121503962	chr12:121503962:G:A	8.10837e-12	-1.76051	0.0381002	3.56807e-08	-1.56643	-0.322221	5.14801e-05	-1.43395	-0.175886
121504290	chr12:121504290:G:A	2.06605e-11	-2.56711e-10	-0.787081	9.64759e-08	-2.56711e-10	-0.893966	0.00011395	-2.56711e-10	-0.815269
121504443	chr12:121504443:G:A	1.23185e-11	-2.56711e-10	-1.3042	6.49129e-08	-2.56711e-10	-1.29021	7.01125e-05	-2.56711e-10	-1.30093
121505066	chr12:121505066:G:A	1.70141e-11	-2.56711e-10	-0.981263	8.36424e-08	-2.56711e-10	-1.03671	0.000100289	-2.56711e-10	-0.942975
121505093	chr12:121505093:G:A	6.7698e-12	-1.81665	-0.0861869	2.97934e-08	-1.64345	-0.425525	4.21026e-05	-1.52217	-0.288753
121506064	chr12:121506064:C:CA	1.63945e-11	-1.01836	-3.18773e-10	5.9922e-08	-1.37022	-3.18773e-10	7.02821e-05	-1.29851	-3.18773e-10
121506069	chr12:121506069:GCGCACTCAT:G	1.60885e-11	-1.0372	-3.18773e-10	5.90288e-08	-1.38523	-3.18773e-10	6.91775e-05	-1.31435	-3.18773e-10
121506081	chr12:121506081:T:TGTC	1.58829e-11	-1.05006	-3.18773e-10	5.8433e-08	-1.39538	-3.18773e-10	6.84331e-05	-1.32517	-3.18773e-10
121506085	chr12:121506085:CTGT:C	1.61924e-11	-1.03076	-3.18773e-10	5.93365e-08	-1.38003	-3.18773e-10	6.95545e-05	-1.30892	-3.18773e-10
121506094	chr12:121506094:A:G	1.64674e-11	-1.01392	-3.18773e-10	6.01356e-08	-1.36666	-3.18773e-10	7.05464e-05	-1.29476	-3.18773e-10
121506096	chr12:121506096:AACTCCTG:A	1.63393e-11	-1.02173	-3.18773e-10	5.9761e-08	-1.37291	-3.18773e-10	7.00835e-05	-1.30134	-3.18773e-10
121506267	chr12:121506267:G:A	4.48587e-11	-2.56711e-10	-0.011786	3.02303e-07	-2.56711e-10	0.248172	0.000291811	-2.56711e-10	0.125079
121506275	chr12:121506275:G:A	2.08457e-12	-1.80872	-1.27202	1.26502e-08	-1.63308	-1.29251	1.54149e-05	-1.52106	-1.29463
121506356	chr12:121506356:G:C	3.94204e-11	-2.56711e-10	-0.141022	2.63361e-07	-2.56711e-10	0.110266	0.000254632	-2.56711e-10	-0.0112095
121506542	chr12:121506542:C:G	7.45542e-12	-1.79237	-0.0139969	3.28279e-08	-1.60805	-0.363932	4.68325e-05	-1.48183	-0.222617
121506665	chr12:121506665:C:T	1.25977e-11	-2.56711e-10	-1.28179	6.86468e-08	-2.56711e-10	-1.23428	7.25373e-05	-2.56711e-10	-1.26693
121507027	chr12:121507027:G:A	1.50749e-11	-2.56711e-10	-1.10228	7.26099e-08	-2.56711e-10	-1.17816	8.29608e-05	-2.56711e-10	-1.13266
121507179	chr12:121507179:ACATGGGAGACCC:A	1.23081e-11	-2.56711e-10	-1.30504	6.481e-08	-2.56711e-10	-1.2918	7.00374e-05	-2.56711e-10	-1.302
121507511	chr12:121507511:C:G	1.23159e-11	-2.56711e-10	-1.30442	6.48864e-08	-2.56711e-10	-1.29062	7.00933e-05	-2.56711e-10	-1.3012
121507512	chr12:121507512:T:C	2.01449e-12	-1.82084	-1.2941	1.22956e-08	-1.64848	-1.30554	1.4941e-05	-1.54019	-1.30672
121507812	chr12:121507812:ACCAG:A	1.52352e-11	-2.56711e-10	-1.0917	7.32214e-08	-2.56711e-10	-1.16977	8.37824e-05	-2.56711e-10	-1.1228
121507909	chr12:121507909:G:A	7.3448e-12	-1.78026	-0.041048	3.24592e-08	-1.59625	-0.387023	4.64357e-05	-1.46558	-0.247381
121507944	chr12:121507944:G:A	1.4934e-11	-2.56711e-10	-1.11167	7.26654e-08	-2.56711e-10	-1.17739	8.61097e-05	-2.56711e-10	-1.09541
121508072	chr12:121508072:T:A	2.40011e-11	-2.56711e-10	-0.637204	1.15223e-07	-2.56711e-10	-0.716386	0.000143544	-2.56711e-10	-0.584388
121508569	chr12:121508569:A:G	1.44923e-11	-2.56711e-10	-1.14169	8.36157e-08	-2.56711e-10	-1.03703	8.5012e-05	-2.56711e-10	-1.10824
121508613	chr12:121508613:A:G	1.79555e-11	-2.56711e-10	-0.927406	9.92957e-08	-2.56711e-10	-0.865157	0.000108646	-2.56711e-10	-0.86293
121509062	chr12:121509062:C:T	1.33595e-11	-1.65504	0.431963	6.01288e-08	-1.3931	0.0263296	8.87721e-05	-1.25941	0.19445
121509119	chr12:121509119:T:C	2.65206e-11	-2.56711e-10	-0.537382	1.27129e-07	-2.56711e-10	-0.618054	0.000158806	-2.56711e-10	-0.483347
121510300	chr12:121510300:C:T	7.96008e-12	-1.74087	-3.18773e-10	3.44582e-08	-1.92351	-3.18773e-10	3.96739e-05	-1.87033	-3.18773e-10
121510368	chr12:121510368:C:A	1.26259e-11	-2.56711e-10	-1.27955	6.90298e-08	-2.56711e-10	-1.22872	7.27053e-05	-2.56711e-10	-1.26461
121510626	chr12:121510626:C:G	1.57261e-11	-2.56711e-10	-1.05998	7.90807e-08	-2.56711e-10	-1.09279	8.6237e-05	-2.56711e-10	-1.09393
121510925	chr12:121510925:G:A	1.20968e-11	-1.9425	0.620132	4.5252e-08	-1.80036	0.149346	6.30824e-05	-1.72875	0.322168
121511347	chr12:121511347:C:T	6.34289e-12	-1.96797	-3.18773e-10	3.76929e-08	-1.83379	-3.18773e-10	3.75268e-05	-1.92597	-3.18773e-10
121511474	chr12:121511474:C:T	1.89679e-12	-1.9725	-1.20264	1.45208e-08	-1.48043	-1.30724	1.3949e-05	-1.61382	-1.3018
121511761	chr12:121511761:G:C	2.17771e-11	-2.56711e-10	-0.734444	9.73242e-08	-2.56711e-10	-0.885212	0.00011769	-2.56711e-10	-0.78297
121512101	chr12:121512101:C:CA	1.28793e-11	-2.56711e-10	-1.25968	6.59133e-08	-2.56711e-10	-1.27492	7.21794e-05	-2.56711e-10	-1.27187
121512270	chr12:121512270:G:A	2.28636e-11	-2.56711e-10	-0.685759	1.1221e-07	-2.56711e-10	-0.742887	0.000133177	-2.56711e-10	-0.659349
121512515	chr12:121512515:C:G	1.41693e-11	-2.56711e-10	-1.16423	6.8067e-08	-2.56711e-10	-1.24277	7.71393e-05	-2.56711e-10	-1.20541
121512852	chr12:121512852:A:G	4.08155e-12	-1.87695	-0.531875	3.07023e-08	-1.89695	-0.141975	3.04506e-05	-1.82273	-0.312193
121513206	chr12:121513206:G:A	1.83702e-11	-2.56711e-10	-0.904577	8.4298e-08	-2.56711e-10	-1.0289	0.000100064	-2.56711e-10	-0.945215
121514124	chr12:121514124:G:A	6.47811e-12	-1.94688	-3.18773e-10	3.31534e-08	-1.96211	-3.18773e-10	3.87835e-05	-1.89303	-3.18773e-10
121514358	chr12:121514358:G:T	1.52479e-11	-2.56711e-10	-1.09086	7.54671e-08	-2.56711e-10	-1.13956	8.72299e-05	-2.56711e-10	-1.08248
121515725	chr12:121515725:C:T	1.23565e-11	-2.56711e-10	-1.30112	6.44567e-08	-2.56711e-10	-1.29727	6.98802e-05	-2.56711e-10	-1.30424
121515770	chr12:121515770:G:A	2.27518e-11	-2.56711e-10	-0.690661	1.07298e-07	-2.56711e-10	-0.787652	0.000130811	-2.56711e-10	-0.677272
121515827	chr12:121515827:G:A	2.54562e-12	-1.74854	-1.13239	9.45327e-09	-1.96273	-1.25417	1.05452e-05	-1.97179	-1.22357
121516922	chr12:121516922:G:A	1.53652e-11	-2.56711e-10	-1.0832	7.61402e-08	-2.56711e-10	-1.13068	8.46528e-05	-2.56711e-10	-1.11247
121517081	chr12:121517081:A:G	1.50695e-11	-2.56711e-10	-1.10263	7.46841e-08	-2.56711e-10	-1.14999	8.61853e-05	-2.56711e-10	-1.09453
121517319	chr12:121517319:T:C	1.22556e-11	-2.56711e-10	-1.30932	6.36889e-08	-2.56711e-10	-1.30925	6.95082e-05	-2.56711e-10	-1.30958
121517431	chr12:121517431:G:A	6.37532e-12	-1.96287	-3.18773e-10	3.81922e-08	-1.82063	-3.18773e-10	3.81479e-05	-1.90956	-3.18773e-10
121517770	chr12:121517770:C:T	1.50413e-11	-2.56711e-10	-1.10451	7.45544e-08	-2.56711e-10	-1.15173	8.60149e-05	-2.56711e-10	-1.09651
121517825	chr12:121517825:G:A	1.93149e-11	-2.56711e-10	-0.854429	9.2697e-08	-2.56711e-10	-0.933923	0.000110992	-2.56711e-10	-0.841573
121517911	chr12:121517911:G:A	1.51984e-11	-2.56711e-10	-1.09412	8.10449e-08	-2.56711e-10	-1.06826	9.07874e-05	-2.56711e-10	-1.04251
121517920	chr12:121517920:T:TTC	1.52645e-11	-2.56711e-10	-1.08977	7.55185e-08	-2.56711e-10	-1.13888	8.732e-05	-2.56711e-10	-1.08145
121517958	chr12:121517958:T:C	1.22514e-11	-2.56711e-10	-1.30966	6.45525e-08	-2.56711e-10	-1.29578	6.96329e-05	-2.56711e-10	-1.30779
121518391	chr12:121518391:G:GAA	1.41121e-11	-2.56711e-10	-1.16827	7.03049e-08	-2.56711e-10	-1.21042	7.80594e-05	-2.56711e-10	-1.19356
121518493	chr12:121518493:C:T	1.39755e-11	-2.56711e-10	-1.178	6.97365e-08	-2.56711e-10	-1.21854	7.73758e-05	-2.56711e-10	-1.20235
121518504	chr12:121518504:A:G	1.27976e-11	-2.56711e-10	-1.26605	6.47041e-08	-2.56711e-10	-1.29343	7.20098e-05	-2.56711e-10	-1.27423
121518562	chr12:121518562:C:T	1.54669e-11	-2.56711e-10	-1.0766	7.64328e-08	-2.56711e-10	-1.12685	8.85044e-05	-2.56711e-10	-1.06798
121518591	chr12:121518591:G:A	8.6326e-11	0.642826	-3.18773e-10	5.12755e-08	-1.52605	-3.18773e-10	4.97024e-05	-1.64497	-3.18773e-10
121518630	chr12:121518630:C:G	6.6258e-12	-1.84613	-0.0781994	5.52829e-08	-1.82711	0.376312	5.13465e-05	-1.79522	0.182786
121518944	chr12:121518944:T:C	1.502e-11	-2.56711e-10	-1.10592	7.44678e-08	-2.56711e-10	-1.15289	8.58964e-05	-2.56711e-10	-1.09789
121518997	chr12:121518997:G:A	1.85898e-11	-2.56711e-10	-0.892692	1.17183e-07	-2.56711e-10	-0.699521	0.00011479	-2.56711e-10	-0.807926
121519596	chr12:121519596:G:A	1.43963e-11	-2.56711e-10	-1.14833	7.64939e-08	-2.56711e-10	-1.12605	8.54388e-05	-2.56711e-10	-1.10323
121519686	chr12:121519686:A:C	1.30275e-11	-2.56711e-10	-1.24824	6.54714e-08	-2.56711e-10	-1.28165	7.31896e-05	-2.56711e-10	-1.25797
121519832	chr12:121519832:A:G	6.3435e-12	-1.96787	-3.18773e-10	3.63057e-08	-1.87128	-3.18773e-10	3.64033e-05	-1.95637	-3.18773e-10
121519974	chr12:121519974:C:A	2.57593e-11	-2.56711e-10	-0.56651	1.17742e-07	-2.56711e-10	-0.694763	0.000141051	-2.56711e-10	-0.601909
121520049	chr12:121520049:C:T	1.52205e-11	-2.56711e-10	-1.09266	7.53521e-08	-2.56711e-10	-1.14109	8.71098e-05	-2.56711e-10	-1.08386
121520807	chr12:121520807:A:G	6.37099e-12	-1.96355	-3.18773e-10	3.82439e-08	-1.81927	-3.18773e-10	3.79293e-05	-1.9153	-3.18773e-10
121521170	chr12:121521170:AG:A	3.75145e-12	-1.47035	-1.02281	1.55331e-08	-1.85508	-0.865208	1.68598e-05	-1.77091	-0.955193
121521278	chr12:121521278:C:T	8.02444e-12	-1.73281	-3.18773e-10	3.31858e-08	-1.96114	-3.18773e-10	3.58662e-05	-1.97123	-3.18773e-10
121521343	chr12:121521343:G:A	1.39246e-11	-2.56711e-10	-1.18164	7.16235e-08	-2.56711e-10	-1.19184	8.04203e-05	-2.56711e-10	-1.16376
121521901	chr12:121521901:C:G	2.62748e-12	-1.65802	-1.19125	1.30803e-08	-1.90763	-0.984517	1.26316e-05	-1.92193	-1.09289
121521987	chr12:121521987:C:T	3.86922e-12	-1.43881	-1.02344	1.59031e-08	-1.83215	-0.864596	1.72815e-05	-1.74553	-0.955856
121522044	chr12:121522044:A:G	1.50904e-11	-2.56711e-10	-1.10125	7.4753e-08	-2.56711e-10	-1.14907	8.63622e-05	-2.56711e-10	-1.09248
121522069	chr12:121522069:C:T	1.22511e-11	-2.56711e-10	-1.30969	6.44856e-08	-2.56711e-10	-1.29682	6.96062e-05	-2.56711e-10	-1.30817
121522669	chr12:121522669:G:A	1.29301e-11	-2.56711e-10	-1.25574	6.54661e-08	-2.56711e-10	-1.28173	7.27679e-05	-2.56711e-10	-1.26375
121522677	chr12:121522677:G:A	2.63286e-12	-1.952	-0.89523	3.2988e-08	-1.43697	-0.530149	2.64027e-05	-1.50931	-0.768249
121522831	chr12:121522831:G:C	8.13847e-12	-1.7187	-3.18773e-10	3.45251e-08	-1.92157	-3.18773e-10	3.88633e-05	-1.89098	-3.18773e-10
121523269	chr12:121523269:G:A	1.41395e-11	-2.56711e-10	-1.16633	7.04347e-08	-2.56711e-10	-1.20857	7.82316e-05	-2.56711e-10	-1.19135
121523287	chr12:121523287:C:T	1.31756e-11	-2.56711e-10	-1.23694	6.59755e-08	-2.56711e-10	-1.27398	7.39206e-05	-2.56711e-10	-1.24804
121523448	chr12:121523448:C:T	1.41089e-11	-2.56711e-10	-1.1685	7.48195e-08	-2.56711e-10	-1.14818	8.34675e-05	-2.56711e-10	-1.12657
121523554	chr12:121523554:C:T	2.24085e-11	-2.56711e-10	-0.705863	1.10123e-07	-2.56711e-10	-0.761664	0.000130501	-2.56711e-10	-0.679645
121524144	chr12:121524144:T:C	2.85436e-12	-1.97243	-0.794022	2.22237e-08	-1.64637	-0.715729	2.26412e-05	-1.7275	-0.703755
121524696	chr12:121524696:G:A	2.51907e-12	-1.80374	-1.08767	9.60769e-09	-1.97183	-1.22886	1.08938e-05	-1.97072	-1.19211
121524963	chr12:121524963:C:CT	1.49464e-11	-2.56711e-10	-1.11083	6.97414e-08	-2.56711e-10	-1.21846	8.08433e-05	-2.56711e-10	-1.15851
121524966	chr12:121524966:G:A	1.28535e-11	-2.56711e-10	-1.26169	6.51835e-08	-2.56711e-10	-1.28605	7.23684e-05	-2.56711e-10	-1.26926
121525041	chr12:121525041:T:A	8.64229e-11	0.643949	-3.18773e-10	5.09157e-08	-1.53309	-3.18773e-10	4.92513e-05	-1.65409	-3.18773e-10
121525228	chr12:121525228:A:G	2.65696e-12	-1.64513	-1.19299	1.31326e-08	-1.9015	-0.986659	1.26601e-05	-1.91757	-1.09501
121525433	chr12:121525433:G:A	1.46939e-11	-2.56711e-10	-1.12787	7.30784e-08	-2.56711e-10	-1.17173	8.4044e-05	-2.56711e-10	-1.11969
121526572	chr12:121526572:T:TA	6.40455e-12	-1.9583	-3.18773e-10	3.53889e-08	-1.89686	-3.18773e-10	3.59161e-05	-1.96984	-3.18773e-10
121527023	chr12:121527023:G:A	1.33615e-11	-2.56711e-10	-1.22293	6.71505e-08	-2.56711e-10	-1.25632	7.43186e-05	-2.56711e-10	-1.24267
121527132	chr12:121527132:C:G	1.48649e-11	-2.56711e-10	-1.1163	7.3796e-08	-2.56711e-10	-1.16195	8.50513e-05	-2.56711e-10	-1.10777
121527196	chr12:121527196:C:CCCG	1.23011e-11	-2.56711e-10	-1.30561	6.40539e-08	-2.56711e-10	-1.30353	6.95279e-05	-2.56711e-10	-1.3093
121528416	chr12:121528416:G:A	1.86314e-11	-2.56711e-10	-0.890454	8.96652e-08	-2.56711e-10	-0.967177	0.00010326	-2.56711e-10	-0.91378
121528588	chr12:121528588:A:C	1.22633e-11	-2.56711e-10	-1.30869	6.50084e-08	-2.56711e-10	-1.28874	6.98522e-05	-2.56711e-10	-1.30465
121528771	chr12:121528771:T:C	2.82404e-12	-1.91664	-0.860497	3.9666e-08	-1.29211	-0.490658	3.15126e-05	-1.37084	-0.729801
121528821	chr12:121528821:A:T	1.29308e-11	-2.56711e-10	-1.25569	6.5468e-08	-2.56711e-10	-1.2817	7.27711e-05	-2.56711e-10	-1.26371
121528849	chr12:121528849:T:C	1.92948e-12	-1.85269	-1.30537	9.04968e-09	-1.97088	-1.28965	9.68832e-06	-1.97055	-1.30956
121528850	chr12:121528850:G:A	1.94897e-12	-1.85495	-1.29305	9.99143e-09	-1.97178	-1.18975	1.01304e-05	-1.96686	-1.26863
121529759	chr12:121529759:G:A	1.45136e-11	-2.56711e-10	-1.14022	7.22913e-08	-2.56711e-10	-1.18256	8.29943e-05	-2.56711e-10	-1.13226
121530152	chr12:121530152:C:T	1.23091e-11	-2.56711e-10	-1.30497	6.5828e-08	-2.56711e-10	-1.27621	7.03172e-05	-2.56711e-10	-1.29801
121530762	chr12:121530762:CCT:C	1.30803e-11	-2.56711e-10	-1.2442	6.60168e-08	-2.56711e-10	-1.27335	7.35565e-05	-2.56711e-10	-1.25297
121530910	chr12:121530910:T:G	2.13695e-11	-2.56711e-10	-0.753341	1.0135e-07	-2.56711e-10	-0.844675	0.000117999	-2.56711e-10	-0.780356
121530942	chr12:121530942:A:G	6.85024e-12	-1.934	0.042982	3.6309e-08	-1.13579	-0.735406	4.83975e-05	-1.20244	-0.469137
121531111	chr12:121531111:G:A	4.51886e-10	-2.56711e-10	2.29813	2.39133e-06	-2.56711e-10	2.31634	0.00312623	-2.56711e-10	2.49655
121531451	chr12:121531451:T:C	6.33841e-12	-1.96868	-3.18773e-10	3.73312e-08	-1.84343	-3.18773e-10	3.75667e-05	-1.92491	-3.18773e-10
121532490	chr12:121532490:G:A	1.22555e-11	-2.56711e-10	-1.30933	6.47814e-08	-2.56711e-10	-1.29224	6.97367e-05	-2.56711e-10	-1.3063
121533472	chr12:121533472:G:A	1.37335e-11	-2.56711e-10	-1.19547	6.87184e-08	-2.56711e-10	-1.23324	7.76342e-05	-2.56711e-10	-1.19902
121534076	chr12:121534076:A:G	1.23567e-11	-1.3011	-3.18773e-10	4.70427e-08	-1.6122	-3.18773e-10	5.21073e-05	-1.59772	-3.18773e-10
121534092	chr12:121534092:C:G	7.29145e-12	-1.92538	0.0967777	4.49591e-08	-1.96983	0.312327	4.48201e-05	-1.97249	0.224116
121534210	chr12:121534210:G:A	1.23351e-11	-2.56711e-10	-1.30285	6.41022e-08	-2.56711e-10	-1.30278	6.96937e-05	-2.56711e-10	-1.30692
121534303	chr12:121534303:T:C	6.53845e-12	-1.9376	-3.18773e-10	3.37593e-08	-1.944	-3.18773e-10	3.58979e-05	-1.97035	-3.18773e-10
121534412	chr12:121534412:G:A	1.26154e-11	-2.56711e-10	-1.28039	6.64286e-08	-2.56711e-10	-1.26713	7.23637e-05	-2.56711e-10	-1.26932
121534644	chr12:121534644:C:T	1.25472e-11	-2.56711e-10	-1.28581	6.4182e-08	-2.56711e-10	-1.30154	7.0793e-05	-2.56711e-10	-1.29127
121535872	chr12:121535872:C:A	1.23336e-11	-2.56711e-10	-1.30297	6.4912e-08	-2.56711e-10	-1.29023	6.98367e-05	-2.56711e-10	-1.30487
121535884	chr12:121535884:G:A	1.2625e-11	-2.56711e-10	-1.27962	6.44474e-08	-2.56711e-10	-1.29741	7.11933e-05	-2.56711e-10	-1.28563
121535966	chr12:121535966:C:T	6.80371e-12	-1.89784	-3.18773e-10	4.73951e-08	-1.60474	-3.18773e-10	4.28552e-05	-1.7932	-3.18773e-10
121536104	chr12:121536104:GC:G	1.29156e-11	-2.56711e-10	-1.25687	6.53888e-08	-2.56711e-10	-1.28291	7.27029e-05	-2.56711e-10	-1.26465
121536141	chr12:121536141:G:A	1.04849e-11	-0.266354	-1.19901	2.31757e-08	-1.3215	-0.998659	2.08074e-05	-1.4384	-1.07732
121536810	chr12:121536810:T:C	8.98492e-11	-2.56711e-10	0.682829	4.8711e-07	-2.56711e-10	0.725232	0.000596409	-2.56711e-10	0.839899
121536818	chr12:121536818:G:T	1.41778e-11	-2.56711e-10	-1.16363	6.96567e-08	-2.56711e-10	-1.21968	7.91278e-05	-2.56711e-10	-1.17996
121536968	chr12:121536968:A:C	1.34987e-11	-2.56711e-10	-1.21271	6.7063e-08	-2.56711e-10	-1.25763	7.55797e-05	-2.56711e-10	-1.22584
121537004	chr12:121537004:C:T	1.22529e-11	-2.56711e-10	-1.30954	6.47375e-08	-2.56711e-10	-1.29292	6.96892e-05	-2.56711e-10	-1.30698
121537251	chr12:121537251:C:T	2.69129e-12	-1.93945	-0.885834	3.9569e-08	-1.26211	-0.523105	3.06283e-05	-1.36947	-0.759633
121537624	chr12:121537624:G:A	1.50168e-11	-2.56711e-10	-1.10613	8.00273e-08	-2.56711e-10	-1.08089	8.9681e-05	-2.56711e-10	-1.05477
121537707	chr12:121537707:A:AGGGCCGGGAGGG	1.24816e-11	-2.56711e-10	-1.29105	6.44714e-08	-2.56711e-10	-1.29704	7.06973e-05	-2.56711e-10	-1.29262
121538203	chr12:121538203:G:A	3.78038e-12	-1.79433	-0.691153	2.53778e-08	-1.87611	-0.353274	2.62909e-05	-1.7805	-0.501301
121538271	chr12:121538271:A:C	2.57507e-12	-1.61307	-1.25636	1.1219e-08	-1.91436	-1.13129	1.1374e-05	-1.91398	-1.20571
121538346	chr12:121538346:A:C	1.92398e-11	-2.56711e-10	-0.858324	9.21413e-08	-2.56711e-10	-0.939936	0.000110738	-2.56711e-10	-0.843863
121539487	chr12:121539487:C:T	1.41903e-11	-2.56711e-10	-1.16274	6.96603e-08	-2.56711e-10	-1.21963	7.92004e-05	-2.56711e-10	-1.17905
121539670	chr12:121539670:T:C	1.29113e-11	-2.56711e-10	-1.2572	6.53733e-08	-2.56711e-10	-1.28315	7.26804e-05	-2.56711e-10	-1.26496
121539842	chr12:121539842:A:C	2.39206e-12	-1.65709	-1.28606	1.04086e-08	-1.931	-1.18963	1.07026e-05	-1.93077	-1.24977
121540622	chr12:121540622:G:C	1.37872e-11	-2.56711e-10	-1.19156	6.92052e-08	-2.56711e-10	-1.22618	7.86824e-05	-2.56711e-10	-1.18561
121540647	chr12:121540647:G:A	1.30468e-11	-2.56711e-10	-1.24676	6.81971e-08	-2.56711e-10	-1.24086	7.54745e-05	-2.56711e-10	-1.22723
121540679	chr12:121540679:G:A	2.69377e-12	-1.9596	-0.864759	1.15257e-08	-1.94872	-1.06996	1.38218e-05	-1.94074	-0.984041
121540810	chr12:121540810:T:C	1.52586e-11	-2.56711e-10	-1.09016	7.58151e-08	-2.56711e-10	-1.13496	8.92428e-05	-2.56711e-10	-1.05967
121541050	chr12:121541050:T:C	1.23026e-11	-2.56711e-10	-1.30549	6.57446e-08	-2.56711e-10	-1.27748	7.02674e-05	-2.56711e-10	-1.29872
121541178	chr12:121541178:G:A	1.39677e-11	-2.56711e-10	-1.17855	7.10902e-08	-2.56711e-10	-1.19931	7.99987e-05	-2.56711e-10	-1.16902
121541991	chr12:121541991:C:T	1.47665e-11	-2.56711e-10	-1.12294	7.34532e-08	-2.56711e-10	-1.16661	8.44087e-05	-2.56711e-10	-1.11536
121542837	chr12:121542837:CCTGT:C	1.66533e-11	-2.56711e-10	-1.0027	8.07736e-08	-2.56711e-10	-1.07161	9.27769e-05	-2.56711e-10	-1.02083
121543117	chr12:121543117:G:A	1.22913e-11	-2.56711e-10	-1.30641	6.42084e-08	-2.56711e-10	-1.30112	7.00301e-05	-2.56711e-10	-1.3021
121543190	chr12:121543190:T:C	3.21169e-11	-2.56711e-10	-0.345921	1.40838e-07	-2.56711e-10	-0.515651	0.000173355	-2.56711e-10	-0.395689
121543248	chr12:121543248:T:G	1.36112e-11	-2.56711e-10	-1.20441	6.84618e-08	-2.56711e-10	-1.23698	7.76523e-05	-2.56711e-10	-1.19879
121543958	chr12:121543958:A:T	1.04265e-11	-1.57739	0.106431	4.85549e-08	-1.90032	0.319758	5.13802e-05	-1.85333	0.241558
121544257	chr12:121544257:A:G	3.42384e-12	-1.91103	-0.673515	2.65948e-08	-1.06762	-1.11492	2.79438e-05	-1.24395	-0.97688
121544931	chr12:121544931:A:C	1.37309e-11	-1.57398	0.378326	6.48411e-08	-1.89873	0.607408	6.83542e-05	-1.85166	0.525331
121544987	chr12:121544987:C:T	2.63376e-12	-1.88904	-0.957851	4.45912e-08	-1.04567	-0.620051	3.41101e-05	-1.17734	-0.844093
121545560	chr12:121545560:G:A	1.93313e-12	-1.96726	-1.1889	1.6271e-08	-1.39694	-1.27693	1.61303e-05	-1.49748	-1.27284
121545567	chr12:121545567:C:T	4.56277e-11	-2.56711e-10	0.00520992	1.95964e-07	-2.56711e-10	-0.185326	0.000246727	-2.56711e-10	-0.0427436
121545755	chr12:121545755:G:T	1.36995e-11	-2.56711e-10	-1.19795	6.90672e-08	-2.56711e-10	-1.22818	7.92597e-05	-2.56711e-10	-1.1783
121546213	chr12:121546213:A:T	3.85902e-12	-1.90739	-0.5575	4.11023e-08	-1.09187	-0.655328	4.08296e-05	-1.18677	-0.65485
121546645	chr12:121546645:T:C	1.78813e-12	-1.94404	-1.29009	2.40434e-08	-1.02573	-1.25767	2.332e-05	-1.15482	-1.2469
121546826	chr12:121546826:C:A	1.33348e-11	-2.56711e-10	-1.22492	6.644e-08	-2.56711e-10	-1.26696	7.47282e-05	-2.56711e-10	-1.23717
121547612	chr12:121547612:C:T	1.37279e-11	-2.56711e-10	-1.19588	7.70966e-08	-2.56711e-10	-1.1182	7.67805e-05	-2.56711e-10	-1.21008
121547624	chr12:121547624:G:A	1.42374e-11	-2.56711e-10	-1.15943	6.98081e-08	-2.56711e-10	-1.21751	7.94873e-05	-2.56711e-10	-1.17543
121547824	chr12:121547824:G:A	1.2253e-11	-2.56711e-10	-1.30953	6.38036e-08	-2.56711e-10	-1.30745	6.96244e-05	-2.56711e-10	-1.30791
121548737	chr12:121548737:C:A	2.00365e-11	-2.56711e-10	-0.817748	9.56304e-08	-2.56711e-10	-0.902768	0.0001154	-2.56711e-10	-0.802621
121549053	chr12:121549053:G:A	2.00874e-11	-2.56711e-10	-0.815212	9.59481e-08	-2.56711e-10	-0.899452	0.000115862	-2.56711e-10	-0.798632
121549290	chr12:121549290:T:G	1.22514e-11	-2.56711e-10	-1.30967	6.45703e-08	-2.56711e-10	-1.2955	6.96357e-05	-2.56711e-10	-1.30775
121549658	chr12:121549658:A:G	4.38964e-11	-2.56711e-10	-0.033472	1.89653e-07	-2.56711e-10	-0.218062	0.000236883	-2.56711e-10	-0.0834608
121549764	chr12:121549764:T:A	1.23281e-11	-2.56711e-10	-1.30342	6.36826e-08	-2.56711e-10	-1.30935	6.97617e-05	-2.56711e-10	-1.30594
121549855	chr12:121549855:T:TGGAGGC	1.5005e-11	-1.66544	0.558524	7.56145e-08	-1.93453	0.796915	7.86076e-05	-1.89921	0.71265
121550139	chr12:121550139:G:A	1.38629e-11	-2.56711e-10	-1.18609	6.93879e-08	-2.56711e-10	-1.22355	8.00314e-05	-2.56711e-10	-1.16861
121550235	chr12:121550235:G:A	1.26642e-11	-2.56711e-10	-1.27652	6.4607e-08	-2.56711e-10	-1.29494	7.13941e-05	-2.56711e-10	-1.28281
121550751	chr12:121550751:C:T	2.18723e-11	-2.56711e-10	-0.730082	1.03462e-07	-2.56711e-10	-0.824052	0.000126076	-2.56711e-10	-0.714141
121550769	chr12:121550769:C:T	1.22579e-11	-2.56711e-10	-1.30914	6.41799e-08	-2.56711e-10	-1.30157	6.95187e-05	-2.56711e-10	-1.30943
121550997	chr12:121550997:CAATGGCAGAGCTA:C	3.06043e-11	-2.56711e-10	-0.394164	1.71111e-07	-2.56711e-10	-0.320946	0.000182025	-2.56711e-10	-0.346886
121551019	chr12:121551019:CA:C	3.06613e-11	-2.56711e-10	-0.392302	1.71437e-07	-2.56711e-10	-0.31904	0.000182364	-2.56711e-10	-0.345022
121551119	chr12:121551119:T:A	1.24037e-11	-2.56711e-10	-1.29731	6.38214e-08	-2.56711e-10	-1.30717	7.0107e-05	-2.56711e-10	-1.301
121551678	chr12:121551678:G:A	1.24074e-11	-2.56711e-10	-1.29701	6.38105e-08	-2.56711e-10	-1.30734	7.01409e-05	-2.56711e-10	-1.30052
121551932	chr12:121551932:T:C	1.24009e-11	-2.56711e-10	-1.29753	6.38157e-08	-2.56711e-10	-1.30726	7.0093e-05	-2.56711e-10	-1.3012
121552014	chr12:121552014:A:G	9.0975e-12	-1.6073	-3.18773e-10	4.31663e-08	-1.6982	-3.18773e-10	4.31423e-05	-1.78652	-3.18773e-10
121552015	chr12:121552015:C:A	9.0975e-12	-1.6073	-3.18773e-10	4.31663e-08	-1.6982	-3.18773e-10	4.31423e-05	-1.78652	-3.18773e-10
121552425	chr12:121552425:C:T	1.31504e-11	-2.56711e-10	-1.23885	7.27518e-08	-2.56711e-10	-1.1762	7.37791e-05	-2.56711e-10	-1.24995
121552975	chr12:121552975:G:A	1.22522e-11	-2.56711e-10	-1.3096	6.37923e-08	-2.56711e-10	-1.30763	6.96084e-05	-2.56711e-10	-1.30814
121553074	chr12:121553074:T:C	3.79551e-12	-1.90707	-0.574412	3.98727e-08	-1.10198	-0.675589	3.99323e-05	-1.19079	-0.673047
121553174	chr12:121553174:C:T	4.59302e-12	-1.97182	-0.318944	2.42122e-08	-1.32217	-0.954229	2.97614e-05	-1.40238	-0.755435
121553631	chr12:121553631:T:A	2.228e-12	-1.96148	-1.05272	1.66348e-08	-1.44235	-1.20941	1.69536e-05	-1.53251	-1.18804
121553888	chr12:121553888:T:C	6.34272e-12	-1.968	-3.18773e-10	3.40574e-08	-1.93521	-3.18773e-10	3.58184e-05	-1.97257	-3.18773e-10
121554156	chr12:121554156:G:GA	1.31346e-11	-2.56711e-10	-1.24005	6.57607e-08	-2.56711e-10	-1.27724	7.36645e-05	-2.56711e-10	-1.25151
121554718	chr12:121554718:T:C	1.37338e-11	-2.56711e-10	-1.19544	6.79118e-08	-2.56711e-10	-1.24505	7.67587e-05	-2.56711e-10	-1.21036
121554857	chr12:121554857:C:G	4.71608e-12	-1.96688	-0.297449	2.25472e-08	-1.40459	-0.943056	2.78852e-05	-1.48269	-0.740246
121555072	chr12:121555072:G:A	3.94131e-12	-1.95773	-0.486064	2.40261e-08	-1.94577	-0.338347	2.70451e-05	-1.8288	-0.424719
121555403	chr12:121555403:C:T	2.38565e-10	1.65934	-3.18773e-10	5.30301e-08	-1.4924	-3.18773e-10	6.59163e-05	-1.36264	-3.18773e-10
121555903	chr12:121555903:T:C	1.16177e-11	-1.50513	0.142348	4.51884e-08	-1.86742	0.215	5.56098e-05	-1.82606	0.293396
121555951	chr12:121555951:G:A	1.3516e-11	-2.56711e-10	-1.21143	7.05782e-08	-2.56711e-10	-1.20654	7.80556e-05	-2.56711e-10	-1.19361
121555963	chr12:121555963:C:G	2.64553e-12	-1.92917	-0.913263	1.62302e-08	-1.50445	-1.17193	1.4969e-05	-1.73306	-1.11199
121556206	chr12:121556206:T:C	1.22606e-11	-2.56711e-10	-1.30892	6.37327e-08	-2.56711e-10	-1.30856	6.95069e-05	-2.56711e-10	-1.3096
121556603	chr12:121556603:C:T	1.73488e-11	-2.56711e-10	-0.961782	8.39957e-08	-2.56711e-10	-1.03249	0.000101851	-2.56711e-10	-0.927512
121558397	chr12:121558397:C:T	1.31431e-11	-2.56711e-10	-1.23941	6.73041e-08	-2.56711e-10	-1.25404	7.50556e-05	-2.56711e-10	-1.2328
121559005	chr12:121559005:T:C	2.48509e-12	-1.74664	-1.15836	1.29828e-08	-1.83749	-1.06214	1.33078e-05	-1.86383	-1.09885
121559426	chr12:121559426:A:G	1.52465e-11	-2.56711e-10	-1.09095	8.30111e-08	-2.56711e-10	-1.04428	8.84055e-05	-2.56711e-10	-1.06909
121559573	chr12:121559573:A:G	2.43408e-12	-1.8754	-1.05034	4.01097e-08	-0.597121	-1.17452	2.38476e-05	-1.29913	-1.08022
121559629	chr12:121559629:A:G	2.02155e-11	-2.56711e-10	-0.808853	9.73924e-08	-2.56711e-10	-0.884511	0.000115579	-2.56711e-10	-0.801071
121560101	chr12:121560101:C:T	2.15977e-12	-1.775	-1.2703	1.22834e-08	-1.64778	-1.30723	1.39889e-05	-1.60712	-1.30565
121560161	chr12:121560161:A:G	6.4018e-12	-1.95872	-3.18773e-10	4.05354e-08	-1.76108	-3.18773e-10	3.90276e-05	-1.88676	-3.18773e-10
121560759	chr12:121560759:G:A	1.32401e-11	-2.56711e-10	-1.23205	7.37269e-08	-2.56711e-10	-1.16289	7.77625e-05	-2.56711e-10	-1.19737
121560776	chr12:121560776:C:G	3.67955e-12	-1.31809	-1.19443	1.31886e-08	-1.77698	-1.10693	1.44129e-05	-1.71962	-1.16328
121562698	chr12:121562698:GA:G	4.06614e-11	-2.56711e-10	-0.110024	1.88717e-07	-2.56711e-10	-0.22301	0.000220701	-2.56711e-10	-0.15422
121562979	chr12:121562979:A:T	1.42125e-11	-2.56711e-10	-1.16118	7.20283e-08	-2.56711e-10	-1.1862	7.87348e-05	-2.56711e-10	-1.18494
121563354	chr12:121563354:C:T	6.55437e-11	-2.56711e-10	0.367412	2.79838e-07	-2.56711e-10	0.170953	0.000350244	-2.56711e-10	0.307602
121563487	chr12:121563487:A:C	5.77324e-12	-1.42129	-0.640786	2.66688e-08	-1.44421	-0.735558	2.65169e-05	-1.56248	-0.710764
121563909	chr12:121563909:A:T	1.33984e-11	-2.56711e-10	-1.22017	7.51669e-08	-2.56711e-10	-1.14355	7.89361e-05	-2.56711e-10	-1.18239
121564415	chr12:121564415:G:A	4.81623e-11	-2.56711e-10	0.0592718	2.23744e-07	-2.56711e-10	-0.0527556	0.000284598	-2.56711e-10	0.100049
121564690	chr12:121564690:C:A	1.39564e-11	-2.56711e-10	-1.17937	7.38117e-08	-2.56711e-10	-1.16174	8.06761e-05	-2.56711e-10	-1.16059
121564713	chr12:121564713:A:G	1.24209e-11	-2.56711e-10	-1.29592	6.4567e-08	-2.56711e-10	-1.29556	6.99388e-05	-2.56711e-10	-1.30341
121565049	chr12:121565049:T:C	1.42014e-11	-2.56711e-10	-1.16196	7.97566e-08	-2.56711e-10	-1.08428	8.35232e-05	-2.56711e-10	-1.1259
121565139	chr12:121565139:G:C	8.25708e-11	-2.56711e-10	0.598352	3.39392e-07	-2.56711e-10	0.363897	0.000467033	-2.56711e-10	0.595372
121565182	chr12:121565182:T:C	2.08657e-11	-2.56711e-10	-0.777199	1.04985e-07	-2.56711e-10	-0.809437	0.000114364	-2.56711e-10	-0.811643
121565593	chr12:121565593:A:C	7.23862e-11	-2.56711e-10	0.466711	3.08524e-07	-2.56711e-10	0.268541	0.000386524	-2.56711e-10	0.406167
121565598	chr12:121565598:G:A	2.38881e-11	-0.641923	-3.18773e-10	7.92864e-08	-1.09019	-3.18773e-10	8.62065e-05	-1.09428	-3.18773e-10
121565623	chr12:121565623:G:A	1.56092e-11	-2.56711e-10	-1.06744	9.09787e-08	-2.56711e-10	-0.952633	9.38073e-05	-2.56711e-10	-1.00979
121565711	chr12:121565711:G:A	7.21302e-11	-2.56711e-10	0.463169	3.07087e-07	-2.56711e-10	0.263873	0.000385165	-2.56711e-10	0.402645
121565787	chr12:121565787:G:A	1.29717e-11	-2.56711e-10	-1.25253	7.07344e-08	-2.56711e-10	-1.20433	7.53063e-05	-2.56711e-10	-1.22946
121565905	chr12:121565905:A:G	6.62288e-11	-2.56711e-10	0.377812	1.75883e-07	-2.56711e-10	-0.293438	0.000238229	-2.56711e-10	-0.0777948
121566045	chr12:121566045:T:A	7.10554e-11	-2.56711e-10	0.448155	3.03104e-07	-2.56711e-10	0.250817	0.000379566	-2.56711e-10	0.388
121566260	chr12:121566260:G:A	1.37863e-11	-2.56711e-10	-1.19163	6.86029e-08	-2.56711e-10	-1.23492	7.861e-05	-2.56711e-10	-1.18653
121566359	chr12:121566359:C:T	1.21376e-11	-1.319	-3.18773e-10	1.54071e-07	-0.425848	-3.18773e-10	0.000114198	-0.813094	-3.18773e-10
121566486	chr12:121566486:G:A	5.4402e-12	-1.81703	-0.304461	1.19538e-07	0.060562	-0.740183	8.97344e-05	-0.407834	-0.64634
121566491	chr12:121566491:G:A	1.63861e-10	-2.56711e-10	1.28372	6.42331e-07	-2.56711e-10	1.00185	0.000849308	-2.56711e-10	1.19339
121566570	chr12:121566570:G:A	1.51038e-11	-2.56711e-10	-1.10036	8.71907e-08	-2.56711e-10	-0.995162	9.04527e-05	-2.56711e-10	-1.0462
121566603	chr12:121566603:A:G	5.36335e-11	-2.56711e-10	0.16687	2.32286e-07	-2.56711e-10	-0.0152905	0.000287846	-2.56711e-10	0.111399
121566737	chr12:121566737:A:G	2.46475e-11	-2.56711e-10	-0.610627	1.10224e-07	-2.56711e-10	-0.760749	0.000129992	-2.56711e-10	-0.683554
121566746	chr12:121566746:A:G	1.55223e-11	-2.56711e-10	-1.07302	7.97442e-08	-2.56711e-10	-1.08443	9.01883e-05	-2.56711e-10	-1.04913
121566943	chr12:121566943:G:A	1.44047e-11	-2.56711e-10	-1.14775	7.42267e-08	-2.56711e-10	-1.15613	8.34022e-05	-2.56711e-10	-1.12735
121566960	chr12:121566960:C:T	7.02476e-11	-2.56711e-10	0.436722	2.99796e-07	-2.56711e-10	0.239845	0.000375262	-2.56711e-10	0.376596
121567467	chr12:121567467:G:A	7.48301e-11	-2.56711e-10	0.499916	3.17362e-07	-2.56711e-10	0.296785	0.000398781	-2.56711e-10	0.437385
121567879	chr12:121567879:C:T	3.05912e-12	-1.43456	-1.26262	1.81673e-08	-1.38359	-1.18005	2.57966e-05	-1.09095	-1.20984
121568047	chr12:121568047:T:C	1.41702e-11	-2.56711e-10	-1.16416	8.05817e-08	-2.56711e-10	-1.07399	8.41258e-05	-2.56711e-10	-1.11871
121568121	chr12:121568121:A:G	2.11971e-11	-2.56711e-10	-0.761441	1.02726e-07	-2.56711e-10	-0.831192	0.000118561	-2.56711e-10	-0.775603
121568205	chr12:121568205:G:A	1.28031e-11	-2.56711e-10	-1.26562	6.54436e-08	-2.56711e-10	-1.28207	7.20051e-05	-2.56711e-10	-1.27429
121568565	chr12:121568565:C:T	1.41392e-11	-2.56711e-10	-1.16635	7.47784e-08	-2.56711e-10	-1.14873	8.18107e-05	-2.56711e-10	-1.14662
121568981	chr12:121568981:G:A	6.90734e-11	-2.56711e-10	0.419866	2.94332e-07	-2.56711e-10	0.22145	0.000368672	-2.56711e-10	0.358879
121569760	chr12:121569760:C:T	7.20238e-11	-2.56711e-10	0.461693	3.0588e-07	-2.56711e-10	0.259934	0.000383869	-2.56711e-10	0.399275
121570102	chr12:121570102:G:A	1.36814e-11	-2.56711e-10	-1.19926	7.3165e-08	-2.56711e-10	-1.17054	7.63587e-05	-2.56711e-10	-1.21559
121570229	chr12:121570229:T:A	7.25591e-11	-2.56711e-10	0.469097	3.07781e-07	-2.56711e-10	0.266129	0.000386673	-2.56711e-10	0.406553
121570268	chr12:121570268:T:A	4.37569e-12	-1.77266	-0.566579	2.22523e-08	-1.96915	-0.391661	2.24172e-05	-1.95399	-0.487207
121570374	chr12:121570374:C:T	7.37005e-11	-2.56711e-10	0.484705	3.12509e-07	-2.56711e-10	0.281376	0.000392651	-2.56711e-10	0.421893
121570650	chr12:121570650:G:A	1.67556e-11	-2.56711e-10	-0.996571	8.20988e-08	-2.56711e-10	-1.05534	9.36767e-05	-2.56711e-10	-1.01118
121570686	chr12:121570686:T:G	1.44453e-11	-2.56711e-10	-1.14493	8.11779e-08	-2.56711e-10	-1.06662	8.65477e-05	-2.56711e-10	-1.09033
121570979	chr12:121570979:T:C	1.45006e-11	-2.56711e-10	-1.14111	7.14709e-08	-2.56711e-10	-1.19397	8.27731e-05	-2.56711e-10	-1.13492
121571215	chr12:121571215:G:A	1.5605e-09	-2.56711e-10	3.53746	4.71882e-06	-2.56711e-10	2.99605	0.00748558	-2.56711e-10	3.36971
121571799	chr12:121571799:C:T	1.24851e-11	-2.56711e-10	-1.29077	6.4291e-08	-2.56711e-10	-1.29984	7.12605e-05	-2.56711e-10	-1.28469
121571858	chr12:121571858:G:A	6.62091e-12	-1.92507	-3.18773e-10	3.32368e-08	-1.9596	-3.18773e-10	3.60656e-05	-1.96569	-3.18773e-10
121571913	chr12:121571913:A:G	7.40966e-12	-0.503175	-1.30934	1.51801e-08	-1.43417	-1.30911	1.89396e-05	-1.30011	-1.30966
121572332	chr12:121572332:T:C	1.25393e-11	-2.56711e-10	-1.28644	6.47704e-08	-2.56711e-10	-1.29241	7.12554e-05	-2.56711e-10	-1.28476
121573638	chr12:121573638:G:A	2.44701e-11	-2.56711e-10	-0.617853	1.14339e-07	-2.56711e-10	-0.724088	0.000136632	-2.56711e-10	-0.633735
121573668	chr12:121573668:TCCG:T	2.7597e-12	-1.95876	-0.841424	1.88701e-08	-1.77228	-0.753401	1.66125e-05	-1.88945	-0.851424
121573673	chr12:121573673:C:T	2.78003e-12	-1.95637	-0.83647	1.87286e-08	-1.78399	-0.749213	1.65811e-05	-1.89618	-0.846581
121573693	chr12:121573693:T:C	1.93363e-10	1.44927	-3.18773e-10	6.37047e-06	3.29617	-3.18773e-10	0.00449039	2.85867	-3.18773e-10
121574132	chr12:121574132:C:T	1.22803e-11	-2.56711e-10	-1.3073	6.36612e-08	-2.56711e-10	-1.30968	6.95378e-05	-2.56711e-10	-1.30916
121574338	chr12:121574338:C:T	1.28018e-10	2.20675	-1.16988	5.0554e-08	-0.394219	-1.146	0.000116655	0.362954	-1.15476
121574423	chr12:121574423:T:G	2.26534e-12	-1.97256	-1.02502	1.70368e-08	-1.65958	-0.96831	1.49373e-05	-1.81114	-1.03602
121574436	chr12:121574436:G:A	1.25148e-11	-2.56711e-10	-1.28839	6.87315e-08	-2.56711e-10	-1.23305	7.18668e-05	-2.56711e-10	-1.27621
121574540	chr12:121574540:G:A	2.84032e-11	-2.56711e-10	-0.468803	1.31235e-07	-2.56711e-10	-0.586267	0.000158463	-2.56711e-10	-0.485509
121575136	chr12:121575136:G:A	3.78493e-11	1.09621	-1.2779	1.77966e-08	-1.38022	-1.20403	2.3214e-05	-1.13872	-1.26755
121576753	chr12:121576753:G:A	2.11754e-12	-1.88813	-1.17692	9.59729e-09	-1.95717	-1.24461	1.07037e-05	-1.96815	-1.21229
121576865	chr12:121576865:C:G	1.18691e-11	-1.34136	-3.18773e-10	3.53521e-08	-1.8979	-3.18773e-10	4.57457e-05	-1.72793	-3.18773e-10
121577161	chr12:121577161:T:A	2.6994e-11	-2.56711e-10	-0.51969	1.25119e-07	-2.56711e-10	-0.633991	0.000150688	-2.56711e-10	-0.535818
121577659	chr12:121577659:C:T	2.58703e-11	-2.56711e-10	-0.56221	1.6632e-07	-2.56711e-10	-0.349346	0.00015949	-2.56711e-10	-0.479044
121577824	chr12:121577824:C:G	1.7101e-11	-0.16779	-0.80838	7.6411e-08	-0.401275	-0.725857	5.27592e-05	-0.792046	-0.793243
121577840	chr12:121577840:A:T	1.41111e-10	-2.56711e-10	1.13424	6.303e-07	-2.56711e-10	0.982937	0.000763694	-2.56711e-10	1.08714
121578088	chr12:121578088:C:T	2.40562e-12	-1.91009	-1.02741	1.74896e-08	-1.53168	-1.06997	1.756e-05	-1.65407	-1.03134
121579101	chr12:121579101:G:A	6.31444e-12	-1.97246	-3.18773e-10	3.34712e-08	-1.95257	-3.18773e-10	3.65347e-05	-1.95277	-3.18773e-10
121579121	chr12:121579121:G:C	3.2584e-11	-2.56711e-10	-0.331482	2.1463e-07	-2.56711e-10	-0.094342	0.000202737	-2.56711e-10	-0.239117
121579168	chr12:121579168:C:T	1.23464e-11	-2.56711e-10	-1.30194	6.43017e-08	-2.56711e-10	-1.29967	6.99366e-05	-2.56711e-10	-1.30344
121579762	chr12:121579762:C:T	1.31831e-11	-2.56711e-10	-1.23637	6.54059e-08	-2.56711e-10	-1.28265	7.35809e-05	-2.56711e-10	-1.25264
121581685	chr12:121581685:G:A	4.12144e-11	-2.56711e-10	-0.0965153	1.9367e-07	-2.56711e-10	-0.197102	0.000226782	-2.56711e-10	-0.127039
121581944	chr12:121581944:T:C	5.99863e-11	1.45516	-1.17634	5.3584e-08	-0.38433	-1.09768	6.13411e-05	-0.262758	-1.17182
121581997	chr12:121581997:G:C	1.91865e-11	-2.56711e-10	-0.861095	1.12476e-07	-2.56711e-10	-0.740519	0.000112692	-2.56711e-10	-0.826368
121582188	chr12:121582188:CA:C	1.25589e-11	-2.56711e-10	-1.28487	6.49765e-08	-2.56711e-10	-1.28923	7.07551e-05	-2.56711e-10	-1.2918
121582756	chr12:121582756:C:T	6.15142e-11	1.41671	-1.11275	5.76412e-08	-0.390291	-1.01873	6.46632e-05	-0.275462	-1.10637
121582976	chr12:121582976:A:G	1.97676e-10	2.28681	-0.815482	5.5576e-08	-0.562209	-0.883297	7.92131e-05	-0.264915	-0.913971
121583249	chr12:121583249:G:A	5.85359e-11	1.43167	-1.17733	5.36027e-08	-0.382573	-1.09909	6.10497e-05	-0.266259	-1.17308
121583546	chr12:121583546:T:C	7.0695e-12	-1.85951	-3.18773e-10	3.28488e-08	-1.97134	-3.18773e-10	3.64117e-05	-1.95614	-3.18773e-10
121584477	chr12:121584477:G:A	1.76308e-12	-1.95474	-1.2935	9.89984e-09	-1.86165	-1.30909	1.00902e-05	-1.93339	-1.30607
121584534	chr12:121584534:T:TG	1.27537e-11	-2.56711e-10	-1.26949	6.5069e-08	-2.56711e-10	-1.28781	7.16314e-05	-2.56711e-10	-1.27949
121586224	chr12:121586224:A:C	8.12553e-11	-2.56711e-10	0.582292	3.4792e-07	-2.56711e-10	0.388714	0.000444688	-2.56711e-10	0.546344
121586687	chr12:121586687:G:A	4.29244e-11	-0.0558635	-3.18773e-10	4.61731e-07	0.671724	-3.18773e-10	0.000468353	0.598195	-3.18773e-10
121586826	chr12:121586826:C:T	8.4857e-10	3.97732	-1.04908	1.85281e-07	0.857132	-1.09852	0.000511759	1.78158	-1.09475
121586963	chr12:121586963:C:T	4.72854e-12	-1.48641	-0.775272	2.59603e-08	-1.56668	-0.640008	3.14819e-05	-1.40884	-0.692772
121587169	chr12:121587169:G:A	1.70664e-11	-2.56711e-10	-0.978192	8.99362e-08	-2.56711e-10	-0.964159	9.50138e-05	-2.56711e-10	-0.997006
121587234	chr12:121587234:C:T	2.98892e-11	-2.56711e-10	-0.417808	1.37852e-07	-2.56711e-10	-0.537078	0.000167355	-2.56711e-10	-0.430907
121587314	chr12:121587314:A:G	7.80587e-10	2.93222	-0.0874783	1.22968e-07	-0.380526	-0.270808	0.000189106	-0.040678	-0.26804
121587427	chr12:121587427:C:T	2.2548e-12	-1.76152	-1.24073	1.0039e-08	-1.8571	-1.29968	1.30102e-05	-1.71667	-1.26863
121587542	chr12:121587542:A:G	2.12497e-12	-1.75188	-1.30966	1.02392e-08	-1.85069	-1.28634	1.26878e-05	-1.70429	-1.3061
121588270	chr12:121588270:G:A	1.25139e-11	-2.56711e-10	-1.28847	6.47501e-08	-2.56711e-10	-1.29272	7.05356e-05	-2.56711e-10	-1.29491
121588622	chr12:121588622:T:C	8.74217e-11	1.67847	-1.02303	6.38121e-08	-0.374291	-0.933026	7.29912e-05	-0.242531	-1.01816
121589350	chr12:121589350:A:G	6.47147e-12	-0.650137	-1.29776	1.59629e-08	-1.38375	-1.30925	2.16103e-05	-1.17252	-1.30534
121589378	chr12:121589378:A:G	7.17908e-12	-1.84413	-3.18773e-10	3.35308e-08	-1.95079	-3.18773e-10	3.59682e-05	-1.96839	-3.18773e-10
121589545	chr12:121589545:C:G	2.38334e-11	-2.56711e-10	-0.644216	1.11639e-07	-2.56711e-10	-0.74799	0.000133668	-2.56711e-10	-0.655672
121589731	chr12:121589731:G:A	1.87939e-12	-1.87768	-1.30668	1.29402e-08	-1.66807	-1.23485	1.1511e-05	-1.84438	-1.26334
121589753	chr12:121589753:G:C	8.13511e-11	1.54633	-0.962861	6.21711e-08	-0.468335	-0.865034	7.06728e-05	-0.336077	-0.956889
121589834	chr12:121589834:C:G	1.25385e-11	-2.56711e-10	-1.2865	6.5264e-08	-2.56711e-10	-1.28482	7.17796e-05	-2.56711e-10	-1.27743
121590228	chr12:121590228:T:C	3.16551e-11	-2.56711e-10	-0.360405	1.44846e-07	-2.56711e-10	-0.48759	0.000177082	-2.56711e-10	-0.374414
121590506	chr12:121590506:G:A	2.98629e-11	-2.56711e-10	-0.418687	1.37744e-07	-2.56711e-10	-0.53786	0.00016721	-2.56711e-10	-0.431779
121590786	chr12:121590786:T:C	5.13666e-12	-1.8635	-0.315406	2.74538e-08	-1.93981	-0.210946	2.59661e-05	-1.97154	-0.322697
121590818	chr12:121590818:G:A	1.27004e-11	-1.27367	-3.18773e-10	3.55221e-08	-1.8931	-3.18773e-10	4.67292e-05	-1.70666	-3.18773e-10
121590999	chr12:121590999:C:A	4.1426e-11	-0.0913946	-3.18773e-10	7.59453e-08	-1.13325	-3.18773e-10	0.000108786	-0.861644	-3.18773e-10
121591063	chr12:121591063:T:A	1.2477e-11	-2.56711e-10	-1.29142	6.58851e-08	-2.56711e-10	-1.27535	7.11968e-05	-2.56711e-10	-1.28558
121591141	chr12:121591141:A:C	6.80785e-12	-1.89723	-3.18773e-10	3.46124e-08	-1.91905	-3.18773e-10	3.58315e-05	-1.9722	-3.18773e-10
121591314	chr12:121591314:C:T	8.56664e-11	1.61652	-0.981365	6.43477e-08	-0.413013	-0.885945	7.30964e-05	-0.28276	-0.976488
121591356	chr12:121591356:G:A	1.67019e-11	-2.56711e-10	-0.99978	9.70561e-08	-2.56711e-10	-0.887969	9.8599e-05	-2.56711e-10	-0.959967
121591409	chr12:121591409:G:A	1.24231e-11	-2.56711e-10	-1.29575	6.48436e-08	-2.56711e-10	-1.29128	6.99993e-05	-2.56711e-10	-1.30254
121591766	chr12:121591766:T:C	7.95864e-10	3.84078	-0.976659	1.61075e-07	0.679285	-1.06068	0.000448197	1.56941	-1.01521
121592123	chr12:121592123:T:C	1.24101e-11	-2.56711e-10	-1.2968	6.47695e-08	-2.56711e-10	-1.29242	6.99491e-05	-2.56711e-10	-1.30326
121592168	chr12:121592168:A:G	3.23996e-11	-2.56711e-10	-0.337159	2.13383e-07	-2.56711e-10	-0.10017	0.000201479	-2.56711e-10	-0.245341
121592356	chr12:121592356:C:T	5.6583e-10	2.59144	-0.0684478	1.04082e-07	-0.563987	-0.254091	0.000156584	-0.247081	-0.250357
121592664	chr12:121592664:C:T	2.28263e-12	-1.76035	-1.22963	1.00901e-08	-1.85705	-1.29466	1.31393e-05	-1.71597	-1.25945
121592807	chr12:121592807:C:T	3.94514e-08	6.76752	-3.18773e-10	4.01853e-08	-1.76976	-3.18773e-10	4.7527e-05	-1.68973	-3.18773e-10
121592882	chr12:121592882:G:A	3.21577e-11	-2.56711e-10	-0.344654	2.13079e-07	-2.56711e-10	-0.101597	0.000199816	-2.56711e-10	-0.25363
121593099	chr12:121593099:G:A	8.25563e-12	-1.70441	-3.18773e-10	3.98555e-08	-1.778	-3.18773e-10	4.7052e-05	-1.69977	-3.18773e-10
121593416	chr12:121593416:T:G	2.17584e-12	-1.73053	-1.30736	1.02588e-08	-1.83551	-1.29962	1.29443e-05	-1.68073	-1.30964
121593581	chr12:121593581:A:G	1.82143e-12	-1.95283	-1.26285	9.89002e-09	-1.86616	-1.30557	1.0252e-05	-1.93602	-1.28753
121593605	chr12:121593605:T:C	8.92581e-11	1.67497	-0.998744	6.5485e-08	-0.375713	-0.905724	7.47012e-05	-0.243717	-0.993814
121593820	chr12:121593820:G:A	5.4367e-10	3.40402	-0.920979	1.21354e-07	0.347098	-1.01165	0.000324039	1.19303	-0.963196
121594006	chr12:121594006:T:C	6.90709e-12	-1.88276	-3.18773e-10	5.09801e-08	-1.53182	-3.18773e-10	5.52058e-05	-1.53996	-3.18773e-10
121594010	chr12:121594010:A:G	6.83935e-12	-1.89261	-3.18773e-10	4.9619e-08	-1.55888	-3.18773e-10	5.39148e-05	-1.56362	-3.18773e-10
121594075	chr12:121594075:A:G	1.33564e-11	-2.56711e-10	-1.22331	7.35158e-08	-2.56711e-10	-1.16576	7.93424e-05	-2.56711e-10	-1.17726
121594270	chr12:121594270:T:TA	1.27176e-11	-2.56711e-10	-1.27232	6.37217e-08	-2.56711e-10	-1.30873	7.07699e-05	-2.56711e-10	-1.29159
121594333	chr12:121594333:C:T	1.78162e-11	-2.56711e-10	-0.935194	9.30636e-08	-2.56711e-10	-0.929976	0.000100046	-2.56711e-10	-0.945394
121594747	chr12:121594747:G:A	3.05989e-11	-2.56711e-10	-0.394339	1.7566e-07	-2.56711e-10	-0.294707	0.00017224	-2.56711e-10	-0.402139
121594755	chr12:121594755:T:C	1.42273e-11	-2.56711e-10	-1.16014	6.82818e-08	-2.56711e-10	-1.23961	7.84341e-05	-2.56711e-10	-1.18877
121595371	chr12:121595371:G:A	6.83516e-12	-1.89322	-3.18773e-10	5.00087e-08	-1.55106	-3.18773e-10	5.43341e-05	-1.55588	-3.18773e-10
121595376	chr12:121595376:T:C	7.23072e-12	-1.83697	-3.18773e-10	5.67119e-08	-1.42527	-3.18773e-10	6.14372e-05	-1.43301	-3.18773e-10
121595459	chr12:121595459:G:A	4.55174e-11	-2.56711e-10	0.00279004	2.77563e-07	-2.56711e-10	0.162791	0.000285728	-2.56711e-10	0.104014
121596874	chr12:121596874:G:A	1.26786e-11	-2.56711e-10	-1.27539	6.55354e-08	-2.56711e-10	-1.28067	7.1331e-05	-2.56711e-10	-1.2837
121596909	chr12:121596909:T:A	6.75758e-12	-1.90464	-3.18773e-10	4.94857e-08	-1.56158	-3.18773e-10	5.36389e-05	-1.56875	-3.18773e-10
121596951	chr12:121596951:G:GT	6.43977e-12	-1.95281	-3.18773e-10	3.34351e-08	-1.95365	-3.18773e-10	3.6946e-05	-1.94157	-3.18773e-10
121597454	chr12:121597454:T:G	1.23062e-11	-2.56711e-10	-1.3052	6.40809e-08	-2.56711e-10	-1.30311	6.97457e-05	-2.56711e-10	-1.30617
121597468	chr12:121597468:T:C	4.11456e-12	-1.77537	-0.625406	1.60829e-08	-1.87036	-0.815141	2.29521e-05	-1.72785	-0.689773
121597683	chr12:121597683:G:A	1.50611e-11	-2.56711e-10	-1.10319	7.2741e-08	-2.56711e-10	-1.17635	8.38002e-05	-2.56711e-10	-1.12259
121597989	chr12:121597989:C:T	1.2767e-11	-2.56711e-10	-1.26844	6.59574e-08	-2.56711e-10	-1.27425	7.17673e-05	-2.56711e-10	-1.2776
121598309	chr12:121598309:C:G	3.54727e-11	-2.56711e-10	-0.246542	1.68072e-07	-2.56711e-10	-0.338865	0.000195542	-2.56711e-10	-0.275251
121598534	chr12:121598534:G:C	1.29329e-11	-2.56711e-10	-1.25553	6.75726e-08	-2.56711e-10	-1.25006	7.40204e-05	-2.56711e-10	-1.24669
121598620	chr12:121598620:A:G	3.41824e-11	0.127711	-0.411304	6.0791e-08	-1.116	-0.239813	0.000104064	-0.525052	-0.380968
121599017	chr12:121599017:G:A	5.15642e-11	-2.56711e-10	0.127524	2.34943e-07	-2.56711e-10	-0.00391657	0.000286	-2.56711e-10	0.104964
121599158	chr12:121599158:CAT:C	2.59325e-11	-2.56711e-10	-0.559807	1.19771e-07	-2.56711e-10	-0.677675	0.000138849	-2.56711e-10	-0.617644
121600262	chr12:121600262:A:G	2.70028e-12	-1.70646	-1.11549	1.11792e-08	-1.81816	-1.23105	1.52903e-05	-1.65937	-1.16444
121600286	chr12:121600286:C:T	3.83875e-10	3.11485	-0.979831	5.84159e-08	-0.266377	-1.12929	8.93954e-05	0.0534636	-1.11142
121600287	chr12:121600287:G:A	8.61536e-11	-2.56711e-10	0.640828	3.95178e-07	-2.56711e-10	0.516079	0.000508099	-2.56711e-10	0.679649
121602143	chr12:121602143:C:T	7.52468e-11	0.0315609	0.473908	4.47564e-07	0.0468125	0.593748	0.000242723	-0.569524	0.510416
121602836	chr12:121602836:G:A	1.25129e-11	-2.56711e-10	-1.28854	6.37578e-08	-2.56711e-10	-1.30817	7.03766e-05	-2.56711e-10	-1.29717
121602944	chr12:121602944:C:T	6.1033e-11	0.29611	-3.18773e-10	3.33609e-08	-1.95587	-3.18773e-10	3.62072e-05	-1.96177	-3.18773e-10
121603149	chr12:121603149:C:T	2.91984e-11	-2.56711e-10	-0.44119	1.35066e-07	-2.56711e-10	-0.557496	0.000163519	-2.56711e-10	-0.454098
121603227	chr12:121603227:G:C	1.71267e-11	-0.974667	-3.18773e-10	6.6763e-08	-1.26211	-3.18773e-10	7.2068e-05	-1.27342	-3.18773e-10
121603366	chr12:121603366:C:T	5.11311e-12	-1.86111	-0.322384	2.70583e-08	-1.94349	-0.22177	2.57733e-05	-1.97095	-0.330737
121604944	chr12:121604944:G:A	6.65778e-11	-0.0524438	0.43551	3.92864e-07	-0.0441126	0.554317	0.000215845	-0.647889	0.471421
121604988	chr12:121604988:G:A	5.36696e-11	-2.56711e-10	0.167543	3.30882e-07	-2.56711e-10	0.338502	0.000337734	-2.56711e-10	0.271232
121605078	chr12:121605078:G:A	1.2403e-11	-2.56711e-10	-1.29736	6.47376e-08	-2.56711e-10	-1.29292	6.99205e-05	-2.56711e-10	-1.30367
121605227	chr12:121605227:G:A	3.00451e-10	2.97045	-1.08047	5.00903e-08	-0.348272	-1.20116	7.56531e-05	-0.0376687	-1.1872
121605259	chr12:121605259:C:G	1.25741e-11	-2.56711e-10	-1.28367	6.57594e-08	-2.56711e-10	-1.27726	7.06466e-05	-2.56711e-10	-1.29334
121605362	chr12:121605362:A:G	3.17779e-11	-2.56711e-10	-0.356534	1.44452e-07	-2.56711e-10	-0.490313	0.00016883	-2.56711e-10	-0.422135
121605372	chr12:121605372:A:T	1.95967e-12	-1.88089	-1.26164	1.1231e-08	-1.79172	-1.25286	1.38801e-05	-1.6752	-1.24537
121606696	chr12:121606696:A:G	4.30725e-12	-1.77722	-0.577789	1.65985e-08	-1.86966	-0.784284	2.39031e-05	-1.72953	-0.647492
121606822	chr12:121606822:T:C	1.2254e-11	-2.56711e-10	-1.30945	6.36611e-08	-2.56711e-10	-1.30969	6.95047e-05	-2.56711e-10	-1.30963
121606985	chr12:121606985:T:G	6.41463e-10	3.91338	-1.26493	1.52272e-07	0.843039	-1.28063	0.000401669	1.72164	-1.27704
121607032	chr12:121607032:T:C	1.67164e-11	-2.56711e-10	-0.998914	8.16158e-08	-2.56711e-10	-1.06124	9.45061e-05	-2.56711e-10	-1.00236
121607062	chr12:121607062:T:A	2.01562e-10	2.75513	-1.26434	4.37545e-08	-0.473893	-1.21077	6.56573e-05	-0.161701	-1.20488
121607142	chr12:121607142:T:C	4.1418e-12	-1.875	-0.519177	2.213e-08	-1.93869	-0.427638	2.11701e-05	-1.97212	-0.526315
121607427	chr12:121607427:GC:G	5.84741e-11	-2.56711e-10	0.25328	3.62082e-07	-2.56711e-10	0.428612	0.00036915	-2.56711e-10	0.360176
121608541	chr12:121608541:G:A	6.14797e-11	-2.56711e-10	0.303402	3.81704e-07	-2.56711e-10	0.481386	0.000388775	-2.56711e-10	0.411973
121608844	chr12:121608844:A:G	2.10973e-11	-0.766159	-3.18773e-10	3.44497e-08	-1.92376	-3.18773e-10	3.62968e-05	-1.9593	-3.18773e-10
121609059	chr12:121609059:T:C	1.25138e-11	-2.56711e-10	-1.28847	6.52422e-08	-2.56711e-10	-1.28515	7.02795e-05	-2.56711e-10	-1.29855
121609474	chr12:121609474:G:T	1.74516e-11	-2.56711e-10	-0.955875	8.50312e-08	-2.56711e-10	-1.02024	9.82907e-05	-2.56711e-10	-0.963098
121609705	chr12:121609705:G:A	5.13646e-11	-2.56711e-10	0.123646	3.16136e-07	-2.56711e-10	0.292914	0.000322916	-2.56711e-10	0.226366
121610361	chr12:121610361:C:T	5.31023e-11	-2.56711e-10	0.156916	3.26014e-07	-2.56711e-10	0.323682	0.00033522	-2.56711e-10	0.263761
121610427	chr12:121610427:G:A	2.94052e-11	-2.56711e-10	-0.434132	1.35985e-07	-2.56711e-10	-0.550718	0.000164674	-2.56711e-10	-0.447063
121610902	chr12:121610902:TTTTC:T	1.66158e-11	-2.56711e-10	-1.00495	8.40176e-08	-2.56711e-10	-1.03223	9.55999e-05	-2.56711e-10	-0.990855
121611206	chr12:121611206:G:A	3.49062e-11	-2.56711e-10	-0.26264	1.5981e-07	-2.56711e-10	-0.389273	0.000193283	-2.56711e-10	-0.28687
121611212	chr12:121611212:T:G	2.9411e-11	-2.56711e-10	-0.433936	1.36012e-07	-2.56711e-10	-0.550512	0.000164705	-2.56711e-10	-0.446869
121611330	chr12:121611330:G:A	7.32818e-11	-2.56711e-10	0.479008	4.55618e-07	-2.56711e-10	0.658396	0.000468165	-2.56711e-10	0.597792
121611661	chr12:121611661:C:G	3.36638e-10	2.92911	-0.925404	5.57256e-08	-0.353627	-1.08919	8.36859e-05	-0.055412	-1.06855
121612285	chr12:121612285:T:TC	1.05353e-10	1.82769	-0.985677	2.92266e-08	-0.967465	-1.12072	4.19389e-05	-0.705814	-1.109
121612322	chr12:121612322:T:A	1.23317e-11	-2.56711e-10	-1.30313	6.42662e-08	-2.56711e-10	-1.30023	6.96446e-05	-2.56711e-10	-1.30762
121612542	chr12:121612542:C:T	2.22382e-11	-2.56711e-10	-0.713494	1.37071e-07	-2.56711e-10	-0.542758	0.000138391	-2.56711e-10	-0.620948
121613367	chr12:121613367:A:G	4.97365e-10	3.33369	-0.939672	6.69673e-08	-0.158681	-1.10037	0.000104195	0.175492	-1.08026
121613374	chr12:121613374:G:A	1.22685e-11	-2.56711e-10	-1.30827	6.38564e-08	-2.56711e-10	-1.30662	6.9502e-05	-2.56711e-10	-1.30967
121613393	chr12:121613393:G:A	1.2829e-11	-2.56711e-10	-1.2636	6.72509e-08	-2.56711e-10	-1.25483	7.31524e-05	-2.56711e-10	-1.25848
121613806	chr12:121613806:C:T	1.2286e-11	-2.56711e-10	-1.30684	6.39804e-08	-2.56711e-10	-1.30468	6.95267e-05	-2.56711e-10	-1.30932
121614063	chr12:121614063:C:G	1.22872e-11	-2.56711e-10	-1.30675	6.399e-08	-2.56711e-10	-1.30453	6.95293e-05	-2.56711e-10	-1.30928
121614206	chr12:121614206:G:A	1.2207e-10	-2.56711e-10	0.989287	5.61849e-07	-2.56711e-10	0.867975	0.000726834	-2.56711e-10	1.03767
121615202	chr12:121615202:T:A	4.59186e-12	-1.58131	-0.709705	2.56341e-08	-1.65332	-0.566019	3.0566e-05	-1.51063	-0.620508
121615953	chr12:121615953:G:A	1.38008e-11	-2.56711e-10	-1.19058	7.6793e-08	-2.56711e-10	-1.12215	8.26046e-05	-2.56711e-10	-1.13696
121616291	chr12:121616291:C:A	1.22748e-11	-2.56711e-10	-1.30775	6.37103e-08	-2.56711e-10	-1.30891	6.99254e-05	-2.56711e-10	-1.3036
121616967	chr12:121616967:A:G	1.22511e-11	-2.56711e-10	-1.30969	6.36777e-08	-2.56711e-10	-1.30942	6.95815e-05	-2.56711e-10	-1.30853
121617262	chr12:121617262:C:T	1.48486e-11	-2.56711e-10	-1.1174	7.35247e-08	-2.56711e-10	-1.16564	8.42512e-05	-2.56711e-10	-1.11722
121617329	chr12:121617329:C:G	2.2196e-10	2.54478	-0.957588	5.63411e-08	-0.549292	-0.882543	8.50099e-05	-0.259551	-0.848709
121617402	chr12:121617402:T:C	4.04421e-12	-1.56852	-0.849496	2.22317e-08	-1.64436	-0.717373	2.66706e-05	-1.49762	-0.769844
121617601	chr12:121617601:C:T	1.24292e-11	-2.56711e-10	-1.29526	6.49988e-08	-2.56711e-10	-1.28889	7.03601e-05	-2.56711e-10	-1.2974
121618156	chr12:121618156:A:C	1.22528e-11	-2.56711e-10	-1.30955	6.36626e-08	-2.56711e-10	-1.30966	6.96442e-05	-2.56711e-10	-1.30763
121618211	chr12:121618211:C:T	1.27971e-11	-2.56711e-10	-1.26608	6.71695e-08	-2.56711e-10	-1.25604	7.233e-05	-2.56711e-10	-1.26979
121618326	chr12:121618326:T:A	1.23223e-11	-2.56711e-10	-1.30389	6.38068e-08	-2.56711e-10	-1.3074	6.97123e-05	-2.56711e-10	-1.30665
121618392	chr12:121618392:G:A	1.22619e-11	-2.56711e-10	-1.30881	6.36716e-08	-2.56711e-10	-1.30952	6.97834e-05	-2.56711e-10	-1.30563
121618522	chr12:121618522:A:G	6.82322e-11	-2.56711e-10	0.407613	3.07738e-07	-2.56711e-10	0.265988	0.000377818	-2.56711e-10	0.383385
121618999	chr12:121618999:A:G	5.64306e-10	3.51299	-0.992698	6.08041e-08	-0.207629	-1.14797	9.37662e-05	0.118617	-1.12884
121619388	chr12:121619388:A:G	9.60232e-11	1.47168	-0.722395	6.2662e-08	-0.613351	-0.712152	7.9149e-05	-0.463697	-0.715999
121619796	chr12:121619796:C:G	2.29955e-11	-2.56711e-10	-0.680007	1.15607e-07	-2.56711e-10	-0.713062	0.000139234	-2.56711e-10	-0.614875
121620189	chr12:121620189:G:A	5.58209e-11	-2.56711e-10	0.206844	2.54447e-07	-2.56711e-10	0.075835	0.000310474	-2.56711e-10	0.187072
121620327	chr12:121620327:G:A	6.34192e-12	-1.96812	-3.18773e-10	3.7971e-08	-1.82644	-3.18773e-10	4.05649e-05	-1.84813	-3.18773e-10
121621502	chr12:121621502:C:T	1.24923e-11	-2.56711e-10	-1.29019	6.51244e-08	-2.56711e-10	-1.28696	7.07041e-05	-2.56711e-10	-1.29252
121621815	chr12:121621815:C:T	1.00107e-11	-1.51165	-3.18773e-10	3.86828e-08	-1.80786	-3.18773e-10	4.556e-05	-1.732	-3.18773e-10
121621848	chr12:121621848:G:A	3.75479e-12	-1.18668	-1.30559	1.14006e-08	-1.76033	-1.26927	1.06732e-05	-1.89817	-1.28512
121621896	chr12:121621896:A:C	5.35317e-11	-2.56711e-10	0.164969	3.299e-07	-2.56711e-10	0.335529	0.000336946	-2.56711e-10	0.268895
121621906	chr12:121621906:C:G	1.13796e-10	2.01872	-1.09962	5.62153e-08	-0.315143	-1.11893	7.02303e-05	-0.169828	-1.12942
121622654	chr12:121622654:C:T	2.77739e-09	5.42364	-1.30968	3.75513e-07	1.77341	-1.30837	0.00134662	2.96345	-1.30913
121622713	chr12:121622713:C:T	5.22176e-11	-2.56711e-10	0.140115	3.21338e-07	-2.56711e-10	0.309234	0.000328366	-2.56711e-10	0.2431
121623129	chr12:121623129:T:C	8.42227e-11	1.28374	-0.665578	5.86952e-08	-0.735973	-0.654929	7.38479e-05	-0.589921	-0.659099
121623339	chr12:121623339:C:G	3.36613e-11	-2.56711e-10	-0.298956	2.00995e-07	-2.56711e-10	-0.15998	0.000208126	-2.56711e-10	-0.212886
121623931	chr12:121623931:CAGG:C	1.66851e-11	-2.56711e-10	-1.00079	9.64714e-08	-2.56711e-10	-0.894013	9.75693e-05	-2.56711e-10	-0.970465
121624221	chr12:121624221:A:T	5.03877e-12	-1.64896	-0.549182	2.8776e-08	-1.71266	-0.39106	3.36906e-05	-1.58444	-0.449365
121624273	chr12:121624273:AG:A	7.08759e-10	3.63566	-0.887445	6.95199e-08	-0.149825	-1.07182	0.000108007	0.179746	-1.04858
121624688	chr12:121624688:A:T	2.87808e-10	3.02127	-1.17428	1.11643e-07	0.444149	-1.1921	0.000142712	0.607676	-1.19787
121624731	chr12:121624731:T:C	4.85072e-11	0.0664076	-3.18773e-10	5.34964e-07	0.818942	-3.18773e-10	0.000543372	0.746767	-3.18773e-10
121624817	chr12:121624817:G:T	2.75123e-12	-1.54232	-1.26094	1.22423e-08	-1.65216	-1.3062	1.68598e-05	-1.44224	-1.28386
121624882	chr12:121624882:C:T	3.3583e-11	-2.56711e-10	-0.301285	2.00474e-07	-2.56711e-10	-0.162574	0.000207614	-2.56711e-10	-0.215346
121624993	chr12:121624993:A:G	6.01611e-11	-2.56711e-10	0.281722	3.73102e-07	-2.56711e-10	0.458593	0.000380149	-2.56711e-10	0.389537
121625006	chr12:121625006:C:T	6.01611e-11	-2.56711e-10	0.281722	3.73102e-07	-2.56711e-10	0.458593	0.000380149	-2.56711e-10	0.389537
121625105	chr12:121625105:T:C	1.31805e-10	1.65927	-0.593251	7.98984e-08	-0.501377	-0.581126	0.000101465	-0.344683	-0.586625
121625231	chr12:121625231:T:C	4.50636e-11	-2.56711e-10	-0.0072297	1.99956e-07	-2.56711e-10	-0.165159	0.000244747	-2.56711e-10	-0.0508027
121625764	chr12:121625764:G:A	5.53247e-12	-1.52499	-0.579676	3.09734e-08	-1.60456	-0.425569	3.72733e-05	-1.44982	-0.482935
121625812	chr12:121625812:G:C	3.31498e-11	-2.56711e-10	-0.314269	1.97666e-07	-2.56711e-10	-0.176682	0.000204812	-2.56711e-10	-0.228933
121625993	chr12:121625993:C:A	3.3346e-11	-2.56711e-10	-0.308365	1.98963e-07	-2.56711e-10	-0.170142	0.00020609	-2.56711e-10	-0.222713
121626333	chr12:121626333:G:A	5.27767e-12	-1.53784	-0.613979	2.95436e-08	-1.61453	-0.462857	3.5466e-05	-1.46277	-0.519686
121626387	chr12:121626387:G:A	1.65514e-11	-2.56711e-10	-1.00883	9.26384e-08	-2.56711e-10	-0.934556	9.77567e-05	-2.56711e-10	-0.968546
121626524	chr12:121626524:C:A	1.23451e-11	-2.56711e-10	-1.30204	6.39695e-08	-2.56711e-10	-1.30485	7.05203e-05	-2.56711e-10	-1.29513
121626720	chr12:121626720:C:T	1.4076e-11	-2.56711e-10	-1.17083	7.33399e-08	-2.56711e-10	-1.16815	7.88146e-05	-2.56711e-10	-1.18393
121627229	chr12:121627229:G:A	3.3583e-11	-2.56711e-10	-0.301285	2.00474e-07	-2.56711e-10	-0.162574	0.000207614	-2.56711e-10	-0.215346
121627905	chr12:121627905:C:G	6.17177e-08	7.21502	-3.18773e-10	4.36166e-08	-1.68782	-3.18773e-10	5.17561e-05	-1.60449	-3.18773e-10
121627919	chr12:121627919:TCTCGGC:GCTCGGC	7.26013e-11	-2.56711e-10	0.469679	4.53739e-07	-2.56711e-10	0.654262	0.000462439	-2.56711e-10	0.585486
121628451	chr12:121628451:C:T	6.73265e-12	-1.36851	-0.539828	3.73742e-08	-1.46122	-0.381061	4.59439e-05	-1.28265	-0.440956
121628737	chr12:121628737:G:C	1.23588e-11	-2.56711e-10	-1.30094	6.40354e-08	-2.56711e-10	-1.30382	7.06288e-05	-2.56711e-10	-1.29359
121629033	chr12:121629033:T:C	2.86476e-12	-1.47874	-1.28408	1.1999e-08	-1.71625	-1.26219	1.51245e-05	-1.52719	-1.30752
121629177	chr12:121629177:C:T	4.35156e-11	-2.56711e-10	-0.0421846	1.93455e-07	-2.56711e-10	-0.198216	0.000236552	-2.56711e-10	-0.084861
121629368	chr12:121629368:A:G	6.64022e-11	-2.56711e-10	0.380425	4.12501e-07	-2.56711e-10	0.558979	0.000421771	-2.56711e-10	0.493435
121629545	chr12:121629545:CAG:C	9.35701e-12	-1.83547	0.256287	4.77764e-08	-1.95707	0.360343	4.6033e-05	-1.96744	0.245775
121629711	chr12:121629711:C:T	6.64022e-11	-2.56711e-10	0.380425	4.12501e-07	-2.56711e-10	0.558979	0.000421771	-2.56711e-10	0.493435
121630802	chr12:121630802:C:T	3.11456e-11	-2.56711e-10	-0.376632	1.84771e-07	-2.56711e-10	-0.244141	0.000191945	-2.56711e-10	-0.293817
121631144	chr12:121631144:A:AT	1.23356e-11	-2.56711e-10	-1.30282	6.42211e-08	-2.56711e-10	-1.30093	6.98846e-05	-2.56711e-10	-1.30418
121631612	chr12:121631612:C:T	1.2281e-11	-2.56711e-10	-1.30725	6.37263e-08	-2.56711e-10	-1.30866	6.99787e-05	-2.56711e-10	-1.30284
121631678	chr12:121631678:T:G	1.03577e-10	-2.56711e-10	0.825006	5.03498e-07	-2.56711e-10	0.758321	0.000695699	-2.56711e-10	0.993889
121631757	chr12:121631757:T:C	6.63019e-12	-1.92367	-3.18773e-10	3.33381e-08	-1.95656	-3.18773e-10	3.61095e-05	-1.96447	-3.18773e-10
121631915	chr12:121631915:T:A	4.22821e-11	-2.56711e-10	-0.0709414	2.6131e-07	-2.56711e-10	0.10245	0.000265346	-2.56711e-10	0.0300076
121632087	chr12:121632087:G:A	1.34311e-11	-2.56711e-10	-1.21773	6.97515e-08	-2.56711e-10	-1.21832	7.54073e-05	-2.56711e-10	-1.22812
121632389	chr12:121632389:C:A	5.41273e-11	-2.56711e-10	0.176034	3.33071e-07	-2.56711e-10	0.345096	0.000340807	-2.56711e-10	0.28029
121632842	chr12:121632842:G:A	1.32728e-11	-2.56711e-10	-1.22959	6.57327e-08	-2.56711e-10	-1.27766	7.40841e-05	-2.56711e-10	-1.24583
121632930	chr12:121632930:C:T	4.72021e-11	-2.56711e-10	0.0391336	2.08612e-07	-2.56711e-10	-0.122785	0.000256465	-2.56711e-10	-0.0040339
121632986	chr12:121632986:G:T	2.6288e-11	-2.56711e-10	-0.546191	1.22641e-07	-2.56711e-10	-0.653998	0.000147318	-2.56711e-10	-0.558437
121633055	chr12:121633055:C:T	5.01363e-10	3.33097	-0.928939	5.66265e-08	-0.323527	-1.10325	8.6626e-05	-0.00856134	-1.08087
121633152	chr12:121633152:C:T	8.31046e-12	-1.69779	-3.18773e-10	4.33257e-08	-1.69451	-3.18773e-10	4.06882e-05	-1.84509	-3.18773e-10
121633437	chr12:121633437:C:G	2.63106e-11	-2.56711e-10	-0.545333	1.22735e-07	-2.56711e-10	-0.653228	0.000147443	-2.56711e-10	-0.557587
121633667	chr12:121633667:C:G	1.23132e-11	-2.56711e-10	-1.30463	6.42246e-08	-2.56711e-10	-1.30087	6.97682e-05	-2.56711e-10	-1.30585
121633671	chr12:121633671:G:C	5.40445e-11	-2.56711e-10	0.174503	2.34471e-07	-2.56711e-10	-0.00592686	0.000290933	-2.56711e-10	0.122065
121633758	chr12:121633758:T:C	4.68482e-11	1.33822	-1.30661	3.66974e-08	-0.551817	-1.30874	4.60464e-05	-0.414624	-1.30675
121633959	chr12:121633959:T:C	6.44035e-11	-2.56711e-10	0.349864	2.79321e-07	-2.56711e-10	0.169101	0.000347403	-2.56711e-10	0.299459
121634551	chr12:121634551:G:A	1.24102e-11	-2.56711e-10	-1.29678	6.46456e-08	-2.56711e-10	-1.29434	7.02692e-05	-2.56711e-10	-1.29869
121634576	chr12:121634576:A:G	1.03577e-10	1.49046	-0.665447	9.63402e-08	-0.438613	-0.45676	0.000114458	-0.232925	-0.577897
121634923	chr12:121634923:C:A	7.34241e-11	1.58134	-1.10039	4.94416e-08	-0.598555	-0.963912	5.54722e-05	-0.550647	-0.984498
121634924	chr12:121634924:C:T	4.68848e-11	-2.56711e-10	0.0323897	2.07093e-07	-2.56711e-10	-0.130089	0.00025458	-2.56711e-10	-0.0114126
121634977	chr12:121634977:C:CAGGG	2.87687e-12	-1.51807	-1.24054	1.25637e-08	-1.63187	-1.30058	1.75009e-05	-1.41871	-1.27006
121635494	chr12:121635494:G:A	4.87323e-11	-2.56711e-10	0.0710381	2.23223e-07	-2.56711e-10	-0.0550863	0.000270653	-2.56711e-10	0.0498092
121635912	chr12:121635912:A:G	3.85219e-11	1.08389	-1.24796	3.38092e-08	-0.72061	-1.22192	4.19698e-05	-0.574727	-1.23935
121636070	chr12:121636070:A:T	4.66501e-11	-2.56711e-10	0.0273705	2.859e-07	-2.56711e-10	0.192383	0.000292351	-2.56711e-10	0.126928
121636181	chr12:121636181:C:T	1.22664e-11	-2.56711e-10	-1.30844	6.40429e-08	-2.56711e-10	-1.30371	6.9605e-05	-2.56711e-10	-1.30819
121636314	chr12:121636314:T:C	1.22518e-11	-2.56711e-10	-1.30963	6.36625e-08	-2.56711e-10	-1.30966	6.9521e-05	-2.56711e-10	-1.3094
121637719	chr12:121637719:GAC:G	1.23899e-11	-2.56711e-10	-1.29842	6.41672e-08	-2.56711e-10	-1.30177	7.0865e-05	-2.56711e-10	-1.29025
121637834	chr12:121637834:C:T	8.48788e-12	-1.67667	-3.18773e-10	4.61133e-08	-1.63216	-3.18773e-10	5.91212e-05	-1.47144	-3.18773e-10
121637835	chr12:121637835:G:A	2.62509e-11	-2.56711e-10	-0.547605	1.22479e-07	-2.56711e-10	-0.655316	0.000147111	-2.56711e-10	-0.559837
121638011	chr12:121638011:T:C	7.45181e-11	1.76709	-1.27135	5.39635e-08	-0.196034	-1.27892	7.58441e-05	0.0491627	-1.27151
121638300	chr12:121638300:T:C	4.17114e-11	-2.56711e-10	-0.0845304	1.85713e-07	-2.56711e-10	-0.239057	0.000226905	-2.56711e-10	-0.126495
121638818	chr12:121638818:G:A	1.24298e-11	-1.2952	-3.18773e-10	4.65191e-08	-1.6234	-3.18773e-10	5.65679e-05	-1.51559	-3.18773e-10
121638930	chr12:121638930:C:T	5.97369e-10	3.49239	-0.91516	6.25164e-08	-0.235325	-1.0925	9.64282e-05	0.0881372	-1.07037
121639368	chr12:121639368:A:G	1.22816e-11	-2.56711e-10	-1.3072	6.37309e-08	-2.56711e-10	-1.30859	6.99916e-05	-2.56711e-10	-1.30265
121639465	chr12:121639465:C:T	1.28085e-11	-2.56711e-10	-1.2652	6.42705e-08	-2.56711e-10	-1.30016	7.16919e-05	-2.56711e-10	-1.27865
121639836	chr12:121639836:C:T	2.4556e-11	-2.56711e-10	-0.614347	1.14377e-07	-2.56711e-10	-0.723757	0.000137126	-2.56711e-10	-0.630129
121640189	chr12:121640189:G:A	2.14116e-10	2.82784	-1.27662	1.27019e-07	0.647654	-1.26658	0.000349854	1.58609	-1.2796
121640232	chr12:121640232:T:C	3.00499e-10	3.09404	-1.2039	4.20962e-08	-0.454884	-1.26842	6.27675e-05	-0.143727	-1.26786
121640368	chr12:121640368:T:C	4.6744e-11	-2.56711e-10	0.0293826	2.06257e-07	-2.56711e-10	-0.134134	0.000253324	-2.56711e-10	-0.0163594
121640646	chr12:121640646:C:T	3.01401e-11	-2.56711e-10	-0.409448	2.02926e-07	-2.56711e-10	-0.150419	0.00018948	-2.56711e-10	-0.306742
121640647	chr12:121640647:G:A	1.22512e-11	-2.56711e-10	-1.30968	6.37768e-08	-2.56711e-10	-1.30787	6.95043e-05	-2.56711e-10	-1.30964
121641283	chr12:121641283:C:T	8.49623e-11	1.61687	-0.98997	5.52114e-08	-0.624593	-0.827496	6.11773e-05	-0.587424	-0.849827
121641389	chr12:121641389:A:G	4.4268e-11	-2.56711e-10	-0.0250428	1.96349e-07	-2.56711e-10	-0.183367	0.000240573	-2.56711e-10	-0.0680036
121641442	chr12:121641442:T:C	3.80469e-11	-2.56711e-10	-0.176485	1.69053e-07	-2.56711e-10	-0.333044	0.000207799	-2.56711e-10	-0.214458
121641523	chr12:121641523:T:C	4.87214e-11	-2.56711e-10	0.070815	2.14761e-07	-2.56711e-10	-0.0937337	0.000264208	-2.56711e-10	0.0257086
121641535	chr12:121641535:T:C	2.08467e-12	-1.77649	-1.30421	9.46695e-09	-1.91085	-1.3046	1.17809e-05	-1.775	-1.30954
121641693	chr12:121641693:T:A	4.47269e-11	-2.56711e-10	-0.014728	1.98214e-07	-2.56711e-10	-0.173912	0.000243245	-2.56711e-10	-0.0569577
121641729	chr12:121641729:C:T	4.15858e-11	-2.56711e-10	-0.0875451	1.85281e-07	-2.56711e-10	-0.241385	0.000226251	-2.56711e-10	-0.129381
121641762	chr12:121641762:A:G	5.08155e-10	3.71316	-1.29768	9.19737e-08	0.270956	-1.21271	0.000215722	1.08147	-1.25851
121641828	chr12:121641828:C:T	6.54217e-12	-1.93704	-3.18773e-10	3.50128e-08	-1.90754	-3.18773e-10	4.05432e-05	-1.84866	-3.18773e-10
121641988	chr12:121641988:T:C	2.09063e-11	-2.56711e-10	-0.775251	1.21525e-07	-2.56711e-10	-0.663138	0.00013065	-2.56711e-10	-0.678503
121641999	chr12:121641999:CAT:C	3.03754e-11	-2.56711e-10	-0.40167	1.99356e-07	-2.56711e-10	-0.168166	0.000189825	-2.56711e-10	-0.304927
121642116	chr12:121642116:A:G	4.45321e-11	-2.56711e-10	-0.0190949	1.97417e-07	-2.56711e-10	-0.177938	0.000241984	-2.56711e-10	-0.0621543
121642322	chr12:121642322:G:A	3.47953e-09	4.44892	-0.109573	5.26228e-07	0.72313	0.0793464	0.00177976	1.95642	-0.0232117
121642535	chr12:121642535:G:A	1.44678e-11	-2.56711e-10	-1.14338	7.3237e-08	-2.56711e-10	-1.16956	8.10797e-05	-2.56711e-10	-1.1556
121642932	chr12:121642932:C:T	2.65801e-11	-2.56711e-10	-0.535142	1.23805e-07	-2.56711e-10	-0.644549	0.000148913	-2.56711e-10	-0.547666
121642988	chr12:121642988:T:C	1.23533e-11	-2.56711e-10	-1.30138	6.40156e-08	-2.56711e-10	-1.30413	7.0587e-05	-2.56711e-10	-1.29418
121643052	chr12:121643052:G:A	1.22516e-11	-2.56711e-10	-1.30964	6.36754e-08	-2.56711e-10	-1.30946	6.96068e-05	-2.56711e-10	-1.30817
121643070	chr12:121643070:A:T	6.28707e-12	-1.40386	-0.572943	3.49221e-08	-1.49223	-0.417905	4.27644e-05	-1.31928	-0.476044
121643259	chr12:121643259:G:T	4.17696e-11	1.17256	-1.25569	3.55674e-08	-0.660715	-1.23112	4.43906e-05	-0.510772	-1.24723
121643371	chr12:121643371:T:TAC	7.98217e-11	-2.56711e-10	0.564492	3.59736e-07	-2.56711e-10	0.422113	0.000441599	-2.56711e-10	0.539375
121643496	chr12:121643496:C:T	4.34794e-11	-2.56711e-10	-0.0430176	1.93024e-07	-2.56711e-10	-0.200444	0.000236337	-2.56711e-10	-0.08577
121643497	chr12:121643497:G:A	6.50828e-12	-1.94223	-3.18773e-10	4.58088e-08	-1.63878	-3.18773e-10	4.49006e-05	-1.74658	-3.18773e-10
121643500	chr12:121643500:G:A	8.56476e-11	1.78461	-1.14967	5.26482e-08	-0.470619	-1.02901	5.9373e-05	-0.420516	-1.04667
121643623	chr12:121643623:C:G	5.85469e-12	-1.41746	-0.630605	3.23682e-08	-1.50467	-0.481418	3.96451e-05	-1.33366	-0.537403
121643850	chr12:121643850:C:T	1.2307e-11	-2.56711e-10	-1.30514	6.37511e-08	-2.56711e-10	-1.30827	6.99459e-05	-2.56711e-10	-1.30331
121643961	chr12:121643961:G:A	4.91207e-11	-2.56711e-10	0.0789761	2.24892e-07	-2.56711e-10	-0.0476368	0.000272784	-2.56711e-10	0.057653
121644481	chr12:121644481:T:C	6.60504e-12	-1.43835	-0.489118	3.70641e-08	-1.52404	-0.326572	4.50363e-05	-1.35637	-0.387193
121644507	chr12:121644507:G:A	1.28606e-09	3.01859	0.325446	1.89595e-07	-0.48822	0.269852	0.000260511	-0.161356	0.172974
121644655	chr12:121644655:G:A	5.13715e-11	-2.56711e-10	0.12378	3.18315e-07	-2.56711e-10	0.299783	0.000323459	-2.56711e-10	0.228045
121645003	chr12:121645003:C:T	1.47584e-11	-2.56711e-10	-1.12349	7.4541e-08	-2.56711e-10	-1.15191	8.26441e-05	-2.56711e-10	-1.13648
121645435	chr12:121645435:C:T	4.55729e-11	-2.56711e-10	0.00400895	2.01691e-07	-2.56711e-10	-0.156523	0.000247552	-2.56711e-10	-0.0394057
121645573	chr12:121645573:G:A	4.43358e-11	-2.56711e-10	-0.023512	1.96624e-07	-2.56711e-10	-0.181967	0.000240935	-2.56711e-10	-0.0664993
121645627	chr12:121645627:A:G	6.0439e-12	-1.42495	-0.591303	3.35982e-08	-1.51054	-0.438248	4.1014e-05	-1.34153	-0.495587
121645658	chr12:121645658:G:A	7.15482e-10	3.52919	-0.771534	7.12693e-08	-0.215935	-0.980858	0.000110836	0.110949	-0.953921
121645884	chr12:121645884:A:G	2.221e-10	1.58782	-3.18773e-10	1.33737e-07	-0.56738	-3.18773e-10	0.000153983	-0.514185	-3.18773e-10
121646009	chr12:121646009:C:T	9.73909e-11	1.96463	-1.2012	5.4968e-08	-0.355305	-1.1012	6.22732e-05	-0.303479	-1.11602
121646034	chr12:121646034:G:A	3.4394e-11	-2.56711e-10	-0.277423	1.55351e-07	-2.56711e-10	-0.417573	0.000187522	-2.56711e-10	-0.317131
121646075	chr12:121646075:C:T	4.22324e-11	1.16486	-1.23698	3.47724e-08	-0.665948	-1.24849	4.37957e-05	-0.53377	-1.23772
121646748	chr12:121646748:G:A	1.69456e-11	-2.56711e-10	-0.985294	8.29343e-08	-2.56711e-10	-1.04521	9.49144e-05	-2.56711e-10	-0.998052
121646753	chr12:121646753:G:C	7.293e-10	3.48956	-0.712774	7.28356e-08	-0.241124	-0.93393	0.000113249	0.0843323	-0.905767
121646921	chr12:121646921:CAT:C	1.516e-11	-2.56711e-10	-1.09664	7.4508e-08	-2.56711e-10	-1.15235	8.38131e-05	-2.56711e-10	-1.12244
121647335	chr12:121647335:A:G	6.32017e-11	-2.56711e-10	0.331027	2.63424e-07	-2.56711e-10	0.110508	0.00033883	-2.56711e-10	0.274472
121647666	chr12:121647666:C:T	3.89745e-12	-1.79309	-0.661888	1.84539e-08	-1.96707	-0.580913	1.85999e-05	-1.9571	-0.670769
121647670	chr12:121647670:A:G	4.68593e-11	-2.56711e-10	0.031845	2.07016e-07	-2.56711e-10	-0.13046	0.000254418	-2.56711e-10	-0.0120487
121647687	chr12:121647687:G:A	2.60975e-11	-2.56711e-10	-0.553464	1.21754e-07	-2.56711e-10	-0.661259	0.000146243	-2.56711e-10	-0.565759
121647774	chr12:121647774:G:C	6.52095e-12	-1.94028	-3.18773e-10	3.48581e-08	-1.91197	-3.18773e-10	4.02942e-05	-1.85482	-3.18773e-10
121647809	chr12:121647809:G:T	5.17858e-11	-2.56711e-10	0.131811	2.367e-07	-2.56711e-10	0.00353362	0.00028825	-2.56711e-10	0.112799
121647853	chr12:121647853:C:T	1.24002e-11	-2.56711e-10	-1.29759	6.4762e-08	-2.56711e-10	-1.29254	6.99172e-05	-2.56711e-10	-1.30372
121648967	chr12:121648967:C:G	4.49476e-11	-2.56711e-10	-0.00980603	1.99165e-07	-2.56711e-10	-0.169127	0.000244183	-2.56711e-10	-0.0531106
121649161	chr12:121649161:C:T	6.32083e-12	-1.97145	-3.18773e-10	3.62951e-08	-1.87158	-3.18773e-10	3.95171e-05	-1.87429	-3.18773e-10
121649409	chr12:121649409:G:A	1.23126e-11	-2.56711e-10	-1.30468	6.41728e-08	-2.56711e-10	-1.30168	6.96031e-05	-2.56711e-10	-1.30822
121649699	chr12:121649699:C:G	2.26749e-11	-2.56711e-10	-0.694047	1.07251e-07	-2.56711e-10	-0.788084	0.000126942	-2.56711e-10	-0.707299
121649790	chr12:121649790:C:T	6.60543e-10	3.39568	-0.717921	6.87502e-08	-0.295564	-0.937216	0.000106396	0.0258655	-0.909721
121649901	chr12:121649901:T:C	4.74722e-11	-2.56711e-10	0.0448408	2.09155e-07	-2.56711e-10	-0.120182	0.00025773	-2.56711e-10	0.000883453
121650441	chr12:121650441:G:A	1.22514e-11	-2.56711e-10	-1.30966	6.36774e-08	-2.56711e-10	-1.30943	6.95924e-05	-2.56711e-10	-1.30837
121650773	chr12:121650773:G:C	4.26533e-11	-2.56711e-10	-0.0621995	1.89405e-07	-2.56711e-10	-0.21937	0.000231939	-2.56711e-10	-0.104555
121650816	chr12:121650816:G:A	6.37275e-12	-1.96327	-3.18773e-10	4.19672e-08	-1.72637	-3.18773e-10	3.96888e-05	-1.86996	-3.18773e-10
121651453	chr12:121651453:C:T	1.29749e-11	-1.25228	-3.18773e-10	3.92322e-08	-1.79376	-3.18773e-10	5.28579e-05	-1.58342	-3.18773e-10
121651598	chr12:121651598:C:T	4.25291e-11	-2.56711e-10	-0.0651165	1.8889e-07	-2.56711e-10	-0.222094	0.000231278	-2.56711e-10	-0.107407
121651690	chr12:121651690:GT:G	4.59292e-11	-2.56711e-10	0.0117962	2.02975e-07	-2.56711e-10	-0.150177	0.000249442	-2.56711e-10	-0.0317997
121652217	chr12:121652217:T:C	4.54886e-11	-2.56711e-10	0.00215726	2.00994e-07	-2.56711e-10	-0.159985	0.00024703	-2.56711e-10	-0.0415171
121652389	chr12:121652389:A:T	4.22514e-11	-2.56711e-10	-0.0716668	1.87742e-07	-2.56711e-10	-0.228192	0.000229792	-2.56711e-10	-0.113854
121652391	chr12:121652391:A:G	4.37341e-11	-2.56711e-10	-0.0371759	1.93884e-07	-2.56711e-10	-0.195999	0.000237732	-2.56711e-10	-0.079885
121652512	chr12:121652512:G:A	4.44205e-11	-2.56711e-10	-0.0216042	1.96736e-07	-2.56711e-10	-0.181394	0.000241385	-2.56711e-10	-0.0646337
121652873	chr12:121652873:G:A	4.73065e-12	-1.37514	-0.886103	2.4223e-08	-1.46106	-0.814895	3.08429e-05	-1.29975	-0.82237
121653179	chr12:121653179:G:C	7.6557e-11	-2.56711e-10	0.522731	3.43627e-07	-2.56711e-10	0.376299	0.000423639	-2.56711e-10	0.497855
121653265	chr12:121653265:G:A	1.56584e-11	-2.56711e-10	-1.06429	7.43667e-08	-2.56711e-10	-1.15425	8.61083e-05	-2.56711e-10	-1.09542
121653697	chr12:121653697:A:G	2.01404e-12	-1.94098	-1.17418	1.01248e-08	-1.90155	-1.24672	1.29571e-05	-1.79802	-1.19137
121653814	chr12:121653814:A:T	3.21105e-12	-1.93747	-0.711237	1.75729e-08	-1.93729	-0.659611	2.09462e-05	-1.8968	-0.612269
121653815	chr12:121653815:A:T	4.21284e-12	-1.38748	-0.989688	2.14374e-08	-1.47218	-0.925939	2.72829e-05	-1.31192	-0.932848
121653941	chr12:121653941:C:A	4.49568e-11	-2.56711e-10	-0.00960129	2.76201e-07	-2.56711e-10	0.15787	0.000281733	-2.56711e-10	0.0899332
121654157	chr12:121654157:T:C	4.32663e-11	1.21244	-1.26037	3.5453e-08	-0.624394	-1.27066	4.43989e-05	-0.496446	-1.26137
121654275	chr12:121654275:C:T	6.48132e-10	3.52108	-0.862293	3.38367e-07	1.14419	-0.783318	0.000975695	2.17664	-0.84452
121654673	chr12:121654673:C:T	4.80863e-11	1.33844	-1.28074	3.76757e-08	-0.545936	-1.28831	4.7313e-05	-0.412731	-1.28151
121654788	chr12:121654788:G:T	7.21009e-12	-1.83982	-3.18773e-10	3.35823e-08	-1.94926	-3.18773e-10	3.69675e-05	-1.94099	-3.18773e-10
121654812	chr12:121654812:G:C	1.42894e-11	-2.56711e-10	-1.15579	8.01742e-08	-2.56711e-10	-1.07906	8.61999e-05	-2.56711e-10	-1.09436
121654917	chr12:121654917:C:T	6.7178e-11	1.67993	-1.28789	3.91354e-08	-0.537344	-1.25889	4.55158e-05	-0.479836	-1.25313
121654950	chr12:121654950:G:C	4.42631e-11	-2.56711e-10	-0.0251523	1.95997e-07	-2.56711e-10	-0.185157	0.000240576	-2.56711e-10	-0.0679924
121655040	chr12:121655040:T:A	1.74999e-10	1.34947	-3.18773e-10	3.27704e-07	0.328851	-3.18773e-10	0.000355659	0.322945	-3.18773e-10
121655643	chr12:121655643:G:A	4.29834e-12	-1.74194	-0.615132	1.93263e-08	-1.9721	-0.529693	1.98181e-05	-1.94025	-0.624179
121655805	chr12:121655805:C:T	4.74379e-11	-2.56711e-10	0.0441181	2.09098e-07	-2.56711e-10	-0.120457	0.000257934	-2.56711e-10	0.00167701
121655985	chr12:121655985:G:A	3.99995e-11	-2.56711e-10	-0.126438	1.78742e-07	-2.56711e-10	-0.277313	0.000217811	-2.56711e-10	-0.1674
121656025	chr12:121656025:G:A	1.60017e-11	-2.56711e-10	-1.04261	8.02731e-08	-2.56711e-10	-1.07782	8.94568e-05	-2.56711e-10	-1.05727
121656269	chr12:121656269:T:C	8.02007e-11	-2.56711e-10	0.569229	3.58938e-07	-2.56711e-10	0.41989	0.00044367	-2.56711e-10	0.544054
121656372	chr12:121656372:G:A	8.04615e-11	1.84373	-1.27125	4.44902e-08	-0.433579	-1.23441	5.18931e-05	-0.374194	-1.22765
121656404	chr12:121656404:A:G	4.11532e-11	-2.56711e-10	-0.0980034	1.8327e-07	-2.56711e-10	-0.252296	0.000223983	-2.56711e-10	-0.139457
121656575	chr12:121656575:C:T	4.33715e-11	-2.56711e-10	-0.0455007	1.92363e-07	-2.56711e-10	-0.203876	0.00023578	-2.56711e-10	-0.0881281
121656709	chr12:121656709:G:A	4.06542e-11	-2.56711e-10	-0.110203	1.81176e-07	-2.56711e-10	-0.263788	0.000221286	-2.56711e-10	-0.15157
121657308	chr12:121657308:A:C	4.14833e-11	-2.56711e-10	-0.0900125	1.84545e-07	-2.56711e-10	-0.245367	0.000225679	-2.56711e-10	-0.131913
121657329	chr12:121657329:A:G	2.57477e-12	-1.57642	-1.29312	1.10556e-08	-1.79836	-1.26197	1.38618e-05	-1.61669	-1.3052
121657582	chr12:121657582:C:T	3.99268e-11	-2.56711e-10	-0.128256	1.78058e-07	-2.56711e-10	-0.281148	0.000217284	-2.56711e-10	-0.169823
121657665	chr12:121657665:C:T	2.54626e-11	-2.56711e-10	-0.578092	1.18905e-07	-2.56711e-10	-0.684932	0.000142705	-2.56711e-10	-0.590248
121657897	chr12:121657897:T:A	1.48341e-11	-2.56711e-10	-1.11838	7.11883e-08	-2.56711e-10	-1.19793	8.1879e-05	-2.56711e-10	-1.14579
121658714	chr12:121658714:GC:G	2.71114e-12	-1.90045	-0.917487	1.47941e-08	-1.90138	-0.867649	1.75799e-05	-1.84649	-0.837782
121659101	chr12:121659101:C:T	4.47604e-10	3.00584	-0.71723	2.68438e-07	0.693397	-0.564036	0.000710783	1.70032	-0.684977
121659399	chr12:121659399:G:C	1.22769e-11	-1.30758	-3.18773e-10	3.59592e-08	-1.88087	-3.18773e-10	4.68481e-05	-1.70412	-3.18773e-10
121659430	chr12:121659430:C:T	3.84235e-11	-2.56711e-10	-0.166634	1.8305e-07	-2.56711e-10	-0.253501	0.000215133	-2.56711e-10	-0.179773
121660051	chr12:121660051:T:G	6.3017e-12	-1.25315	-0.721335	3.22407e-08	-1.35211	-0.637924	4.17198e-05	-1.17328	-0.646772
121660169	chr12:121660169:GGTTGCAGTGAGCCGAGATGACGTC:G	1.48435e-11	-1.14093	0.0231866	4.29155e-08	-1.54797	-0.156056	5.34959e-05	-1.54096	-0.0304669
121660791	chr12:121660791:C:T	8.61208e-12	-1.72705	0.0649167	3.14246e-08	-1.89522	-0.120449	3.86941e-05	-1.90611	0.0107693
121661008	chr12:121661008:G:C	2.46902e-12	-1.73658	-1.17491	1.04743e-08	-1.84486	-1.26948	1.40275e-05	-1.69265	-1.21736
121661081	chr12:121661081:G:T	1.22819e-11	-2.56711e-10	-1.30718	6.39658e-08	-2.56711e-10	-1.30491	6.95222e-05	-2.56711e-10	-1.30938
121661590	chr12:121661590:G:C	2.77574e-11	-2.56711e-10	-0.491802	1.28986e-07	-2.56711e-10	-0.603555	0.000155477	-2.56711e-10	-0.504531
121661673	chr12:121661673:T:C	9.80654e-12	-1.74257	0.210316	3.54992e-08	-1.90487	0.0111179	4.41473e-05	-1.91455	0.151051
121661703	chr12:121661703:T:C	3.74055e-11	-2.56711e-10	-0.193487	1.67292e-07	-2.56711e-10	-0.343519	0.000203912	-2.56711e-10	-0.233337
121661911	chr12:121661911:G:A	1.32747e-11	-1.22944	-3.18773e-10	3.86157e-08	-1.8096	-3.18773e-10	5.61729e-05	-1.52259	-3.18773e-10
121662515	chr12:121662515:G:A	1.22857e-11	-2.56711e-10	-1.30687	6.39937e-08	-2.56711e-10	-1.30447	6.95302e-05	-2.56711e-10	-1.30927
121662583	chr12:121662583:G:A	5.33793e-11	1.28233	-1.12021	3.84064e-08	-0.737375	-1.07766	4.47044e-05	-0.677969	-1.07299
121663403	chr12:121663403:G:A	1.45426e-11	-2.56711e-10	-1.13822	7.35236e-08	-2.56711e-10	-1.16565	8.15503e-05	-2.56711e-10	-1.14981
121663998	chr12:121663998:G:A	2.91565e-11	-2.56711e-10	-0.442628	1.90655e-07	-2.56711e-10	-0.212795	0.000181711	-2.56711e-10	-0.348612
121664046	chr12:121664046:A:G	6.01454e-11	-2.56711e-10	0.28146	2.73145e-07	-2.56711e-10	0.146745	0.000333852	-2.56711e-10	0.259669
121664177	chr12:121664177:G:A	5.63208e-12	-1.2994	-0.78742	2.88601e-08	-1.39244	-0.708361	3.6968e-05	-1.2234	-0.717575
121664616	chr12:121664616:G:C	1.23175e-11	-2.56711e-10	-1.30428	6.42098e-08	-2.56711e-10	-1.3011	6.96176e-05	-2.56711e-10	-1.30801
121665073	chr12:121665073:C:T	1.61581e-11	-2.56711e-10	-1.03288	8.41988e-08	-2.56711e-10	-1.03008	9.49172e-05	-2.56711e-10	-0.998023
121665544	chr12:121665544:G:A	1.25975e-11	-1.28181	-3.18773e-10	3.63252e-08	-1.87075	-3.18773e-10	4.75982e-05	-1.68823	-3.18773e-10
121665567	chr12:121665567:G:T	1.42857e-11	-2.56711e-10	-1.15605	7.44649e-08	-2.56711e-10	-1.15293	8.24188e-05	-2.56711e-10	-1.13921
121666100	chr12:121666100:TG:T	3.73663e-11	-2.56711e-10	-0.194535	1.7897e-07	-2.56711e-10	-0.276042	0.000219995	-2.56711e-10	-0.157421
121666241	chr12:121666241:T:C	2.41891e-12	-1.75064	-1.18135	1.02871e-08	-1.85588	-1.27649	1.36628e-05	-1.71286	-1.22349
121666261	chr12:121666261:A:G	1.2332e-11	-2.56711e-10	-1.30311	6.43819e-08	-2.56711e-10	-1.29843	6.98124e-05	-2.56711e-10	-1.30522
121666662	chr12:121666662:C:T	1.39024e-11	-2.56711e-10	-1.18324	6.78561e-08	-2.56711e-10	-1.24587	7.71434e-05	-2.56711e-10	-1.20536
121667138	chr12:121667138:T:A	3.07804e-11	-2.56711e-10	-0.388427	1.84497e-07	-2.56711e-10	-0.245626	0.000189858	-2.56711e-10	-0.30475
121667201	chr12:121667201:A:G	3.52186e-11	-0.531801	0.278071	2.05521e-07	-0.527323	0.389611	0.000124232	-1.02696	0.298078
121667603	chr12:121667603:C:T	5.84488e-12	-1.31846	-0.731279	3.00974e-08	-1.41157	-0.647249	3.84422e-05	-1.24413	-0.657739
121667664	chr12:121667664:C:T	6.35772e-12	-1.96563	-3.18773e-10	3.29787e-08	-1.9674	-3.18773e-10	3.59844e-05	-1.96794	-3.18773e-10
121668002	chr12:121668002:C:T	1.11693e-10	2.17344	-1.27299	5.10792e-08	-0.229333	-1.30055	5.95045e-05	-0.163892	-1.30108
121668332	chr12:121668332:C:T	1.86413e-11	-0.889926	-3.18773e-10	8.94516e-08	-0.969561	-3.18773e-10	7.88554e-05	-1.18341	-3.18773e-10
121668405	chr12:121668405:G:T	5.57042e-12	-1.31136	-0.786472	2.86134e-08	-1.4038	-0.705584	3.65497e-05	-1.23585	-0.716509
121668839	chr12:121668839:C:T	4.10998e-11	-2.56711e-10	-0.0993002	2.7181e-07	-2.56711e-10	0.141843	0.00025418	-2.56711e-10	-0.0129846
121668990	chr12:121668990:C:T	6.30923e-12	-1.11669	-0.856597	3.11909e-08	-1.21334	-0.809796	4.39516e-05	-0.996366	-0.771573
121669083	chr12:121669083:C:T	7.27066e-12	-1.83146	-3.18773e-10	3.96841e-08	-1.78231	-3.18773e-10	4.98084e-05	-1.64284	-3.18773e-10
121669349	chr12:121669349:G:A	7.42323e-12	-1.81069	-3.18773e-10	3.31951e-08	-1.96086	-3.18773e-10	3.61749e-05	-1.96266	-3.18773e-10
121669412	chr12:121669412:G:A	1.23206e-11	-2.56711e-10	-1.30403	6.39353e-08	-2.56711e-10	-1.30539	7.03217e-05	-2.56711e-10	-1.29795
121669659	chr12:121669659:T:G	1.24212e-11	-2.56711e-10	-1.2959	6.44034e-08	-2.56711e-10	-1.29809	7.10942e-05	-2.56711e-10	-1.28702
121670218	chr12:121670218:CA:C	2.42738e-11	-0.625906	-3.18773e-10	2.34957e-07	-0.00385685	-3.18773e-10	0.000232416	-0.102497	-3.18773e-10
121670557	chr12:121670557:C:T	6.48845e-12	-1.22606	-0.719225	3.33392e-08	-1.32348	-0.63304	4.30267e-05	-1.14481	-0.644395
121670796	chr12:121670796:A:G	1.27312e-11	-2.56711e-10	-1.27125	6.91386e-08	-2.56711e-10	-1.22715	7.46841e-05	-2.56711e-10	-1.23776
121671314	chr12:121671314:G:A	6.87354e-09	5.42791	-0.407783	4.71549e-07	1.26056	-0.5678	0.00191981	2.48547	-0.476513
121671338	chr12:121671338:G:A	6.36706e-12	-1.06701	-0.897159	3.16111e-08	-1.18616	-0.823586	4.24573e-05	-0.968864	-0.833665
121671435	chr12:121671435:A:G	6.57498e-12	-1.18537	-0.746663	3.38159e-08	-1.27991	-0.662415	4.39673e-05	-1.09391	-0.673674
121671706	chr12:121671706:C:A	1.23954e-11	-1.29798	-3.18773e-10	4.3023e-08	-1.70152	-3.18773e-10	5.402e-05	-1.56167	-3.18773e-10
121671985	chr12:121671985:T:G	1.25117e-11	-2.56711e-10	-1.28864	6.48346e-08	-2.56711e-10	-1.29142	7.17445e-05	-2.56711e-10	-1.27792
121672105	chr12:121672105:C:T	2.77984e-12	-1.72486	-1.06805	1.07521e-08	-1.87949	-1.20868	1.48913e-05	-1.72276	-1.12749
121672482	chr12:121672482:C:A	1.23189e-11	-2.56711e-10	-1.30417	6.41922e-08	-2.56711e-10	-1.30138	7.02991e-05	-2.56711e-10	-1.29827
121672598	chr12:121672598:A:G	4.62339e-11	-2.56711e-10	0.01841	2.3263e-07	-2.56711e-10	-0.0138083	0.000298539	-2.56711e-10	0.147873
121672660	chr12:121672660:C:A	1.01608e-10	2.04386	-1.23805	5.2079e-08	-0.301451	-1.20905	6.22594e-05	-0.168297	-1.25142
121672799	chr12:121672799:C:T	1.24058e-11	-2.56711e-10	-1.29714	6.5202e-08	-2.56711e-10	-1.28577	7.07683e-05	-2.56711e-10	-1.29162
121672818	chr12:121672818:G:C	1.51973e-11	-1.09419	-3.18773e-10	1.139e-07	-0.727935	-3.18773e-10	0.000118797	-0.773614	-3.18773e-10
121673016	chr12:121673016:T:C	6.08405e-12	-1.2889	-0.720733	3.18268e-08	-1.36837	-0.634579	4.06308e-05	-1.20056	-0.645943
121673106	chr12:121673106:G:A	6.40023e-12	-1.19353	-0.765442	3.2773e-08	-1.29138	-0.682268	4.24442e-05	-1.1094	-0.693438
121673429	chr12:121673429:G:T	6.28593e-12	-1.20091	-0.776077	3.21575e-08	-1.2986	-0.694016	4.16232e-05	-1.11752	-0.704852
121674310	chr12:121674310:C:T	8.01241e-11	1.84048	-1.27221	4.16074e-08	-0.433748	-1.30123	4.83436e-05	-0.371068	-1.30163
121674598	chr12:121674598:GAGAAGGAAAGAAGAA:G	1.94274e-11	-2.56711e-10	-0.84862	9.62421e-08	-2.56711e-10	-0.896391	0.000107037	-2.56711e-10	-0.877857
121674678	chr12:121674678:GAA:G	1.59147e-08	6.21412	-0.35443	8.22183e-07	1.78312	-0.534413	0.00365809	3.10657	-0.452896
121674725	chr12:121674725:G:A	7.71875e-12	-0.971691	-0.799961	3.89874e-08	-1.08402	-0.716	5.17291e-05	-0.87573	-0.729278
121675067	chr12:121675067:C:T	6.86325e-12	-1.88912	-3.18773e-10	3.44488e-08	-1.92379	-3.18773e-10	3.58255e-05	-1.97237	-3.18773e-10
121675143	chr12:121675143:G:C	2.13685e-12	-1.81412	-1.24185	9.07187e-09	-1.96662	-1.29146	1.01358e-05	-1.96817	-1.26679
121675524	chr12:121675524:T:G	7.4405e-12	-1.00389	-0.804476	3.7653e-08	-1.11426	-0.720586	4.97472e-05	-0.90969	-0.734385
121675548	chr12:121675548:C:T	1.57132e-11	-2.56711e-10	-1.06081	8.15687e-08	-2.56711e-10	-1.06181	9.1936e-05	-2.56711e-10	-1.02994
121675588	chr12:121675588:T:C	3.0981e-12	-1.73706	-0.947455	1.16222e-08	-1.88618	-1.12416	1.63427e-05	-1.73618	-1.02107
121675870	chr12:121675870:C:T	3.36556e-11	-2.56711e-10	-0.299125	2.06377e-07	-2.56711e-10	-0.133553	0.000210731	-2.56711e-10	-0.200443
121675934	chr12:121675934:C:T	8.36217e-12	-0.948936	-0.74265	4.24641e-08	-1.06227	-0.652328	5.63972e-05	-0.850933	-0.667676
121676061	chr12:121676061:TA:T	1.36152e-11	-2.56711e-10	-1.20412	6.69229e-08	-2.56711e-10	-1.25972	7.56426e-05	-2.56711e-10	-1.22501
121676274	chr12:121676274:C:T	1.22511e-11	-2.56711e-10	-1.30969	6.36699e-08	-2.56711e-10	-1.30955	6.95067e-05	-2.56711e-10	-1.3096
121676656	chr12:121676656:C:T	3.00783e-12	-1.50202	-1.21206	9.48748e-09	-1.9386	-1.27469	1.16203e-05	-1.85568	-1.24259
121676687	chr12:121676687:T:C	1.8253e-12	-1.97038	-1.24318	1.1778e-08	-1.84706	-1.14996	1.16649e-05	-1.89677	-1.19767
121676809	chr12:121676809:G:A	5.75417e-12	-1.19808	-0.867299	2.9212e-08	-1.29594	-0.792738	3.79477e-05	-1.11331	-0.80151
121676907	chr12:121676907:TC:T	7.32275e-12	-1.82432	-3.18773e-10	3.34072e-08	-1.95449	-3.18773e-10	3.59634e-05	-1.96853	-3.18773e-10
121676959	chr12:121676959:G:A	7.86517e-12	-1.75286	-3.18773e-10	4.24322e-08	-1.71535	-3.18773e-10	5.37342e-05	-1.56698	-3.18773e-10
121677037	chr12:121677037:A:G	7.17275e-12	-1.07738	-0.767637	3.65388e-08	-1.18332	-0.681562	4.79051e-05	-0.986442	-0.695363
121677391	chr12:121677391:C:A	4.7702e-12	-1.87778	-0.375139	2.61539e-08	-1.93215	-0.267113	2.43346e-05	-1.97255	-0.386576
121678388	chr12:121678388:T:G	1.4207e-11	-2.56711e-10	-1.16157	6.95211e-08	-2.56711e-10	-1.22163	7.89654e-05	-2.56711e-10	-1.18202
121678487	chr12:121678487:C:T	3.18134e-12	-1.7939	-0.864102	1.65429e-08	-1.73207	-0.925228	2.31503e-05	-1.57985	-0.829167
121679266	chr12:121679266:C:T	2.7639e-11	-2.56711e-10	-0.496075	1.2825e-07	-2.56711e-10	-0.609277	0.000154821	-2.56711e-10	-0.50876
121679707	chr12:121679707:T:G	1.31804e-11	-2.56711e-10	-1.23657	7.50155e-08	-2.56711e-10	-1.14556	7.76027e-05	-2.56711e-10	-1.19943
121679820	chr12:121679820:G:A	1.23075e-11	-2.56711e-10	-1.30509	6.3872e-08	-2.56711e-10	-1.30638	7.02136e-05	-2.56711e-10	-1.29949
121680686	chr12:121680686:G:A	2.22118e-12	-1.82092	-1.19634	9.32821e-09	-1.96509	-1.26513	1.05091e-05	-1.96931	-1.22948
121680901	chr12:121680901:G:C	2.7206e-09	5.02415	-0.930843	3.9586e-07	1.38599	-0.868185	0.00140865	2.59895	-0.899586
121681041	chr12:121681041:C:T	6.24184e-12	-1.24183	-0.742198	3.2036e-08	-1.33703	-0.659372	4.12282e-05	-1.16144	-0.670462
121681853	chr12:121681853:T:C	2.96785e-12	-1.62025	-1.10722	1.0028e-08	-1.9676	-1.19027	1.178e-05	-1.92339	-1.16123
121681969	chr12:121681969:A:G	1.28518e-11	-2.56711e-10	-1.26182	6.38071e-08	-2.56711e-10	-1.30739	7.1266e-05	-2.56711e-10	-1.28461
121682361	chr12:121682361:T:C	5.17059e-11	-2.56711e-10	0.130269	2.40474e-07	-2.56711e-10	0.0193532	0.000268025	-2.56711e-10	0.0400538
121682612	chr12:121682612:G:C	2.85062e-12	-1.49875	-1.26901	9.26021e-09	-1.93668	-1.30085	1.10265e-05	-1.85964	-1.29109
121682822	chr12:121682822:T:C	1.22778e-11	-2.56711e-10	-1.30751	6.38791e-08	-2.56711e-10	-1.30627	6.95986e-05	-2.56711e-10	-1.30828
121682994	chr12:121682994:T:A	2.60582e-12	-1.58819	-1.26937	9.07103e-09	-1.95723	-1.30095	1.05924e-05	-1.89969	-1.29121
121683472	chr12:121683472:G:A	2.17927e-11	-2.56711e-10	-0.73373	1.11679e-07	-2.56711e-10	-0.747627	0.000119634	-2.56711e-10	-0.766594
121683656	chr12:121683656:T:C	7.21346e-12	-1.83936	-3.18773e-10	3.34923e-08	-1.95194	-3.18773e-10	3.59589e-05	-1.96865	-3.18773e-10
121684065	chr12:121684065:C:T	1.23778e-11	-2.56711e-10	-1.2994	6.44804e-08	-2.56711e-10	-1.2969	7.00951e-05	-2.56711e-10	-1.30118
121684376	chr12:121684376:G:C	1.26462e-11	-2.56711e-10	-1.27795	6.54677e-08	-2.56711e-10	-1.2817	7.26708e-05	-2.56711e-10	-1.26509
121684855	chr12:121684855:T:C	4.81433e-12	-1.85942	-0.384289	2.56056e-08	-1.94364	-0.276807	2.42084e-05	-1.97137	-0.392957
121685883	chr12:121685883:G:A	5.16535e-09	5.45232	-0.717893	6.70854e-07	1.67617	-0.630881	0.0025245	2.9546	-0.671832
121686516	chr12:121686516:G:A	1.49854e-11	-2.56711e-10	-1.10823	6.84693e-08	-2.56711e-10	-1.23687	8.08632e-05	-2.56711e-10	-1.15827
121686789	chr12:121686789:A:C	1.28849e-11	-2.56711e-10	-1.25925	6.65997e-08	-2.56711e-10	-1.26456	7.42717e-05	-2.56711e-10	-1.2433
121686996	chr12:121686996:G:C	1.23738e-11	-2.56711e-10	-1.29972	6.43688e-08	-2.56711e-10	-1.29863	6.99603e-05	-2.56711e-10	-1.3031
121687111	chr12:121687111:G:A	1.27886e-11	-2.56711e-10	-1.26675	6.59163e-08	-2.56711e-10	-1.27487	7.29897e-05	-2.56711e-10	-1.26071
121687272	chr12:121687272:A:G	2.5575e-12	-1.59599	-1.28029	9.02162e-09	-1.95819	-1.30545	1.04884e-05	-1.90238	-1.29838
121687665	chr12:121687665:A:G	3.27619e-12	-1.498	-1.13062	1.29769e-08	-1.65161	-1.24848	1.88184e-05	-1.43547	-1.18072
121687684	chr12:121687684:C:T	1.61292e-11	-2.56711e-10	-1.03467	8.20816e-08	-2.56711e-10	-1.05555	9.29774e-05	-2.56711e-10	-1.01867
121687890	chr12:121687890:G:A	2.6722e-11	-2.56711e-10	-0.529815	1.57244e-07	-2.56711e-10	-0.405462	0.000163662	-2.56711e-10	-0.453223
121688302	chr12:121688302:C:T	1.29043e-11	-2.56711e-10	-1.25775	6.67139e-08	-2.56711e-10	-1.26285	7.44008e-05	-2.56711e-10	-1.24156
121688409	chr12:121688409:A:C	2.61724e-12	-1.59872	-1.25447	9.12125e-09	-1.95952	-1.29313	1.0643e-05	-1.9053	-1.28083
121688654	chr12:121688654:C:T	9.54341e-12	-1.55945	-3.18773e-10	6.47848e-08	-1.29219	-3.18773e-10	6.06344e-05	-1.44616	-3.18773e-10
121689004	chr12:121689004:C:T	1.26855e-11	-2.56711e-10	-1.27484	6.56344e-08	-2.56711e-10	-1.27916	7.29393e-05	-2.56711e-10	-1.2614
121689071	chr12:121689071:G:C	9.39563e-12	-1.57506	-3.18773e-10	3.3369e-08	-1.95563	-3.18773e-10	4.01157e-05	-1.85926	-3.18773e-10
121689272	chr12:121689272:G:A	1.23307e-11	-2.56711e-10	-1.30321	6.42121e-08	-2.56711e-10	-1.30107	6.98576e-05	-2.56711e-10	-1.30457
121690167	chr12:121690167:G:C	2.5673e-12	-1.58458	-1.28787	9.03744e-09	-1.95377	-1.30811	1.05144e-05	-1.89549	-1.30279
121690301	chr12:121690301:T:C	1.85705e-11	-2.56711e-10	-0.893731	8.8059e-08	-2.56711e-10	-0.985251	0.000100872	-2.56711e-10	-0.937176
121690467	chr12:121690467:A:G	7.22401e-12	-1.18672	-0.651177	3.70174e-08	-1.28848	-0.563389	4.80832e-05	-1.10515	-0.572945
121690669	chr12:121690669:A:C	3.45771e-11	-2.56711e-10	-0.272113	1.62426e-07	-2.56711e-10	-0.373034	0.000184418	-2.56711e-10	-0.333821
121691243	chr12:121691243:A:G	7.35858e-12	-1.81944	-3.18773e-10	6.39785e-08	-1.30471	-3.18773e-10	5.8297e-05	-1.48548	-3.18773e-10
121691549	chr12:121691549:G:C	1.43924e-11	-2.56711e-10	-1.1486	7.33043e-08	-2.56711e-10	-1.16864	7.98207e-05	-2.56711e-10	-1.17124
121692128	chr12:121692128:C:T	3.21433e-12	-1.61491	-1.03277	1.71589e-08	-1.54374	-1.077	2.47728e-05	-1.33733	-1.00396
121692211	chr12:121692211:A:G	2.81796e-12	-1.51179	-1.2675	9.25123e-09	-1.93827	-1.30023	1.09905e-05	-1.86403	-1.28996
121692249	chr12:121692249:C:T	1.26182e-11	-2.56711e-10	-1.28017	6.53196e-08	-2.56711e-10	-1.28397	7.24954e-05	-2.56711e-10	-1.2675
121692250	chr12:121692250:G:A	7.37676e-12	-1.14659	-0.670377	3.79269e-08	-1.2456	-0.582002	4.93211e-05	-1.05946	-0.593212
121692414	chr12:121692414:G:A	6.32086e-12	-1.97145	-3.18773e-10	3.55667e-08	-1.89185	-3.18773e-10	3.8201e-05	-1.90817	-3.18773e-10
121692435	chr12:121692435:T:C	2.73851e-12	-1.56159	-1.2463	9.22137e-09	-1.95249	-1.28924	1.08713e-05	-1.89012	-1.27478
121692517	chr12:121692517:G:A	6.97152e-12	-1.21743	-0.656037	3.57855e-08	-1.31725	-0.568468	4.63069e-05	-1.13761	-0.578123
121692527	chr12:121692527:C:T	7.21569e-12	-1.19058	-0.648464	3.70009e-08	-1.29218	-0.560132	4.80348e-05	-1.10896	-0.570143
121692738	chr12:121692738:T:C	7.08506e-12	-1.19335	-0.663962	3.6323e-08	-1.29395	-0.576856	4.71088e-05	-1.11207	-0.586501
121693205	chr12:121693205:T:C	7.53503e-12	-1.18221	-0.613534	3.87285e-08	-1.28349	-0.523192	5.02805e-05	-1.10025	-0.533164
121693385	chr12:121693385:C:T	1.9956e-11	-2.56711e-10	-0.821775	9.62515e-08	-2.56711e-10	-0.896294	0.000111582	-2.56711e-10	-0.836264
121693519	chr12:121693519:G:A	7.23324e-12	-1.66444	-0.172177	2.58582e-08	-1.90401	-0.306615	3.08878e-05	-1.89914	-0.221529
121693562	chr12:121693562:G:A	2.61086e-12	-1.5475	-1.30813	1.6967e-08	-1.32345	-1.30854	2.37986e-05	-1.0786	-1.3028
121693919	chr12:121693919:C:T	5.5577e-12	-0.790512	-1.30961	1.47401e-08	-1.46768	-1.305	1.91728e-05	-1.28845	-1.30908
121694183	chr12:121694183:T:G	2.58338e-12	-1.63474	-1.23147	1.40607e-08	-1.55168	-1.2682	1.84733e-05	-1.3989	-1.2358
121694733	chr12:121694733:GAGAC:G	7.45198e-12	-1.16286	-0.643961	3.81736e-08	-1.26553	-0.555582	4.96818e-05	-1.08005	-0.565342
121694741	chr12:121694741:C:T	6.71289e-12	-1.91127	-3.18773e-10	3.36574e-08	-1.94703	-3.18773e-10	3.6301e-05	-1.95918	-3.18773e-10
121694766	chr12:121694766:T:A	2.36473e-11	-0.652056	-3.18773e-10	4.77964e-08	-1.59631	-3.18773e-10	4.69569e-05	-1.7018	-3.18773e-10
121694849	chr12:121694849:G:T	1.24169e-11	-2.56711e-10	-1.29625	6.47211e-08	-2.56711e-10	-1.29317	7.03015e-05	-2.56711e-10	-1.29823
121694994	chr12:121694994:C:T	7.40379e-12	-1.81331	-3.18773e-10	3.31976e-08	-1.96078	-3.18773e-10	3.61551e-05	-1.96321	-3.18773e-10
121695121	chr12:121695121:G:A	1.89356e-09	4.40244	-0.671532	9.95344e-08	-0.0449522	-0.817803	0.000160219	0.366834	-0.841317
121695338	chr12:121695338:A:G	2.56927e-12	-1.56217	-1.30951	1.14316e-08	-1.72897	-1.29791	1.53274e-05	-1.51453	-1.30686
121695466	chr12:121695466:C:T	2.11697e-11	-2.56711e-10	-0.762732	1.01551e-07	-2.56711e-10	-0.842694	0.000118225	-2.56711e-10	-0.778435
121695994	chr12:121695994:C:T	7.37164e-12	-1.81766	-3.18773e-10	6.39585e-08	-1.30503	-3.18773e-10	5.82922e-05	-1.48556	-3.18773e-10
121696509	chr12:121696509:T:C	2.45876e-12	-1.62238	-1.29327	1.56005e-08	-1.42054	-1.29541	2.14578e-05	-1.20163	-1.28331
121697681	chr12:121697681:G:C	4.80629e-12	-1.83026	-0.415116	2.45323e-08	-1.95628	-0.30699	2.35213e-05	-1.96685	-0.426274
121697780	chr12:121697780:A:G	1.55185e-11	-2.56711e-10	-1.07327	7.98243e-08	-2.56711e-10	-1.08343	9.10749e-05	-2.56711e-10	-1.03935
121697827	chr12:121697827:A:C	1.38034e-11	-2.56711e-10	-1.19039	7.06861e-08	-2.56711e-10	-1.20501	7.91253e-05	-2.56711e-10	-1.17999
121698089	chr12:121698089:C:T	2.56336e-12	-1.63532	-1.23867	1.1262e-08	-1.77337	-1.26846	1.52231e-05	-1.57819	-1.25003
121698641	chr12:121698641:C:T	6.31381e-12	-1.97256	-3.18773e-10	3.62817e-08	-1.87195	-3.18773e-10	3.89071e-05	-1.88985	-3.18773e-10
121698798	chr12:121698798:G:A	1.23065e-11	-2.56711e-10	-1.30518	6.38602e-08	-2.56711e-10	-1.30656	6.99202e-05	-2.56711e-10	-1.30367
121700848	chr12:121700848:C:A	1.23833e-11	-2.56711e-10	-1.29895	6.42729e-08	-2.56711e-10	-1.30012	7.04192e-05	-2.56711e-10	-1.29656
121701058	chr12:121701058:G:A	5.06268e-08	7.01693	-3.18773e-10	4.1233e-08	-1.74402	-3.18773e-10	4.87948e-05	-1.6634	-3.18773e-10
121701553	chr12:121701553:T:C	1.06942e-11	-1.4456	-3.18773e-10	3.75313e-08	-1.83808	-3.18773e-10	4.49238e-05	-1.74606	-3.18773e-10
121702460	chr12:121702460:A:G	8.22594e-12	-1.70801	-3.18773e-10	3.72115e-08	-1.84664	-3.18773e-10	3.90712e-05	-1.88564	-3.18773e-10
121702543	chr12:121702543:G:A	1.15533e-11	-1.36833	-3.18773e-10	3.90137e-08	-1.79935	-3.18773e-10	4.72957e-05	-1.69461	-3.18773e-10
121702911	chr12:121702911:C:T	5.01484e-11	-2.56711e-10	0.099683	2.23977e-07	-2.56711e-10	-0.0517137	0.000279527	-2.56711e-10	0.082073
121703175	chr12:121703175:C:T	8.24235e-12	-1.50992	-0.196101	2.43507e-08	-1.96277	-0.307928	2.9853e-05	-1.90504	-0.249707
121703287	chr12:121703287:T:C	5.68525e-12	-1.11676	-0.960673	2.86446e-08	-1.22236	-0.885938	3.7368e-05	-1.03026	-0.899954
121703590	chr12:121703590:C:T	4.36813e-11	-2.56711e-10	-0.038384	1.99732e-07	-2.56711e-10	-0.16628	0.000241825	-2.56711e-10	-0.0628136
121703857	chr12:121703857:G:A	1.25873e-11	-0.518574	-0.764041	1.83599e-08	-1.51381	-1.03928	2.54516e-05	-1.33909	-0.975154
121704445	chr12:121704445:T:C	7.26066e-12	-1.83283	-3.18773e-10	3.98334e-08	-1.77855	-3.18773e-10	5.0265e-05	-1.63372	-3.18773e-10
121704914	chr12:121704914:G:A	6.82325e-09	5.68344	-0.670659	7.70993e-07	1.78113	-0.596709	0.00312583	3.11106	-0.614637
121705228	chr12:121705228:AAT:A	9.31726e-12	-1.09066	-0.492776	4.8224e-08	-1.19468	-0.392725	6.35268e-05	-0.999768	-0.399798
121705243	chr12:121705243:G:A	2.28408e-11	-2.56711e-10	-0.686757	1.44589e-07	-2.56711e-10	-0.489367	0.000140201	-2.56711e-10	-0.607951
121705396	chr12:121705396:C:T	3.61918e-12	-1.32196	-1.2071	1.48043e-08	-1.52392	-1.24442	2.19739e-05	-1.23902	-1.22216
121706030	chr12:121706030:C:T	9.15352e-12	-1.07257	-0.528596	4.71804e-08	-1.17857	-0.430706	6.22853e-05	-0.981485	-0.437818
121706130	chr12:121706130:A:C	6.99609e-12	-0.625954	-1.244	1.6313e-08	-1.3919	-1.2794	2.24654e-05	-1.18508	-1.25397
121706289	chr12:121706289:TA:T	2.61159e-11	0.585702	-1.13846	4.27046e-08	-0.606273	-1.10268	8.77588e-05	0.0549601	-1.1314
121706295	chr12:121706295:TA:T	5.48421e-10	3.32975	-0.838013	5.45657e-08	-0.512471	-0.951383	7.91918e-05	-0.204402	-0.974752
121706639	chr12:121706639:T:G	7.51463e-08	7.39183	0.0200583	5.36839e-06	2.98724	0.137788	0.0263565	4.49307	0.135377
121706757	chr12:121706757:A:G	1.78358e-12	-1.97256	-1.26412	1.44893e-08	-1.51286	-1.277	1.79403e-05	-1.37105	-1.29293
121706803	chr12:121706803:G:A	2.42209e-12	-1.78303	-1.14764	9.5604e-09	-1.90354	-1.30209	1.00736e-05	-1.96889	-1.27222
121707038	chr12:121707038:C:T	3.43693e-11	-0.278141	-3.18773e-10	2.96838e-07	0.229929	-3.18773e-10	0.000299471	0.150991	-3.18773e-10
121707075	chr12:121707075:C:T	1.61489e-11	-1.03345	-3.18773e-10	6.93739e-08	-1.22375	-3.18773e-10	5.67918e-05	-1.51164	-3.18773e-10
121707148	chr12:121707148:T:C	1.14672e-11	-1.16512	-0.210694	6.00694e-08	-1.26826	-0.0994982	7.86245e-05	-1.08373	-0.102617
121707162	chr12:121707162:T:TC	1.96688e-12	-1.93482	-1.20403	1.27261e-08	-1.64667	-1.27293	1.72888e-05	-1.48363	-1.21734
121707251	chr12:121707251:G:A	1.42757e-11	-2.56711e-10	-1.15675	7.39903e-08	-2.56711e-10	-1.15933	8.33387e-05	-2.56711e-10	-1.12811
121707661	chr12:121707661:T:G	7.02885e-12	-1.19589	-0.669389	3.57915e-08	-1.29997	-0.58558	4.67816e-05	-1.11346	-0.592081
121707867	chr12:121707867:G:A	1.72467e-12	-1.96718	-1.30309	1.54712e-08	-1.42742	-1.29685	1.99624e-05	-1.27393	-1.28324
121708005	chr12:121708005:T:C	2.43546e-11	-2.56711e-10	-0.622583	1.15161e-07	-2.56711e-10	-0.716926	0.000136671	-2.56711e-10	-0.63345
121708050	chr12:121708050:G:A	7.7646e-12	-1.76573	-3.18773e-10	4.04275e-08	-1.76375	-3.18773e-10	3.88837e-05	-1.89045	-3.18773e-10
121708165	chr12:121708165:C:T	1.80538e-11	-2.56711e-10	-0.921945	8.74415e-08	-2.56711e-10	-0.992288	0.000101639	-2.56711e-10	-0.929601
121708686	chr12:121708686:A:G	1.11533e-11	-1.09353	-0.310042	5.79885e-08	-1.19862	-0.204394	7.65979e-05	-1.00614	-0.206313
121708701	chr12:121708701:A:C	8.34461e-12	-1.69369	-3.18773e-10	4.12219e-08	-1.74429	-3.18773e-10	4.0161e-05	-1.85813	-3.18773e-10
121709814	chr12:121709814:C:T	1.23887e-11	-2.56711e-10	-1.29852	6.45581e-08	-2.56711e-10	-1.29569	7.01551e-05	-2.56711e-10	-1.30032
121709900	chr12:121709900:A:ACACTTAGTAT	2.0166e-11	-2.56711e-10	-0.811306	1.02071e-07	-2.56711e-10	-0.837592	0.000121264	-2.56711e-10	-0.753057
121710282	chr12:121710282:A:T	1.81994e-12	-1.9706	-1.2459	1.07976e-08	-1.7884	-1.29553	1.39161e-05	-1.66197	-1.25602
121710402	chr12:121710402:A:G	6.96952e-12	-1.60103	-0.272726	1.93868e-08	-1.96952	-0.529142	2.44565e-05	-1.94505	-0.409086
121710515	chr12:121710515:G:A	1.14144e-11	-1.31652	-0.0639142	2.4551e-08	-1.91814	-0.344368	3.28019e-05	-1.84623	-0.214314
121711115	chr12:121711115:C:T	9.9165e-08	8.09088	-0.401646	1.14215e-07	-0.0381627	-0.687016	0.000215038	0.535642	-0.715855
121711264	chr12:121711264:TG:T	6.10673e-12	-1.59238	-0.413534	1.7139e-08	-1.96891	-0.652989	2.14867e-05	-1.94334	-0.540252
121711265	chr12:121711265:G:T	6.56127e-12	-1.93412	-3.18773e-10	3.75425e-08	-1.83779	-3.18773e-10	4.54446e-05	-1.73453	-3.18773e-10
121711387	chr12:121711387:G:A	1.28245e-11	-2.56711e-10	-1.26394	6.63698e-08	-2.56711e-10	-1.26802	7.38556e-05	-2.56711e-10	-1.24892
121711545	chr12:121711545:C:T	1.27914e-11	-2.56711e-10	-1.26653	6.62056e-08	-2.56711e-10	-1.27049	7.36552e-05	-2.56711e-10	-1.25163
121711582	chr12:121711582:A:G	9.84154e-12	-1.28875	-0.239943	2.11998e-08	-1.90992	-0.499353	2.81766e-05	-1.83401	-0.378525
121711825	chr12:121711825:A:G	1.81965e-12	-1.97239	-1.24428	1.0537e-08	-1.81352	-1.29485	1.34947e-05	-1.6941	-1.25463
121712477	chr12:121712477:C:T	1.86509e-12	-1.94681	-1.24518	1.22324e-08	-1.69818	-1.26099	1.46546e-05	-1.58546	-1.28081
121712622	chr12:121712622:A:C	2.00241e-12	-1.97231	-1.14864	1.11815e-08	-1.81116	-1.23784	1.48031e-05	-1.6916	-1.16459
121713280	chr12:121713280:G:A	1.31687e-11	-2.56711e-10	-1.23746	7.05135e-08	-2.56711e-10	-1.20745	7.5512e-05	-2.56711e-10	-1.22674
121714318	chr12:121714318:G:A	1.44644e-11	-2.56711e-10	-1.14361	7.3637e-08	-2.56711e-10	-1.16411	8.01866e-05	-2.56711e-10	-1.16667
121714349	chr12:121714349:C:T	1.82272e-12	-1.90565	-1.30933	1.7538e-08	-1.29538	-1.30351	1.67469e-05	-1.42315	-1.30967
121714895	chr12:121714895:C:T	6.4797e-12	-1.94663	-3.18773e-10	3.96062e-08	-1.78427	-3.18773e-10	4.46436e-05	-1.75232	-3.18773e-10
121715103	chr12:121715103:C:T	1.24815e-11	-2.56711e-10	-1.29106	6.50416e-08	-2.56711e-10	-1.28823	7.05953e-05	-2.56711e-10	-1.29406
121715589	chr12:121715589:C:T	3.15268e-11	-2.56711e-10	-0.364465	1.83463e-07	-2.56711e-10	-0.251247	0.000193276	-2.56711e-10	-0.286909
121715590	chr12:121715590:G:A	1.76191e-12	-1.94117	-1.30773	1.14656e-08	-1.71439	-1.30952	1.39387e-05	-1.60808	-1.30828
121715753	chr12:121715753:A:G	8.35243e-12	-1.69275	-3.18773e-10	3.54971e-08	-1.89381	-3.18773e-10	4.04428e-05	-1.85114	-3.18773e-10
121715971	chr12:121715971:C:T	1.65191e-11	-2.56711e-10	-1.01079	8.93324e-08	-2.56711e-10	-0.970894	9.60336e-05	-2.56711e-10	-0.986329
121716304	chr12:121716304:T:C	1.20059e-11	-1.32991	-3.18773e-10	4.90096e-08	-1.57124	-3.18773e-10	5.0817e-05	-1.6228	-3.18773e-10
121716657	chr12:121716657:G:A	7.28667e-10	4.08008	-1.30417	3.51435e-08	-0.604706	-1.29911	6.80209e-05	-0.0232801	-1.30793
121716711	chr12:121716711:C:T	7.86249e-09	6.38688	-1.23232	1.04311e-07	0.0264523	-0.842334	0.000151721	0.483555	-1.01254
121716723	chr12:121716723:C:T	8.81274e-10	4.27276	-1.3067	3.78627e-08	-0.53453	-1.29476	7.47951e-05	0.0696979	-1.30597
121717127	chr12:121717127:C:T	1.23138e-11	-2.56711e-10	-1.30458	6.44396e-08	-2.56711e-10	-1.29753	7.02155e-05	-2.56711e-10	-1.29946
121717248	chr12:121717248:G:A	1.31348e-11	-2.56711e-10	-1.24004	6.83986e-08	-2.56711e-10	-1.23791	7.5889e-05	-2.56711e-10	-1.22176
121717697	chr12:121717697:G:T	1.63263e-11	-2.56711e-10	-1.02253	8.49218e-08	-2.56711e-10	-1.02153	9.13565e-05	-2.56711e-10	-1.03626
121717815	chr12:121717815:T:G	2.45136e-11	-1.3498	0.733729	9.54381e-08	-1.8445	0.939723	0.000111878	-1.73697	0.903354
121718679	chr12:121718679:G:A	6.52371e-12	-1.93986	-3.18773e-10	3.30579e-08	-1.965	-3.18773e-10	3.58182e-05	-1.97257	-3.18773e-10
121719292	chr12:121719292:G:A	2.14409e-09	5.08619	-1.23102	5.54418e-08	-0.150155	-1.29777	0.000120204	0.521654	-1.2835
121720008	chr12:121720008:A:G	9.67245e-12	-1.54602	-3.18773e-10	4.00431e-08	-1.7733	-3.18773e-10	4.5733e-05	-1.72821	-3.18773e-10
121720151	chr12:121720151:G:A	1.13933e-11	-1.93856	0.556279	7.57271e-08	-1.83634	0.700214	7.56442e-05	-1.94003	0.715038
121720604	chr12:121720604:G:A	1.6537e-11	-2.56711e-10	-1.0097	8.04348e-08	-2.56711e-10	-1.07581	9.36423e-05	-2.56711e-10	-1.01155
121720664	chr12:121720664:A:G	8.5491e-12	-0.606178	-1.0633	3.91439e-08	-0.705448	-1.09057	5.00376e-05	-0.566496	-1.07176
121720756	chr12:121720756:C:G	2.13893e-09	5.07918	-1.22642	5.52079e-08	-0.155981	-1.29617	0.000118442	0.504371	-1.28097
121721131	chr12:121721131:A:G	2.76281e-11	0.557985	-1.05446	1.50712e-08	-1.6166	-1.13387	2.05591e-05	-1.42008	-1.10764
121721378	chr12:121721378:C:T	2.33546e-11	-2.56711e-10	-0.664509	1.15616e-07	-2.56711e-10	-0.712981	0.000126224	-2.56711e-10	-0.712973
121721733	chr12:121721733:G:T	1.98566e-11	-2.56711e-10	-0.826769	9.75826e-08	-2.56711e-10	-0.882559	0.000109282	-2.56711e-10	-0.857098
121723037	chr12:121723037:G:A	1.35475e-11	-2.56711e-10	-1.2091	7.04861e-08	-2.56711e-10	-1.20784	7.85681e-05	-2.56711e-10	-1.18706
121723924	chr12:121723924:G:A	1.33657e-11	-2.56711e-10	-1.22261	6.68787e-08	-2.56711e-10	-1.26038	7.5503e-05	-2.56711e-10	-1.22686
121724238	chr12:121724238:T:C	1.53592e-11	-2.56711e-10	-1.08359	7.69336e-08	-2.56711e-10	-1.12032	8.48122e-05	-2.56711e-10	-1.11059
121724559	chr12:121724559:G:A	1.25954e-11	-2.56711e-10	-1.28197	6.38421e-08	-2.56711e-10	-1.30685	7.04732e-05	-2.56711e-10	-1.29579
121724941	chr12:121724941:T:C	1.34287e-11	-0.874722	-0.343188	4.05215e-08	-1.5161	-0.245328	4.16884e-05	-1.58326	-0.237546
121725370	chr12:121725370:G:A	2.92199e-09	5.44248	-1.27777	6.60997e-08	0.0375514	-1.30965	0.000144619	0.729434	-1.30636
121726144	chr12:121726144:G:C	1.24029e-11	-2.56711e-10	-1.29737	6.46505e-08	-2.56711e-10	-1.29426	7.0906e-05	-2.56711e-10	-1.28967
121726518	chr12:121726518:G:A	6.32881e-12	-1.97019	-3.18773e-10	3.36622e-08	-1.94688	-3.18773e-10	3.75355e-05	-1.92574	-3.18773e-10
121728412	chr12:121728412:T:C	5.90357e-11	1.43986	-1.17702	2.53174e-07	1.32335	-1.25253	0.000439859	1.74697	-1.21154
121728540	chr12:121728540:A:G	1.02243e-09	4.02209	-0.907458	3.59085e-08	-0.67541	-1.20687	6.93001e-05	-0.192767	-1.11981
121728571	chr12:121728571:C:T	1.10271e-10	1.83092	-0.943286	8.53895e-08	-0.18835	-0.827686	0.000133788	0.216819	-0.871589
121729189	chr12:121729189:C:T	8.40992e-11	1.39682	-0.780125	2.6472e-08	-1.2757	-0.911465	3.91242e-05	-1.01325	-0.871033
121729787	chr12:121729787:C:T	1.4474e-10	1.70408	-0.544444	1.20976e-07	-0.274525	-0.393146	0.000186576	0.113939	-0.436128
121729914	chr12:121729914:G:A	2.67242e-11	-2.56711e-10	-0.529733	1.30094e-07	-2.56711e-10	-0.594999	0.000143454	-2.56711e-10	-0.58501
121729989	chr12:121729989:G:A	1.26699e-08	6.92924	-1.29757	1.53296e-07	0.805732	-1.23662	0.000369511	1.61846	-1.25731
121730683	chr12:121730683:C:T	1.0678e-08	6.71773	-1.25709	1.20413e-07	0.154764	-0.827095	0.000178729	0.645391	-1.01055
121731978	chr12:121731978:C:A	6.65054e-08	7.68116	-0.391428	1.49128e-07	0.37885	-0.837301	0.000327519	0.963216	-0.722699
121732095	chr12:121732095:C:T	1.63562e-10	-2.56711e-10	1.28189	7.92175e-07	-2.56711e-10	1.21152	0.00112597	-2.56711e-10	1.47537
121733094	chr12:121733094:C:T	2.61408e-11	-1.70577	1.15396	1.31873e-07	-1.97257	1.39115	0.000116385	-1.97159	1.17747
121733790	chr12:121733790:G:A	8.67596e-11	-2.56711e-10	0.647837	4.32033e-07	-2.56711e-10	0.605243	0.000572169	-2.56711e-10	0.798407
121734165	chr12:121734165:CTG:C	6.2307e-10	3.91171	-1.29236	4.36943e-08	-0.481865	-1.20418	7.41555e-05	-0.00886558	-1.236
121734320	chr12:121734320:A:G	6.94658e-08	7.54059	-0.207303	1.56051e-07	0.296815	-0.709893	0.000346098	0.873087	-0.577393
121734478	chr12:121734478:G:A	3.50452e-11	-1.00078	0.742112	6.93102e-08	-1.81111	0.586444	8.0832e-05	-1.80722	0.648566
121734518	chr12:121734518:A:C	3.32096e-08	7.90284	-1.30755	1.23482e-07	0.430121	-1.07729	0.000195054	0.929033	-1.20679
121734582	chr12:121734582:T:G	5.83315e-11	-2.56711e-10	0.250838	3.21748e-07	-2.56711e-10	0.310511	0.000348351	-2.56711e-10	0.302182
121734784	chr12:121734784:G:T	1.30998e-11	-2.56711e-10	-1.24271	6.83647e-08	-2.56711e-10	-1.2384	7.506e-05	-2.56711e-10	-1.23274
121734894	chr12:121734894:CAA:C	1.1367e-11	-1.38459	-3.18773e-10	5.68969e-08	-1.42202	-3.18773e-10	5.79836e-05	-1.49087	-3.18773e-10
121735089	chr12:121735089:G:A	2.79906e-11	-2.56711e-10	-0.483435	1.49237e-07	-2.56711e-10	-0.457724	0.000170804	-2.56711e-10	-0.41051
121735653	chr12:121735653:T:C	1.52637e-11	-2.56711e-10	-1.08982	7.65852e-08	-2.56711e-10	-1.12486	8.43221e-05	-2.56711e-10	-1.11638
121736279	chr12:121736279:AT:A	7.25393e-12	-1.83376	-3.18773e-10	3.42745e-08	-1.92886	-3.18773e-10	3.66446e-05	-1.94976	-3.18773e-10
121736533	chr12:121736533:T:C	1.30025e-11	-2.56711e-10	-1.25016	6.79058e-08	-2.56711e-10	-1.24514	7.45083e-05	-2.56711e-10	-1.24012
121736550	chr12:121736550:G:A	2.22334e-11	-1.45183	0.738121	1.30812e-07	-1.62845	1.03895	0.000117774	-1.74354	0.961279
121736602	chr12:121736602:C:T	1.27006e-11	-2.56711e-10	-1.27366	6.74591e-08	-2.56711e-10	-1.25174	7.32547e-05	-2.56711e-10	-1.25708
121736681	chr12:121736681:C:T	1.89134e-11	-0.941559	0.0661237	5.92849e-08	-1.52988	0.148973	6.3957e-05	-1.43785	0.0450328
121737271	chr12:121737271:G:A	1.25533e-11	-1.28532	-3.18773e-10	4.25054e-08	-1.71363	-3.18773e-10	5.37075e-05	-1.56747	-3.18773e-10
121738052	chr12:121738052:A:C	6.5351e-12	-1.93812	-3.18773e-10	4.38242e-08	-1.68307	-3.18773e-10	4.21959e-05	-1.8087	-3.18773e-10
121738983	chr12:121738983:TC:T	2.41547e-10	2.98068	-1.30891	1.37872e-07	0.770049	-1.30698	0.000245435	1.25992	-1.30791
121739179	chr12:121739179:C:T	1.24624e-11	-2.56711e-10	-1.29259	6.45776e-08	-2.56711e-10	-1.29539	7.06341e-05	-2.56711e-10	-1.29351
121739476	chr12:121739476:ACTT:A	6.25463e-10	3.70512	-1.08193	2.87472e-07	1.30497	-1.1071	0.000557444	1.89506	-1.12273
121739871	chr12:121739871:C:T	8.61687e-11	-2.56711e-10	0.641003	4.7924e-07	-2.56711e-10	0.708942	0.000518424	-2.56711e-10	0.699766
121740239	chr12:121740239:C:G	5.137e-10	3.49732	-1.07099	2.50005e-07	1.15432	-1.0961	0.000478544	1.73158	-1.11186
121740357	chr12:121740357:G:T	2.64454e-11	-2.56711e-10	-0.540222	1.35114e-07	-2.56711e-10	-0.557141	0.00014595	-2.56711e-10	-0.567763
121740425	chr12:121740425:C:T	1.89316e-11	-2.56711e-10	-0.874471	9.33758e-08	-2.56711e-10	-0.926627	0.000109893	-2.56711e-10	-0.85152
121741534	chr12:121741534:A:G	7.26185e-11	-1.71267	2.18259	5.12119e-07	-1.8073	2.5826	0.000454942	-1.88108	2.45023
121742299	chr12:121742299:G:A	6.37511e-11	-2.56711e-10	0.339682	3.24135e-07	-2.56711e-10	0.317902	0.000351436	-2.56711e-10	0.310999
121742300	chr12:121742300:GC:G	3.38238e-06	12.107	-0.888197	1.03039e-08	-1.82365	-1.30709	1.27391e-05	-1.7049	-1.30145
121742409	chr12:121742409:T:C	1.59874e-11	-2.56711e-10	-1.0435	8.35805e-08	-2.56711e-10	-1.03745	9.42709e-05	-2.56711e-10	-1.00486
121742426	chr12:121742426:CAA:C	1.94902e-11	-2.56711e-10	-0.845392	1.07664e-07	-2.56711e-10	-0.784243	0.000113571	-2.56711e-10	-0.8186
121742481	chr12:121742481:G:A	1.27918e-11	-2.56711e-10	-1.2665	6.60561e-08	-2.56711e-10	-1.27275	7.25223e-05	-2.56711e-10	-1.26713
121742699	chr12:121742699:CCTCAGT:C	2.27511e-11	0.19215	-0.882841	2.0831e-08	-1.52016	-0.906661	2.46272e-05	-1.41004	-0.937136
121742978	chr12:121742978:T:A	8.52435e-12	-1.67238	-3.18773e-10	3.75075e-08	-1.83872	-3.18773e-10	4.09646e-05	-1.83832	-3.18773e-10
121742990	chr12:121742990:TA:T	1.88269e-11	-0.880016	-3.18773e-10	5.99079e-08	-1.37045	-3.18773e-10	5.85442e-05	-1.48125	-3.18773e-10
121743038	chr12:121743038:G:A	5.26172e-12	-1.03922	-1.11562	1.06393e-08	-1.89722	-1.20148	1.21462e-05	-1.89226	-1.16175
121743217	chr12:121743217:T:C	2.06873e-07	8.17523	0.249328	3.64244e-07	0.778267	-0.343703	0.000807207	1.31469	-0.172143
121743278	chr12:121743278:T:C	3.24262e-07	7.34829	1.52571	6.09899e-07	0.32723	0.622804	0.00140713	0.815125	0.883153
121744054	chr12:121744054:T:C	1.31292e-11	-2.56711e-10	-1.24047	7.12817e-08	-2.56711e-10	-1.19662	7.56889e-05	-2.56711e-10	-1.2244
121744949	chr12:121744949:C:T	3.75301e-11	1.11336	-1.30352	6.41528e-08	0.00765637	-1.30965	8.54712e-05	0.206261	-1.30911
121745625	chr12:121745625:T:C	3.30637e-11	0.991144	-1.30801	5.88404e-08	-0.096539	-1.29189	7.71615e-05	0.0947975	-1.29992
121745892	chr12:121745892:T:C	1.13321e-10	2.22446	-1.30954	1.44458e-07	0.808498	-1.29877	0.000206027	1.08186	-1.30489
121746312	chr12:121746312:C:T	4.32444e-11	1.25522	-1.30366	7.21861e-08	0.125533	-1.30954	9.66464e-05	0.329275	-1.30924
121746532	chr12:121746532:T:C	3.68094e-11	1.09864	-1.30819	6.37736e-08	-0.000865428	-1.30705	8.44165e-05	0.1941	-1.30937
121746677	chr12:121746677:G:A	6.44353e-12	-1.95223	-3.18773e-10	3.28438e-08	-1.9715	-3.18773e-10	3.58604e-05	-1.97139	-3.18773e-10
121746778	chr12:121746778:C:A	3.39069e-11	1.0178	-1.30949	5.99915e-08	-0.0651131	-1.30394	7.89332e-05	0.125466	-1.30789
121746890	chr12:121746890:G:A	5.59834e-11	1.12582	-0.916067	8.45658e-08	-0.0109676	-1.01476	0.000129475	0.269794	-0.95733
121747277	chr12:121747277:AGAAGGCGGGAGG:A	6.89804e-11	-2.56711e-10	0.418518	3.99169e-07	-2.56711e-10	0.526127	0.000368342	-2.56711e-10	0.357985
121748333	chr12:121748333:C:T	1.33461e-11	-2.56711e-10	-1.22408	6.67975e-08	-2.56711e-10	-1.26159	7.41936e-05	-2.56711e-10	-1.24435
121748362	chr12:121748362:C:T	1.14324e-07	7.66446	0.167029	2.63415e-07	0.519347	-0.408875	0.000568859	1.04076	-0.248155
121748456	chr12:121748456:A:G	5.22106e-11	-2.56711e-10	0.139982	2.83874e-07	-2.56711e-10	0.18527	0.000317227	-2.56711e-10	0.208589
121748558	chr12:121748558:A:G	3.9106e-11	1.16	-1.30903	6.70166e-08	0.0472057	-1.30552	8.89523e-05	0.245796	-1.30872
121748694	chr12:121748694:A:C	3.68229e-11	1.09948	-1.30866	6.37784e-08	-0.00152852	-1.30632	8.44947e-05	0.194742	-1.30908
121749175	chr12:121749175:A:G	3.98142e-11	1.17816	-1.30924	6.79472e-08	0.0604036	-1.30493	9.02217e-05	0.259667	-1.30842
121749221	chr12:121749221:A:G	3.90313e-11	1.15822	-1.30916	6.68009e-08	0.0436489	-1.30519	8.87415e-05	0.243257	-1.30856
121749499	chr12:121749499:T:C	3.38517e-11	1.01623	-1.30954	5.97174e-08	-0.0698067	-1.30383	7.89715e-05	0.125782	-1.30772
121749553	chr12:121749553:C:T	8.95649e-12	-1.62293	-3.18773e-10	3.87421e-08	-1.80633	-3.18773e-10	4.23201e-05	-1.80577	-3.18773e-10
121749624	chr12:121749624:C:T	1.52831e-11	-2.56711e-10	-1.08856	7.97717e-08	-2.56711e-10	-1.08409	8.97114e-05	-2.56711e-10	-1.05443
121749893	chr12:121749893:G:A	1.08339e-11	-1.43262	-3.18773e-10	3.53362e-08	-1.89835	-3.18773e-10	4.70649e-05	-1.6995	-3.18773e-10
121750059	chr12:121750059:T:C	1.46945e-11	-2.56711e-10	-1.12783	7.10087e-08	-2.56711e-10	-1.20046	8.12078e-05	-2.56711e-10	-1.15402
121751697	chr12:121751697:G:A	1.69857e-11	-2.56711e-10	-0.98293	8.90677e-08	-2.56711e-10	-0.973862	0.000100691	-2.56711e-10	-0.938972
121751947	chr12:121751947:C:G	1.44918e-11	-2.56711e-10	-1.14172	7.02546e-08	-2.56711e-10	-1.21113	8.01744e-05	-2.56711e-10	-1.16682
121752012	chr12:121752012:CCTT:C	5.67565e-11	1.16016	-0.936692	8.54674e-08	0.0174874	-1.03261	0.000130872	0.299958	-0.976764
121752026	chr12:121752026:G:A	1.0697e-11	-1.44535	-3.18773e-10	3.45992e-08	-1.91943	-3.18773e-10	3.71657e-05	-1.93564	-3.18773e-10
121752027	chr12:121752027:C:A	1.03122e-11	-1.48198	-3.18773e-10	3.50423e-08	-1.9067	-3.18773e-10	3.75716e-05	-1.92478	-3.18773e-10
121752479	chr12:121752479:G:A	1.45216e-11	0.0537563	-1.19342	1.25073e-08	-1.67046	-1.26649	1.54259e-05	-1.58026	-1.23472
121752645	chr12:121752645:C:T	8.04668e-10	2.87513	-3.18773e-10	9.3136e-07	1.37339	-3.18773e-10	0.00170315	1.88921	-3.18773e-10
121753021	chr12:121753021:C:T	4.23398e-11	1.23952	-1.3091	7.20629e-08	0.110969	-1.29669	9.56125e-05	0.312434	-1.30316
121753114	chr12:121753114:AGG:A	4.03823e-11	1.18825	-1.30516	6.99768e-08	0.0698415	-1.28494	9.24033e-05	0.269405	-1.29427
121753347	chr12:121753347:T:C	3.91394e-11	1.16149	-1.30966	6.74182e-08	0.0482767	-1.30062	8.93166e-05	0.247119	-1.30596
121753585	chr12:121753585:A:C	4.32435e-11	1.26106	-1.30952	7.30342e-08	0.126733	-1.29906	9.70699e-05	0.329297	-1.30489
121753940	chr12:121753940:A:G	9.60585e-11	2.0592	-1.30955	1.27124e-07	0.684754	-1.30285	0.000180067	0.94973	-1.30743
121754625	chr12:121754625:C:A	4.25833e-11	1.20868	-1.27252	7.5426e-08	0.0870072	-1.22711	9.90524e-05	0.292458	-1.24784
121755070	chr12:121755070:G:A	3.98784e-11	1.15791	-1.28738	6.665e-08	0.0436982	-1.3075	8.96375e-05	0.245532	-1.30079
121755524	chr12:121755524:C:T	4.40856e-12	-1.04746	-1.2843	1.25416e-08	-1.63029	-1.30392	1.57248e-05	-1.5006	-1.29519
121755660	chr12:121755660:T:C	3.59516e-11	1.07206	-1.30519	6.21887e-08	-0.0245912	-1.30849	8.26772e-05	0.173453	-1.30954
121755858	chr12:121755858:A:T	3.0607e-11	0.911017	-1.30509	5.46767e-08	-0.153275	-1.30855	7.22999e-05	0.0393144	-1.30952
121756041	chr12:121756041:A:G	1.65474e-09	4.90363	-1.30754	6.76536e-07	2.33724	-1.28351	0.00118199	2.82049	-1.29656
121756826	chr12:121756826:C:T	3.34754e-11	1.00104	-1.30554	5.87591e-08	-0.0815083	-1.30831	7.79561e-05	0.114713	-1.30959
121756944	chr12:121756944:C:T	1.22833e-11	-2.56711e-10	-1.30706	6.46071e-08	-2.56711e-10	-1.29493	6.99264e-05	-2.56711e-10	-1.30358
121756984	chr12:121756984:G:C	3.30531e-11	0.989176	-1.30637	5.82665e-08	-0.090486	-1.30775	7.71902e-05	0.104923	-1.30968
121757168	chr12:121757168:A:G	7.22434e-11	-2.56711e-10	0.464737	3.47682e-07	-2.56711e-10	0.388029	0.000374142	-2.56711e-10	0.373608
121757384	chr12:121757384:G:A	2.18222e-09	4.98343	-1.11064	8.13266e-08	0.221882	-1.28667	0.000148186	0.687549	-1.24011
121757529	chr12:121757529:T:A	7.1182e-11	-2.56711e-10	0.449935	4.24988e-07	-2.56711e-10	0.588802	0.000424966	-2.56711e-10	0.500982
121757617	chr12:121757617:T:C	1.01183e-10	2.09976	-1.29813	1.29727e-07	0.711814	-1.30964	0.000186578	0.984811	-1.30699
121757773	chr12:121757773:C:G	1.11122e-10	0.895322	-3.18773e-10	1.83672e-07	-0.250109	-3.18773e-10	0.000305234	0.170052	-3.18773e-10
121758091	chr12:121758091:C:T	3.3868e-11	1.01378	-1.30662	5.94032e-08	-0.0713551	-1.30756	7.87815e-05	0.125336	-1.30969
121758127	chr12:121758127:G:A	8.61975e-11	1.9467	-1.30537	1.15205e-07	0.591866	-1.30841	0.000164669	0.862476	-1.30957
121758206	chr12:121758206:A:G	8.27323e-11	1.90541	-1.3051	1.11475e-07	0.559132	-1.30859	0.000158245	0.822646	-1.30953
121758382	chr12:121758382:G:A	1.56853e-11	-2.56711e-10	-1.06258	7.35721e-08	-2.56711e-10	-1.16499	8.6078e-05	-2.56711e-10	-1.09577
121759178	chr12:121759178:G:T	1.42389e-11	-2.56711e-10	-1.15933	7.15831e-08	-2.56711e-10	-1.1924	7.89557e-05	-2.56711e-10	-1.18214
121759551	chr12:121759551:G:A	3.53699e-11	1.05967	-1.30911	6.17774e-08	-0.0361004	-1.30362	8.18352e-05	0.162407	-1.30873
121759712	chr12:121759712:G:C	5.38917e-11	-2.56711e-10	0.171672	3.10669e-07	-2.56711e-10	0.27547	0.000317724	-2.56711e-10	0.210156
121759995	chr12:121759995:A:G	4.15373e-11	1.18908	-1.27779	6.80689e-08	0.061002	-1.30374	9.18155e-05	0.263197	-1.29444
121760267	chr12:121760267:C:T	6.16055e-11	1.01744	-0.711995	9.16609e-08	-0.0938063	-0.851357	0.000144177	0.181026	-0.761011
121760269	chr12:121760269:C:T	6.15658e-11	1.01947	-0.714671	9.15504e-08	-0.0923943	-0.853975	0.000144008	0.18242	-0.763582
121760378	chr12:121760378:CCTGGGGT:C	3.05053e-11	0.907151	-1.30455	5.4558e-08	-0.155216	-1.30878	7.17624e-05	0.0317411	-1.30941
121760603	chr12:121760603:T:C	1.82551e-11	-2.56711e-10	-0.910858	8.98536e-08	-2.56711e-10	-0.965077	9.95793e-05	-2.56711e-10	-0.950073
121761231	chr12:121761231:A:G	9.57733e-11	2.05403	-1.30735	1.25508e-07	0.676033	-1.30692	0.000179254	0.947425	-1.30965
121761418	chr12:121761418:G:A	3.14203e-11	0.937624	-1.30547	5.58823e-08	-0.131683	-1.30833	7.39991e-05	0.0626115	-1.30959
121761507	chr12:121761507:C:T	5.13711e-11	-2.56711e-10	0.123772	2.82377e-07	-2.56711e-10	0.179984	0.000305954	-2.56711e-10	0.172406
121761538	chr12:121761538:G:A	2.0995e-11	0.528686	-1.2997	3.7765e-08	-0.546235	-1.28564	4.91242e-05	-0.364208	-1.29247
121761749	chr12:121761749:A:G	3.55718e-11	1.06176	-1.30551	6.18698e-08	-0.0299199	-1.30831	8.19611e-05	0.164809	-1.30959
121761868	chr12:121761868:C:G	3.24627e-11	0.971878	-1.30709	5.74715e-08	-0.104885	-1.30708	7.60576e-05	0.0901347	-1.30967
121762311	chr12:121762311:C:T	1.62007e-11	-2.56711e-10	-1.03025	8.46054e-08	-2.56711e-10	-1.02526	9.39044e-05	-2.56711e-10	-1.00875
121762476	chr12:121762476:C:T	1.24698e-11	-2.56711e-10	-1.292	6.45623e-08	-2.56711e-10	-1.29563	7.07487e-05	-2.56711e-10	-1.29189
121762905	chr12:121762905:G:A	6.37636e-11	-2.56711e-10	0.339878	3.77848e-07	-2.56711e-10	0.471232	0.000379688	-2.56711e-10	0.388322
121763351	chr12:121763351:A:G	1.54419e-11	-2.56711e-10	-1.07822	7.26999e-08	-2.56711e-10	-1.17692	8.48634e-05	-2.56711e-10	-1.10998
121763383	chr12:121763383:C:T	1.24869e-11	-2.56711e-10	-1.29062	6.46468e-08	-2.56711e-10	-1.29432	7.08523e-05	-2.56711e-10	-1.29043
121763454	chr12:121763454:A:G	3.30737e-11	0.989948	-1.30651	5.87144e-08	-0.0829314	-1.30764	7.80258e-05	0.115692	-1.30968
121763467	chr12:121763467:G:A	1.02387e-09	3.11604	-3.18773e-10	1.13804e-06	1.57381	-3.18773e-10	0.00211156	2.10415	-3.18773e-10
121764034	chr12:121764034:G:A	6.31634e-12	-1.97216	-3.18773e-10	3.31393e-08	-1.96254	-3.18773e-10	3.71899e-05	-1.93499	-3.18773e-10
121764099	chr12:121764099:G:A	3.26771e-11	-2.56711e-10	-0.32863	1.737e-07	-2.56711e-10	-0.305931	0.000195678	-2.56711e-10	-0.274558
121764295	chr12:121764295:T:C	3.65938e-11	1.09274	-1.30817	6.30911e-08	-0.0127408	-1.30594	8.53071e-05	0.204635	-1.30941
121764715	chr12:121764715:A:T	2.54284e-11	-2.56711e-10	-0.579436	1.26883e-07	-2.56711e-10	-0.619997	0.000138318	-2.56711e-10	-0.621472
121765389	chr12:121765389:T:C	2.05421e-11	0.432021	-1.22485	2.97834e-08	-0.791133	-1.27817	4.4134e-05	-0.507115	-1.25668
121766009	chr12:121766009:C:T	5.28297e-11	1.09564	-0.943871	3.23978e-08	-1.01282	-0.972345	3.87909e-05	-0.890311	-1.00253
121766178	chr12:121766178:C:T	5.35077e-11	0.57572	-0.411199	3.21259e-08	-1.37167	-0.621923	4.27109e-05	-1.2809	-0.515669
121766284	chr12:121766284:A:C	7.9011e-12	-0.674603	-1.0737	1.766e-08	-1.53477	-1.05719	2.46394e-05	-1.31571	-1.03096
121766307	chr12:121766307:G:GCTT	1.65096e-11	0.0809454	-1.09231	2.67241e-08	-1.10268	-1.07501	4.17745e-05	-0.766736	-1.05201
121766429	chr12:121766429:A:G	5.62527e-11	-2.56711e-10	0.214549	2.72552e-07	-2.56711e-10	0.144571	0.00029923	-2.56711e-10	0.150185
121766964	chr12:121766964:T:C	8.04021e-12	-0.626905	-1.10394	1.75952e-08	-1.50929	-1.08634	2.49158e-05	-1.27134	-1.06418
121767047	chr12:121767047:C:T	6.02986e-11	1.27974	-0.995731	2.80541e-08	-0.998137	-1.13099	3.56108e-05	-0.905461	-1.07292
121767116	chr12:121767116:A:G	9.27915e-12	-0.495577	-1.09196	1.92047e-08	-1.43389	-1.07422	2.77725e-05	-1.17581	-1.05117
121767447	chr12:121767447:A:G	4.63023e-09	5.93067	-1.30561	1.33905e-07	0.724028	-1.29016	0.000260891	1.31647	-1.30339
121767699	chr12:121767699:G:C	8.98359e-12	-0.507969	-1.11194	1.86716e-08	-1.44136	-1.0949	2.69616e-05	-1.18366	-1.07295
121767960	chr12:121767960:T:C	1.79328e-11	0.0759608	-1.00463	2.89633e-08	-1.11512	-0.982111	4.5654e-05	-0.773415	-0.956521
121768491	chr12:121768491:C:T	1.05677e-11	-0.15949	-1.29801	2.22494e-08	-1.05239	-1.30855	2.82574e-05	-0.905294	-1.30438
121768572	chr12:121768572:G:T	3.31556e-11	0.918386	-1.23248	5.50862e-08	-0.212302	-1.24206	8.42196e-05	0.12748	-1.24508
121768782	chr12:121768782:T:C	3.85764e-11	0.897085	-1.05975	6.37831e-08	-0.231659	-1.07611	9.72851e-05	0.108348	-1.08173
121768850	chr12:121768850:G:A	9.7576e-11	1.76972	-1.00439	1.24319e-07	0.385025	-1.02543	0.000205748	0.805057	-1.02943
121769572	chr12:121769572:C:T	1.28792e-11	-2.56711e-10	-1.25969	6.94392e-08	-2.56711e-10	-1.22281	7.41872e-05	-2.56711e-10	-1.24444
121770236	chr12:121770236:G:C	1.9655e-11	-2.56711e-10	-0.836971	9.85585e-08	-2.56711e-10	-0.872608	0.000105041	-2.56711e-10	-0.89668
121770401	chr12:121770401:G:A	2.9081e-12	-1.43963	-1.30817	2.1103e-08	-1.10507	-1.30878	2.53237e-05	-1.01242	-1.30687
121770587	chr12:121770587:G:A	1.356e-11	-2.56711e-10	-1.20818	7.06199e-08	-2.56711e-10	-1.20595	7.64537e-05	-2.56711e-10	-1.21434
121771060	chr12:121771060:G:A	1.54499e-11	-2.56711e-10	-1.0777	7.38995e-08	-2.56711e-10	-1.16055	8.40394e-05	-2.56711e-10	-1.11974
121771083	chr12:121771083:A:G	1.25489e-09	4.35709	-1.03759	1.01517e-07	0.37674	-1.21977	0.000157657	0.686945	-1.17755
121771127	chr12:121771127:G:A	6.68413e-12	-1.01418	-0.901386	1.61748e-07	0.623183	-1.0004	0.000132787	0.215664	-0.877948
121771335	chr12:121771335:C:T	2.22197e-11	-2.56711e-10	-0.714327	1.04085e-07	-2.56711e-10	-0.818051	0.00011784	-2.56711e-10	-0.7817
121771427	chr12:121771427:G:A	4.81085e-12	-1.41091	-0.833521	1.39332e-08	-1.96376	-0.865227	1.47926e-05	-1.96079	-0.896108
121771707	chr12:121771707:G:A	6.82322e-10	3.96807	-1.25788	1.8793e-07	0.901794	-1.12898	0.00030272	1.35223	-1.19045
121772232	chr12:121772232:G:A	2.0119e-10	2.6864	-1.19746	1.17707e-07	0.376342	-1.0714	0.000187892	0.807106	-1.12227
121772497	chr12:121772497:G:A	6.39528e-11	-2.56711e-10	0.342841	3.48306e-07	-2.56711e-10	0.389823	0.00040106	-2.56711e-10	0.443083
121772567	chr12:121772567:G:A	2.26773e-11	-2.56711e-10	-0.693938	1.15433e-07	-2.56711e-10	-0.714567	0.000127043	-2.56711e-10	-0.706502
121772591	chr12:121772591:C:G	1.58705e-09	4.79828	-1.24395	2.69982e-07	1.44279	-1.3077	0.000485996	1.92642	-1.29125
121773876	chr12:121773876:A:G	1.938e-09	3.05096	0.70315	1.00703e-07	-0.769828	-0.0812546	0.000181933	-0.514377	0.166989
121773902	chr12:121773902:A:C	8.39651e-10	4.19637	-1.27869	1.75028e-07	1.01001	-1.30833	0.000299624	1.4582	-1.3067
121773981	chr12:121773981:G:A	7.21865e-11	-2.56711e-10	0.463949	3.81752e-07	-2.56711e-10	0.481513	0.000454614	-2.56711e-10	0.568422
121774112	chr12:121774112:C:T	7.69281e-11	1.59634	-1.06878	4.76685e-08	-0.367079	-1.23191	6.43599e-05	-0.226215	-1.16032
121774117	chr12:121774117:G:A	7.13256e-12	-1.36153	-0.489108	1.96872e-08	-1.96017	-0.523122	2.06701e-05	-1.95636	-0.565982
121774364	chr12:121774364:T:C	4.69858e-11	0.0345409	-3.18773e-10	1.69693e-07	-0.32927	-3.18773e-10	0.000136026	-0.638182	-3.18773e-10
121774469	chr12:121774469:A:G	1.00274e-09	4.34683	-1.25164	1.9638e-07	1.12568	-1.30889	0.000342996	1.58197	-1.29528
121774619	chr12:121774619:C:G	1.44132e-09	4.72464	-1.26663	2.52061e-07	1.37609	-1.30967	0.000449553	1.85941	-1.30218
121774647	chr12:121774647:C:T	3.67695e-11	-2.56711e-10	-0.210634	2.09847e-07	-2.56711e-10	-0.116882	0.000228067	-2.56711e-10	-0.121386
121774753	chr12:121774753:C:T	1.03034e-09	4.36061	-1.23827	1.97846e-07	1.13091	-1.30668	0.000348942	1.5921	-1.28822
121775238	chr12:121775238:G:C	1.81916e-09	4.8056	-1.11477	2.85146e-07	1.43754	-1.2478	0.000568628	1.98347	-1.19127
121775338	chr12:121775338:C:A	1.92542e-12	-1.97049	-1.18967	1.01574e-08	-1.89319	-1.25186	1.12064e-05	-1.90661	-1.22793
121775993	chr12:121775993:T:C	1.39068e-11	-2.56711e-10	-1.18293	6.83514e-08	-2.56711e-10	-1.2386	7.64884e-05	-2.56711e-10	-1.21389
121776284	chr12:121776284:T:TG	2.01796e-11	-2.56711e-10	-0.81063	1.20161e-07	-2.56711e-10	-0.674426	0.00012837	-2.56711e-10	-0.696112
121776327	chr12:121776327:C:T	8.83089e-11	-2.56711e-10	0.665537	4.69689e-07	-2.56711e-10	0.688811	0.000556648	-2.56711e-10	0.770905
121776373	chr12:121776373:C:T	3.2337e-11	-2.56711e-10	-0.339091	1.64633e-07	-2.56711e-10	-0.35954	0.000180149	-2.56711e-10	-0.357242
121776873	chr12:121776873:C:T	1.3459e-11	-1.3186	0.102948	5.46548e-08	-1.6558	0.193576	4.48912e-05	-1.83197	0.0851828
121777117	chr12:121777117:G:A	1.01847e-09	4.06512	-0.954361	2.2547e-07	1.1231	-1.16818	0.000400399	1.51542	-1.07398
121777222	chr12:121777222:A:G	7.14502e-10	3.56707	-0.810784	2.20407e-07	1.01197	-1.07976	0.000345494	1.24855	-0.954606
121777353	chr12:121777353:C:T	6.81689e-10	3.92454	-1.21527	1.71938e-07	0.982151	-1.29828	0.000297533	1.41731	-1.27282
121777535	chr12:121777535:C:G	9.40806e-12	-1.57374	-3.18773e-10	7.10425e-08	-1.19998	-3.18773e-10	9.01488e-05	-1.04957	-3.18773e-10
121777614	chr12:121777614:T:C	1.43698e-10	2.19374	-1.04133	4.76216e-08	-0.359812	-1.24016	7.32098e-05	-0.0866799	-1.17102
121777674	chr12:121777674:C:T	6.32984e-12	-1.97003	-3.18773e-10	4.31499e-08	-1.69858	-3.18773e-10	3.88691e-05	-1.89083	-3.18773e-10
121777720	chr12:121777720:C:A	2.26632e-08	3.74354	2.46965	5.06015e-07	-0.482839	1.24615	0.00110667	-0.25147	1.70955
121777865	chr12:121777865:C:T	4.79726e-11	-2.56711e-10	0.0553259	2.1975e-07	-2.56711e-10	-0.0707686	0.000258121	-2.56711e-10	0.00240181
121777901	chr12:121777901:C:T	1.58393e-11	-2.56711e-10	-1.05281	7.59971e-08	-2.56711e-10	-1.13256	8.6082e-05	-2.56711e-10	-1.09573
121777950	chr12:121777950:C:T	3.00707e-11	0.205502	-0.617255	6.09035e-08	-0.937155	-0.416813	6.984e-05	-0.819313	-0.485507
121778130	chr12:121778130:A:G	7.87119e-10	4.07146	-1.21839	1.94806e-07	1.11089	-1.30214	0.000329329	1.524	-1.27797
121778289	chr12:121778289:A:G	5.26467e-11	-2.56711e-10	0.148299	3.06251e-07	-2.56711e-10	0.261147	0.000332062	-2.56711e-10	0.254294
121778315	chr12:121778315:G:A	3.22054e-10	1.95941	-3.18773e-10	4.1921e-07	0.575114	-3.18773e-10	0.000769149	1.09426	-3.18773e-10
121778716	chr12:121778716:A:G	2.12089e-09	5.14318	-1.29889	4.25383e-07	1.88834	-1.29861	0.000741853	2.36751	-1.30938
121778986	chr12:121778986:A:G	3.86017e-11	-1.40143	1.23942	8.27542e-08	-1.96817	0.920786	0.000101676	-1.96994	1.04069
121779004	chr12:121779004:A:G	0.999995	24.3204	-0.504661	8.88614e-09	-1.96919	-1.30958	9.8394e-06	-1.95956	-1.30507
121779036	chr12:121779036:TG:T	1.29698e-11	-2.56711e-10	-1.25268	6.75751e-08	-2.56711e-10	-1.25002	7.33993e-05	-2.56711e-10	-1.25511
121779126	chr12:121779126:G:A	1.28288e-11	-2.56711e-10	-1.26361	6.50538e-08	-2.56711e-10	-1.28804	7.21118e-05	-2.56711e-10	-1.27281
121779601	chr12:121779601:C:T	9.83786e-12	-1.52907	-3.18773e-10	4.44166e-08	-1.66965	-3.18773e-10	4.42802e-05	-1.76049	-3.18773e-10
121779917	chr12:121779917:G:A	1.35549e-11	-2.56711e-10	-1.20855	7.38004e-08	-2.56711e-10	-1.1619	7.8529e-05	-2.56711e-10	-1.18756
121781612	chr12:121781612:C:G	1.37645e-11	-2.56711e-10	-1.19321	7.04914e-08	-2.56711e-10	-1.20777	7.76768e-05	-2.56711e-10	-1.19847
121781927	chr12:121781927:G:A	1.27794e-10	-2.56711e-10	1.03512	6.22058e-07	-2.56711e-10	0.969775	0.00087688	-2.56711e-10	1.22534
121782004	chr12:121782004:A:G	3.00016e-11	-1.13257	0.718519	5.11283e-08	-1.96383	0.434909	6.19334e-05	-1.96269	0.537718
121782549	chr12:121782549:A:G	4.66212e-11	-1.19013	1.21688	8.26201e-08	-1.96948	0.92047	0.000100381	-1.96687	1.02482
121782653	chr12:121782653:T:C	4.69215e-11	-1.21646	1.24963	8.52208e-08	-1.97093	0.952912	0.000103429	-1.96898	1.05683
121782825	chr12:121782825:A:G	4.3552e-11	-1.20992	1.16857	7.87064e-08	-1.97053	0.872997	9.56572e-05	-1.96834	0.978085
121783003	chr12:121783003:A:G	5.81424e-11	-2.56711e-10	0.24759	3.43167e-07	-2.56711e-10	0.374959	0.000351562	-2.56711e-10	0.311359
121783011	chr12:121783011:G:A	4.44513e-12	-1.34777	-0.975729	1.20111e-08	-1.93343	-1.044	1.57688e-05	-1.81108	-0.981916
121783120	chr12:121783120:C:T	1.00476e-10	-2.56711e-10	0.794618	3.96572e-07	-2.56711e-10	0.519599	0.000541463	-2.56711e-10	0.743246
121783179	chr12:121783179:C:CTCG	1.44458e-11	-2.56711e-10	-1.1449	7.61636e-08	-2.56711e-10	-1.13037	8.27626e-05	-2.56711e-10	-1.13505
121783686	chr12:121783686:T:G	5.9495e-11	-0.931204	1.20179	8.46879e-08	-1.91235	0.888065	0.000105179	-1.90495	1.00958
121783710	chr12:121783710:G:A	9.0136e-11	-2.56711e-10	0.686015	4.74828e-07	-2.56711e-10	0.699693	0.000568836	-2.56711e-10	0.792565
121783916	chr12:121783916:T:C	5.71559e-11	-0.92423	1.15471	8.12198e-08	-1.91164	0.845535	0.000100727	-1.90372	0.965105
121784266	chr12:121784266:G:A	3.6778e-11	-2.56711e-10	-0.210405	1.79431e-07	-2.56711e-10	-0.273467	0.00020451	-2.56711e-10	-0.230412
121784425	chr12:121784425:G:A	1.45425e-10	-0.0882526	1.25261	1.16849e-07	-1.63997	0.937599	0.000149622	-1.60177	1.05886
121785275	chr12:121785275:A:G	6.72962e-10	-2.56711e-10	2.69639	3.17284e-06	-2.56711e-10	2.59912	0.00475384	-2.56711e-10	2.91568
121785416	chr12:121785416:TCTTTA:T	7.89872e-11	-0.219267	0.773248	6.82052e-08	-1.68193	0.441192	8.7093e-05	-1.65582	0.571767
121785430	chr12:121785430:T:C	5.50968e-11	-0.334478	0.528265	5.09753e-08	-1.75629	0.224374	6.38773e-05	-1.73357	0.339511
121785512	chr12:121785512:C:T	1.79265e-10	-2.56711e-10	1.37356	8.6961e-07	-2.56711e-10	1.30479	0.00124819	-2.56711e-10	1.57842
121785584	chr12:121785584:G:A	5.72087e-11	-0.0417574	0.27316	4.55883e-08	-1.62169	-0.0219165	5.77824e-05	-1.58519	0.090842
121785697	chr12:121785697:G:A	2.15575e-11	-1.49944	0.754856	9.39382e-08	-1.77763	0.857003	7.9141e-05	-1.90779	0.727992
121785816	chr12:121785816:G:A	1.29427e-11	-2.56711e-10	-1.25477	6.95469e-08	-2.56711e-10	-1.22126	7.46568e-05	-2.56711e-10	-1.23813
121786119	chr12:121786119:A:G	5.34974e-11	-0.025519	0.189847	4.1994e-08	-1.61419	-0.111541	5.34061e-05	-1.58054	0.00743408
121786602	chr12:121786602:C:T	1.22513e-11	-2.56711e-10	-1.30967	6.39689e-08	-2.56711e-10	-1.30486	6.95889e-05	-2.56711e-10	-1.30842
121787091	chr12:121787091:G:T	6.61342e-11	-2.56711e-10	0.376382	2.98944e-07	-2.56711e-10	0.236996	0.000353733	-2.56711e-10	0.317514
121787319	chr12:121787319:T:C	1.98588e-10	-0.56391	2.03984	1.77498e-07	-1.8144	1.5301	0.000241535	-1.80483	1.74081
121787389	chr12:121787389:C:T	1.30757e-10	-2.56711e-10	1.05803	6.34435e-07	-2.56711e-10	0.989476	0.000897417	-2.56711e-10	1.24849
121787463	chr12:121787463:G:A	1.22803e-11	-2.56711e-10	-1.3073	6.36906e-08	-2.56711e-10	-1.30922	6.95654e-05	-2.56711e-10	-1.30876
121787514	chr12:121787514:T:C	2.87201e-10	-0.787628	2.63251	3.07697e-07	-1.88346	2.14932	0.000418314	-1.87349	2.35869
121788623	chr12:121788623:A:G	5.70264e-12	-1.95461	-0.119765	9.98839e-08	-0.751303	-0.107948	0.000109022	-0.658627	-0.200852
121788772	chr12:121788772:C:G	1.52595e-11	-2.56711e-10	-1.0901	7.84992e-08	-2.56711e-10	-1.10017	8.59659e-05	-2.56711e-10	-1.09708
121788966	chr12:121788966:C:T	1.3406e-11	-1.21961	-3.18773e-10	5.77301e-08	-1.40748	-3.18773e-10	5.26262e-05	-1.58781	-3.18773e-10
121789018	chr12:121789018:C:T	3.69668e-11	-2.56711e-10	-0.205285	1.69748e-07	-2.56711e-10	-0.328942	0.000201405	-2.56711e-10	-0.245709
121789501	chr12:121789501:T:A	1.22956e-11	-2.56711e-10	-1.30606	6.41814e-08	-2.56711e-10	-1.30155	6.98373e-05	-2.56711e-10	-1.30486
121789785	chr12:121789785:A:C	4.81202e-12	-0.960561	-1.28363	1.00116e-08	-1.92993	-1.22959	1.106e-05	-1.90187	-1.24582
121790263	chr12:121790263:C:T	4.25039e-11	-2.56711e-10	-0.0657078	2.56507e-07	-2.56711e-10	0.0838973	0.000267018	-2.56711e-10	0.0362868
121790435	chr12:121790435:G:A	1.76416e-11	-2.56711e-10	-0.945047	8.32631e-08	-2.56711e-10	-1.04125	9.50286e-05	-2.56711e-10	-0.99685
121790788	chr12:121790788:T:C	4.14241e-12	-1.08841	-1.30562	9.31544e-09	-1.95331	-1.27827	1.02849e-05	-1.93439	-1.28597
121791046	chr12:121791046:A:G	2.07829e-11	-2.56711e-10	-0.781174	1.10971e-07	-2.56711e-10	-0.753987	0.000123677	-2.56711e-10	-0.733353
121791165	chr12:121791165:A:G	3.07345e-10	-2.56711e-10	1.91267	2.04519e-06	-2.56711e-10	2.15999	0.00213831	-2.56711e-10	2.11674
121791219	chr12:121791219:G:A	1.39711e-11	-2.56711e-10	-1.17831	7.09445e-08	-2.56711e-10	-1.20136	7.83499e-05	-2.56711e-10	-1.18984
121791942	chr12:121791942:C:T	8.40955e-12	-0.415979	-1.26996	1.16509e-08	-1.83386	-1.17401	1.32544e-05	-1.76425	-1.20245
121791963	chr12:121791963:A:T	5.63993e-11	0.217153	-3.18773e-10	1.88508e-07	-0.224118	-3.18773e-10	0.00017678	-0.376121	-3.18773e-10
121792025	chr12:121792025:T:G	4.38544e-12	-1.03237	-1.30465	9.43227e-09	-1.9442	-1.27492	1.04338e-05	-1.92225	-1.28373
121792359	chr12:121792359:G:A	1.48556e-11	-2.56711e-10	-1.11693	7.61484e-08	-2.56711e-10	-1.13057	8.4069e-05	-2.56711e-10	-1.11939
121793303	chr12:121793303:T:A	7.26072e-12	-1.83282	-3.18773e-10	3.5767e-08	-1.88623	-3.18773e-10	3.68124e-05	-1.94519	-3.18773e-10
121793462	chr12:121793462:C:A	5.0239e-12	-0.930711	-1.27039	1.02291e-08	-1.92484	-1.21318	1.13508e-05	-1.89689	-1.22485
121794022	chr12:121794022:G:A	2.7778e-11	-2.56711e-10	-0.491059	1.47695e-07	-2.56711e-10	-0.46811	0.000167257	-2.56711e-10	-0.431494
121794083	chr12:121794083:C:T	2.3304e-10	1.6359	-3.18773e-10	3.40274e-07	0.366493	-3.18773e-10	0.000582724	0.816685	-3.18773e-10
121794133	chr12:121794133:T:C	4.96212e-12	-0.954406	-1.25907	1.03704e-08	-1.92921	-1.19509	1.14775e-05	-1.9022	-1.20843
121794134	chr12:121794134:G:A	1.43263e-11	-2.56711e-10	-1.15321	7.26736e-08	-2.56711e-10	-1.17728	8.04161e-05	-2.56711e-10	-1.16381
121794408	chr12:121794408:G:A	3.15068e-11	-2.56711e-10	-0.365101	1.56677e-07	-2.56711e-10	-0.409072	0.000172884	-2.56711e-10	-0.398406
121795160	chr12:121795160:G:T	1.48814e-11	-2.56711e-10	-1.11519	7.23678e-08	-2.56711e-10	-1.1815	8.16445e-05	-2.56711e-10	-1.14865
121795161	chr12:121795161:C:T	1.48814e-11	-2.56711e-10	-1.11519	7.23678e-08	-2.56711e-10	-1.1815	8.16445e-05	-2.56711e-10	-1.14865
121795469	chr12:121795469:C:T	3.02669e-12	-1.40145	-1.30638	1.01043e-08	-1.86953	-1.28077	1.1235e-05	-1.83806	-1.29393
121796183	chr12:121796183:T:A	1.88788e-11	-0.235682	-0.641582	2.67214e-08	-1.75778	-0.420019	3.06385e-05	-1.67417	-0.454605
121796285	chr12:121796285:C:A	7.09474e-12	-1.85595	-3.18773e-10	4.82491e-08	-1.58688	-3.18773e-10	4.78471e-05	-1.68302	-3.18773e-10
121796770	chr12:121796770:G:A	2.07325e-11	-0.0543766	-0.729225	2.59571e-08	-1.71109	-0.49572	3.00058e-05	-1.61131	-0.538331
121796907	chr12:121796907:A:G	5.55018e-12	-0.946434	-1.15504	1.19248e-08	-1.92776	-1.05688	1.31477e-05	-1.90099	-1.07379
121797142	chr12:121797142:A:G	6.55705e-12	-1.93476	-3.18773e-10	5.29707e-08	-1.49352	-3.18773e-10	4.71614e-05	-1.69745	-3.18773e-10
121797415	chr12:121797415:AG:A	1.87249e-11	-2.56711e-10	-0.885451	9.7127e-08	-2.56711e-10	-0.887239	0.000106196	-2.56711e-10	-0.885737
121797763	chr12:121797763:C:T	1.93166e-10	1.44824	-3.18773e-10	3.36163e-07	0.354338	-3.18773e-10	0.000635838	0.903916	-3.18773e-10
121798612	chr12:121798612:T:G	4.93523e-11	0.312361	-0.228681	1.10353e-07	-0.55941	-0.200162	0.00018264	-0.180821	-0.162688
121798892	chr12:121798892:G:C	1.99383e-11	-2.56711e-10	-0.822664	9.94329e-08	-2.56711e-10	-0.863776	0.00011077	-2.56711e-10	-0.843575
121799209	chr12:121799209:A:G	5.27066e-12	-0.900337	-1.25281	1.05701e-08	-1.91747	-1.18775	1.17501e-05	-1.88734	-1.19983
121800372	chr12:121800372:C:T	6.32471e-12	-1.97084	-3.18773e-10	4.16877e-08	-1.73305	-3.18773e-10	3.98477e-05	-1.86596	-3.18773e-10
121800474	chr12:121800474:T:G	5.23779e-12	-0.84983	-1.30957	9.51571e-09	-1.90971	-1.3006	1.07758e-05	-1.87037	-1.30335
121800576	chr12:121800576:A:G	1.2544e-11	-2.56711e-10	-1.28606	6.46954e-08	-2.56711e-10	-1.29357	7.03936e-05	-2.56711e-10	-1.29693
121800951	chr12:121800951:G:A	7.13446e-11	-2.56711e-10	0.452217	3.68251e-07	-2.56711e-10	0.445506	0.000395146	-2.56711e-10	0.428229
121800952	chr12:121800952:C:G	1.00331e-11	-1.50941	-3.18773e-10	8.08667e-08	-1.07046	-3.18773e-10	7.47609e-05	-1.23673	-3.18773e-10
121800973	chr12:121800973:G:C	2.6229e-11	-2.56711e-10	-0.54844	1.39149e-07	-2.56711e-10	-0.52771	0.000157564	-2.56711e-10	-0.491197
121801168	chr12:121801168:C:A	1.63804e-11	-0.0393037	-0.979917	1.90085e-08	-1.70343	-0.814941	2.24874e-05	-1.59972	-0.83835
121801336	chr12:121801336:T:C	7.18246e-12	-1.84366	-3.18773e-10	3.29378e-08	-1.96864	-3.18773e-10	3.66836e-05	-1.9487	-3.18773e-10
121801702	chr12:121801702:A:G	5.10186e-12	-0.885976	-1.29972	9.78229e-09	-1.91421	-1.26847	1.09643e-05	-1.88285	-1.27353
121802064	chr12:121802064:A:G	2.89279e-11	-2.56711e-10	-0.450499	1.62567e-07	-2.56711e-10	-0.372171	0.000179585	-2.56711e-10	-0.360382
121803097	chr12:121803097:G:A	2.21693e-10	1.58599	-3.18773e-10	3.76837e-07	0.468555	-3.18773e-10	0.000726227	1.03683	-3.18773e-10
121805301	chr12:121805301:G:T	1.94269e-10	1.45394	-3.18773e-10	3.47037e-07	0.386172	-3.18773e-10	0.000655446	0.934288	-3.18773e-10
121805535	chr12:121805535:G:C	1.28678e-11	-2.56711e-10	-1.26057	6.64269e-08	-2.56711e-10	-1.26716	7.37742e-05	-2.56711e-10	-1.25002
121806413	chr12:121806413:T:G	1.93233e-11	-2.56711e-10	-0.853995	9.56127e-08	-2.56711e-10	-0.902954	0.000108181	-2.56711e-10	-0.867224
121806862	chr12:121806862:C:T	1.33323e-11	-2.56711e-10	-1.22511	6.7248e-08	-2.56711e-10	-1.25487	7.50309e-05	-2.56711e-10	-1.23313
121807183	chr12:121807183:A:G	6.47642e-12	-0.792742	-1.15439	1.23082e-08	-1.89419	-1.05881	1.38794e-05	-1.85677	-1.06385
121807438	chr12:121807438:A:T	6.58403e-12	-0.768199	-1.16246	1.23166e-08	-1.8833	-1.06901	1.38019e-05	-1.85258	-1.07365
121807925	chr12:121807925:G:A	2.16824e-11	0.322465	-1.06127	1.99381e-08	-1.55568	-0.914948	2.39804e-05	-1.4368	-0.936992
121808097	chr12:121808097:TGGGGTCTC:T	6.53269e-12	-1.93849	-3.18773e-10	3.51834e-08	-1.90268	-3.18773e-10	4.232e-05	-1.80577	-3.18773e-10
121808230	chr12:121808230:T:C	2.30182e-10	1.62357	-3.18773e-10	3.88777e-07	0.499747	-3.18773e-10	0.000751006	1.07039	-3.18773e-10
121808445	chr12:121808445:C:A	1.76919e-11	-2.56711e-10	-0.942198	8.39956e-08	-2.56711e-10	-1.03249	9.536e-05	-2.56711e-10	-0.993368
121808567	chr12:121808567:C:T	2.94958e-10	1.87153	-3.18773e-10	4.77584e-07	0.705481	-3.18773e-10	0.000947229	1.30251	-3.18773e-10
121809026	chr12:121809026:C:T	1.22646e-11	-2.56711e-10	-1.30859	6.36647e-08	-2.56711e-10	-1.30963	6.95325e-05	-2.56711e-10	-1.30923
121809208	chr12:121809208:G:A	8.54339e-11	0.632439	-3.18773e-10	6.06734e-08	-1.35775	-3.18773e-10	5.52335e-05	-1.53946	-3.18773e-10
121809500	chr12:121809500:C:T	1.57917e-11	-1.05582	-3.18773e-10	5.91245e-08	-1.38361	-3.18773e-10	6.4523e-05	-1.38401	-3.18773e-10
121809947	chr12:121809947:C:T	1.42057e-10	1.14092	-3.18773e-10	2.59895e-07	0.0970201	-3.18773e-10	0.000482104	0.627133	-3.18773e-10
121810208	chr12:121810208:G:A	1.56345e-11	-1.06583	-3.18773e-10	5.87891e-08	-1.3893	-3.18773e-10	6.41089e-05	-1.39044	-3.18773e-10
121810676	chr12:121810676:C:G	6.57741e-12	-0.624943	-1.30672	1.03772e-08	-1.83952	-1.28413	1.17422e-05	-1.79924	-1.2886
121811142	chr12:121811142:G:T	6.52877e-12	-0.797509	-1.14158	1.25599e-08	-1.89283	-1.03993	1.40143e-05	-1.86441	-1.04654
121811185	chr12:121811185:G:A	2.19021e-11	0.357497	-1.08622	1.95907e-08	-1.54118	-0.947022	2.36423e-05	-1.42031	-0.967679
121811292	chr12:121811292:G:C	2.51104e-10	1.71056	-3.18773e-10	4.18144e-07	0.572566	-3.18773e-10	0.00080812	1.14368	-3.18773e-10
121811847	chr12:121811847:A:G	1.30712e-11	-2.56711e-10	-1.24489	7.11286e-08	-2.56711e-10	-1.19877	7.55495e-05	-2.56711e-10	-1.22624
121811927	chr12:121811927:T:C	1.4519e-11	-2.56711e-10	-1.13985	7.45524e-08	-2.56711e-10	-1.15176	8.38875e-05	-2.56711e-10	-1.12155
121812200	chr12:121812200:G:A	7.18721e-12	-1.843	-3.18773e-10	3.36888e-08	-1.94609	-3.18773e-10	3.61761e-05	-1.96263	-3.18773e-10
121812430	chr12:121812430:AGCACAGGACCTCAGCTTAAGTGAGGTGCC:A	2.03889e-11	-2.56711e-10	-0.800316	9.35323e-08	-2.56711e-10	-0.924952	0.000108105	-2.56711e-10	-0.867925
121812585	chr12:121812585:A:T	2.40872e-11	0.518046	-1.15167	1.92448e-08	-1.47038	-1.03564	2.36111e-05	-1.33995	-1.04936
121812711	chr12:121812711:T:C	5.63218e-12	-0.808501	-1.27831	1.03608e-08	-1.89338	-1.23185	1.16975e-05	-1.859	-1.23265
121813322	chr12:121813322:TAAC:T	2.47199e-11	0.465863	-1.07356	2.08967e-08	-1.49415	-0.929517	2.53548e-05	-1.36637	-0.951693
121814015	chr12:121814015:G:A	2.25154e-11	-2.56711e-10	-0.701105	1.0984e-07	-2.56711e-10	-0.764237	0.000125401	-2.56711e-10	-0.719513
121814213	chr12:121814213:G:A	1.32103e-11	-2.56711e-10	-1.2343	6.67495e-08	-2.56711e-10	-1.26231	7.43801e-05	-2.56711e-10	-1.24184
121814603	chr12:121814603:C:T	1.74261e-11	-2.56711e-10	-0.957335	8.29601e-08	-2.56711e-10	-1.0449	9.40727e-05	-2.56711e-10	-1.00696
121814693	chr12:121814693:C:T	1.36662e-11	-2.56711e-10	-1.20038	7.25411e-08	-2.56711e-10	-1.17911	7.82706e-05	-2.56711e-10	-1.19086
121814965	chr12:121814965:TGTGGAGGGGGGCA:T	1.43589e-11	-2.56711e-10	-1.15093	7.27744e-08	-2.56711e-10	-1.17589	8.04921e-05	-2.56711e-10	-1.16287
121815278	chr12:121815278:A:G	1.23014e-11	-2.56711e-10	-1.30559	6.36644e-08	-2.56711e-10	-1.30963	6.96718e-05	-2.56711e-10	-1.30723
121815781	chr12:121815781:G:A	1.22515e-11	-2.56711e-10	-1.30965	6.36611e-08	-2.56711e-10	-1.30968	6.95016e-05	-2.56711e-10	-1.30968
121816279	chr12:121816279:C:T	2.36536e-11	-2.56711e-10	-0.65179	1.26821e-07	-2.56711e-10	-0.620479	0.000136493	-2.56711e-10	-0.634753
121816732	chr12:121816732:C:T	2.22974e-11	-2.56711e-10	-0.710832	1.24818e-07	-2.56711e-10	-0.636403	0.000128984	-2.56711e-10	-0.691336
121816807	chr12:121816807:A:G	2.19661e-11	0.448606	-1.17441	1.4941e-08	-1.51932	-1.23984	1.9315e-05	-1.35912	-1.23103
121817991	chr12:121817991:G:A	1.11524e-10	0.898934	-3.18773e-10	1.92575e-07	-0.202771	-3.18773e-10	0.000313523	0.196844	-3.18773e-10
121818529	chr12:121818529:C:T	1.95508e-10	-2.56711e-10	1.4603	9.50733e-07	-2.56711e-10	1.39397	0.00137297	-2.56711e-10	1.67371
121818535	chr12:121818535:C:T	7.2233e-12	-0.890983	-0.947009	1.23817e-08	-1.91988	-1.02716	1.40444e-05	-1.87679	-1.03201
121818762	chr12:121818762:T:C	1.60818e-11	0.213649	-1.25127	1.2891e-08	-1.61714	-1.2896	1.63249e-05	-1.47301	-1.28532
121818963	chr12:121818963:G:A	4.97981e-11	1.37548	-1.28281	9.34903e-08	0.336715	-1.26212	0.000160422	0.803489	-1.27671
121819013	chr12:121819013:G:C	1.45689e-11	-2.56711e-10	-1.13641	7.75871e-08	-2.56711e-10	-1.11186	8.35885e-05	-2.56711e-10	-1.12512
121819984	chr12:121819984:G:A	9.36711e-12	-0.908589	-0.669511	1.59176e-08	-1.92303	-0.772797	1.79291e-05	-1.88039	-0.784206
121820132	chr12:121820132:A:G	1.61702e-10	1.27045	-3.18773e-10	2.57188e-07	0.0865469	-3.18773e-10	0.000432674	0.518957	-3.18773e-10
121820212	chr12:121820212:T:C	5.3637e-12	-1.65493	-0.480718	7.14073e-08	-0.574766	-0.620092	6.81259e-05	-0.872084	-0.457586
121820282	chr12:121820282:C:T	1.23635e-11	-2.56711e-10	-1.30055	6.42623e-08	-2.56711e-10	-1.30029	7.01657e-05	-2.56711e-10	-1.30017
121820631	chr12:121820631:TC:T	3.81953e-11	-2.56711e-10	-0.172593	1.96791e-07	-2.56711e-10	-0.181116	0.000231273	-2.56711e-10	-0.107428
121820811	chr12:121820811:G:A	2.73788e-11	-2.56711e-10	-0.505535	1.35129e-07	-2.56711e-10	-0.557033	0.000153214	-2.56711e-10	-0.519193
121821019	chr12:121821019:A:G	1.26331e-11	-2.56711e-10	-1.27898	6.70222e-08	-2.56711e-10	-1.25823	7.37801e-05	-2.56711e-10	-1.24994
121822270	chr12:121822270:C:T	3.2113e-11	-2.56711e-10	-0.346045	1.48881e-07	-2.56711e-10	-0.460112	0.000174189	-2.56711e-10	-0.390887
121822643	chr12:121822643:T:C	7.41029e-11	1.76652	-1.27637	1.18155e-07	0.60352	-1.29478	0.000208622	1.07496	-1.28546
121822899	chr12:121822899:C:T	1.63867e-11	-2.56711e-10	-1.01884	7.85557e-08	-2.56711e-10	-1.09945	8.90785e-05	-2.56711e-10	-1.06151
121823041	chr12:121823041:G:A	4.13506e-10	2.20937	-3.18773e-10	1.24947e-06	1.66722	-3.18773e-10	0.000987367	1.34401	-3.18773e-10
121823550	chr12:121823550:G:A	1.52227e-10	2.41069	-1.20062	9.9497e-09	-1.90139	-1.26433	1.1569e-05	-1.79569	-1.30701
121823637	chr12:121823637:C:T	1.37499e-11	-2.56711e-10	-1.19427	7.20567e-08	-2.56711e-10	-1.18581	7.88169e-05	-2.56711e-10	-1.1839
121824090	chr12:121824090:G:A	6.64341e-11	-2.56711e-10	0.380907	2.99809e-07	-2.56711e-10	0.239888	0.000344157	-2.56711e-10	0.290071
121824304	chr12:121824304:T:C	6.33498e-12	-1.96922	-3.18773e-10	3.29532e-08	-1.96817	-3.18773e-10	3.64165e-05	-1.956	-3.18773e-10
121824883	chr12:121824883:C:T	1.28497e-10	1.04061	-3.18773e-10	2.09446e-07	-0.118795	-3.18773e-10	0.000355741	0.323176	-3.18773e-10
121825042	chr12:121825042:G:A	1.62117e-11	-2.56711e-10	-1.02957	8.6233e-08	-2.56711e-10	-1.00621	9.3061e-05	-2.56711e-10	-1.01777
121825542	chr12:121825542:G:A	2.25486e-11	0.46542	-1.16505	1.51664e-08	-1.5104	-1.23378	1.96482e-05	-1.34881	-1.22423
121826332	chr12:121826332:G:A	2.4872e-11	-2.56711e-10	-0.601561	1.18052e-07	-2.56711e-10	-0.692134	0.000136484	-2.56711e-10	-0.634821
121826437	chr12:121826437:C:G	3.59643e-11	-2.56711e-10	-0.232776	1.9084e-07	-2.56711e-10	-0.211821	0.000218694	-2.56711e-10	-0.163355
121826590	chr12:121826590:G:A	7.48891e-11	0.500705	-3.18773e-10	3.30976e-08	-1.9638	-3.18773e-10	3.71341e-05	-1.93649	-3.18773e-10
121826715	chr12:121826715:C:T	1.56847e-10	1.23997	-3.18773e-10	2.78966e-07	0.16783	-3.18773e-10	0.000527454	0.717033	-3.18773e-10
121826740	chr12:121826740:G:A	3.59207e-11	1.07512	-1.30911	6.82959e-08	0.0688037	-1.30821	0.000114376	0.498146	-1.30968
121826741	chr12:121826741:C:T	9.50179e-11	1.92908	-1.19032	9.29424e-09	-1.95222	-1.28165	1.05904e-05	-1.88159	-1.30949
121826857	chr12:121826857:C:T	1.61179e-11	-2.56711e-10	-1.03537	8.13475e-08	-2.56711e-10	-1.06453	9.00692e-05	-2.56711e-10	-1.05045
121827195	chr12:121827195:G:A	1.27233e-11	-2.56711e-10	-1.27187	6.56234e-08	-2.56711e-10	-1.27933	7.28052e-05	-2.56711e-10	-1.26324
121827200	chr12:121827200:T:C	3.05842e-11	0.473194	-0.868014	1.01122e-08	-1.93444	-1.21507	1.13714e-05	-1.96805	-1.15188
121827215	chr12:121827215:TGA:T	6.66934e-12	-1.91778	-3.18773e-10	3.28104e-08	-1.97251	-3.18773e-10	3.58637e-05	-1.9713	-3.18773e-10
121827257	chr12:121827257:A:G	9.70807e-11	1.6703	-0.91006	9.02931e-09	-1.96621	-1.29657	1.09937e-05	-1.91639	-1.23731
121828482	chr12:121828482:A:G	1.39409e-11	-2.56711e-10	-1.18048	7.08552e-08	-2.56711e-10	-1.20262	7.7721e-05	-2.56711e-10	-1.1979
121828934	chr12:121828934:G:A	1.89209e-11	-0.875035	-3.18773e-10	7.06305e-08	-1.2058	-3.18773e-10	7.03209e-05	-1.29796	-3.18773e-10
121829211	chr12:121829211:A:G	3.78546e-12	-1.75702	-0.727116	5.78505e-08	-1.1741	-0.231294	4.17405e-05	-1.48638	-0.333173
121830244	chr12:121830244:C:T	5.11815e-11	-2.56711e-10	0.120074	2.69045e-07	-2.56711e-10	0.131621	0.000314112	-2.56711e-10	0.198723
121830258	chr12:121830258:A:C	1.31221e-11	-2.56711e-10	-1.24101	6.99884e-08	-2.56711e-10	-1.21493	7.52071e-05	-2.56711e-10	-1.23078
121830530	chr12:121830530:C:CT	1.36802e-11	-0.476644	-0.722709	1.88843e-08	-1.71313	-0.811797	2.24802e-05	-1.61717	-0.821219
121830759	chr12:121830759:G:A	1.47776e-11	-2.56711e-10	-1.12219	7.82978e-08	-2.56711e-10	-1.10274	8.45552e-05	-2.56711e-10	-1.11362
121831276	chr12:121831276:G:A	2.36123e-10	2.85432	-1.20527	1.1356e-08	-1.75256	-1.28096	1.49477e-05	-1.53738	-1.30909
121831406	chr12:121831406:T:C	1.32511e-11	-2.56711e-10	-1.23123	6.75463e-08	-2.56711e-10	-1.25045	7.48061e-05	-2.56711e-10	-1.23613
121831773	chr12:121831773:C:T	1.27954e-11	-2.56711e-10	-1.26622	6.5929e-08	-2.56711e-10	-1.27468	7.32026e-05	-2.56711e-10	-1.2578
121832012	chr12:121832012:G:A	1.73256e-11	-2.56711e-10	-0.963119	9.62153e-08	-2.56711e-10	-0.896671	0.000101983	-2.56711e-10	-0.926223
121832796	chr12:121832796:A:G	2.13454e-11	-2.56711e-10	-0.754468	1.10712e-07	-2.56711e-10	-0.756324	0.000127496	-2.56711e-10	-0.702946
121833224	chr12:121833224:G:A	1.34645e-11	-0.225832	-0.989419	1.48874e-08	-1.68642	-1.07632	2.02992e-05	-1.55533	-0.985113
121834111	chr12:121834111:G:C	7.27775e-11	0.472102	-3.18773e-10	1.37382e-07	-0.54049	-3.18773e-10	0.000220746	-0.154016	-3.18773e-10
121834164	chr12:121834164:C:T	1.46002e-11	-2.56711e-10	-1.13427	7.6552e-08	-2.56711e-10	-1.12529	8.2665e-05	-2.56711e-10	-1.13623
121835969	chr12:121835969:G:A	4.18036e-11	1.21963	-1.30195	8.01056e-08	0.219495	-1.29941	0.000140196	0.692835	-1.30082
121836446	chr12:121836446:A:G	2.55586e-11	-2.56711e-10	-0.574329	1.27249e-07	-2.56711e-10	-0.617116	0.000144884	-2.56711e-10	-0.575092
121837106	chr12:121837106:T:C	3.1087e-12	-1.71642	-0.964678	2.52732e-08	-1.50163	-0.731881	2.29363e-05	-1.60303	-0.815275
121837399	chr12:121837399:C:T	2.16765e-11	-2.56711e-10	-0.739073	1.04562e-07	-2.56711e-10	-0.813482	0.000116321	-2.56711e-10	-0.79467
121837636	chr12:121837636:G:T	1.49345e-11	-2.56711e-10	-1.11163	7.96306e-08	-2.56711e-10	-1.08586	8.59613e-05	-2.56711e-10	-1.09713
121838239	chr12:121838239:G:A	4.15855e-11	-2.56711e-10	-0.0875536	1.91267e-07	-2.56711e-10	-0.20959	0.000253327	-2.56711e-10	-0.0163454
121838529	chr12:121838529:G:A	5.81658e-11	1.50469	-1.25669	1.05867e-07	0.448564	-1.24964	0.000190878	0.955903	-1.2553
121838758	chr12:121838758:C:T	1.05344e-11	-0.36385	-1.09681	1.29298e-08	-1.74005	-1.16368	1.46724e-05	-1.69906	-1.166
121839210	chr12:121839210:C:T	1.27289e-11	-2.56711e-10	-1.27143	6.85615e-08	-2.56711e-10	-1.23553	7.32405e-05	-2.56711e-10	-1.25728
121839409	chr12:121839409:T:C	1.39436e-11	-2.56711e-10	-1.18028	7.06411e-08	-2.56711e-10	-1.20565	7.86058e-05	-2.56711e-10	-1.18658
121839464	chr12:121839464:G:A	6.86478e-12	-1.8889	-3.18773e-10	3.3537e-08	-1.95061	-3.18773e-10	3.58469e-05	-1.97177	-3.18773e-10
121839985	chr12:121839985:C:A	6.10333e-11	1.54288	-1.24676	1.08709e-07	0.483631	-1.25821	0.000198755	0.990363	-1.24932
121841192	chr12:121841192:C:T	2.31895e-11	-2.56711e-10	-0.671604	1.16335e-07	-2.56711e-10	-0.706785	0.000131736	-2.56711e-10	-0.670229
121841256	chr12:121841256:C:T	2.92318e-11	-2.56711e-10	-0.440046	1.3773e-07	-2.56711e-10	-0.53796	0.000154736	-2.56711e-10	-0.509308
121841694	chr12:121841694:T:A	1.65214e-11	-2.56711e-10	-1.01065	8.91262e-08	-2.56711e-10	-0.973206	9.53026e-05	-2.56711e-10	-0.993971
121842786	chr12:121842786:C:T	3.13567e-11	-0.369877	-3.18773e-10	3.79546e-08	-1.82687	-3.18773e-10	4.25878e-05	-1.79946	-3.18773e-10
121842789	chr12:121842789:C:T	1.47913e-11	-2.56711e-10	-1.12127	8.25586e-08	-2.56711e-10	-1.04975	8.54232e-05	-2.56711e-10	-1.10341
121842843	chr12:121842843:G:T	8.23097e-12	-0.61131	-1.09609	1.15027e-08	-1.83619	-1.18449	1.30915e-05	-1.80766	-1.1714
121842990	chr12:121842990:C:A	2.798e-11	-2.56711e-10	-0.483814	1.27284e-07	-2.56711e-10	-0.616835	0.000147551	-2.56711e-10	-0.556854
121842993	chr12:121842993:G:A	2.94316e-11	-2.56711e-10	-0.433237	1.49769e-07	-2.56711e-10	-0.454168	0.000165964	-2.56711e-10	-0.439257
121843282	chr12:121843282:A:G	3.4587e-12	-1.95601	-0.6184	2.71194e-08	-1.82108	-0.341925	2.55888e-05	-1.78559	-0.523279
121843669	chr12:121843669:A:G	2.2805e-12	-1.81792	-1.17299	2.4175e-08	-1.24119	-1.03675	2.09319e-05	-1.3775	-1.13225
121844211	chr12:121844211:A:G	2.13519e-12	-1.77513	-1.28162	1.03108e-08	-1.82227	-1.3078	1.10925e-05	-1.84169	-1.30307
121844282	chr12:121844282:C:T	7.96566e-12	-1.74016	-3.18773e-10	3.54603e-08	-1.89484	-3.18773e-10	4.06602e-05	-1.84578	-3.18773e-10
121844470	chr12:121844470:G:A	1.54235e-11	-2.56711e-10	-1.07941	7.80892e-08	-2.56711e-10	-1.10541	8.69162e-05	-2.56711e-10	-1.08608
121844610	chr12:121844610:G:A	1.77211e-11	0.351047	-1.2916	1.45913e-08	-1.77828	-1.00455	1.53856e-05	-1.70718	-1.11041
121844737	chr12:121844737:T:C	1.32244e-11	-2.56711e-10	-1.23324	6.98083e-08	-2.56711e-10	-1.21751	7.57928e-05	-2.56711e-10	-1.22302
121844838	chr12:121844838:G:A	1.22673e-11	-2.56711e-10	-1.30837	6.38332e-08	-2.56711e-10	-1.30699	6.95105e-05	-2.56711e-10	-1.30955
121844964	chr12:121844964:A:G	2.18221e-11	-2.56711e-10	-0.732379	1.23858e-07	-2.56711e-10	-0.644127	0.000140628	-2.56711e-10	-0.604908
121845110	chr12:121845110:C:T	3.63646e-11	-2.56711e-10	-0.221709	1.71623e-07	-2.56711e-10	-0.317957	0.000199312	-2.56711e-10	-0.256157
121845325	chr12:121845325:A:G	1.47323e-11	-2.56711e-10	-1.12526	7.77652e-08	-2.56711e-10	-1.10956	8.51826e-05	-2.56711e-10	-1.10623
121845875	chr12:121845875:T:C	4.54519e-12	-1.62652	-0.674719	2.01538e-08	-1.81374	-0.646124	2.24409e-05	-1.80477	-0.635371
121846473	chr12:121846473:A:T	1.44815e-11	-2.56711e-10	-1.14243	8.00241e-08	-2.56711e-10	-1.08093	8.37709e-05	-2.56711e-10	-1.12294
121846512	chr12:121846512:C:T	1.31401e-11	-2.56711e-10	-1.23963	6.66402e-08	-2.56711e-10	-1.26395	7.38345e-05	-2.56711e-10	-1.2492
121846701	chr12:121846701:T:G	9.74744e-12	-1.5383	-3.18773e-10	4.46751e-08	-1.66384	-3.18773e-10	4.31275e-05	-1.78687	-3.18773e-10
121846809	chr12:121846809:T:C	3.36035e-12	-1.92996	-0.673298	3.53247e-08	-1.16881	-0.72987	4.27003e-05	-1.11146	-0.685362
121847030	chr12:121847030:C:T	2.75067e-11	-2.56711e-10	-0.500876	1.62122e-07	-2.56711e-10	-0.374908	0.000168388	-2.56711e-10	-0.424755
121848109	chr12:121848109:G:A	1.22599e-11	-2.56711e-10	-1.30897	6.45469e-08	-2.56711e-10	-1.29587	6.98877e-05	-2.56711e-10	-1.30414
121848436	chr12:121848436:C:G	1.22523e-11	-2.56711e-10	-1.30959	6.43102e-08	-2.56711e-10	-1.29954	6.97312e-05	-2.56711e-10	-1.30638
121848794	chr12:121848794:C:T	3.95681e-12	-1.54699	-0.892877	1.62529e-08	-1.7932	-0.881787	1.77677e-05	-1.81019	-0.863453
121848830	chr12:121848830:C:T	1.08177e-11	-1.95737	0.523253	1.3816e-07	-1.22408	0.68923	0.000146261	-1.23487	0.669234
121849384	chr12:121849384:T:A	5.24444e-12	-1.86757	-0.290561	7.04151e-08	-0.848345	-0.360506	8.57579e-05	-0.790156	-0.309344
121849396	chr12:121849396:T:A	3.96296e-11	-2.56711e-10	-0.135727	2.70347e-07	-2.56711e-10	0.136447	0.000262198	-2.56711e-10	0.0180715
121849978	chr12:121849978:C:T	1.27716e-11	-2.56711e-10	-1.26808	6.52906e-08	-2.56711e-10	-1.28441	7.18256e-05	-2.56711e-10	-1.27679
121849979	chr12:121849979:G:A	2.59527e-12	-1.60331	-1.25831	1.08735e-08	-1.94204	-1.13489	1.16987e-05	-1.91896	-1.17259
121850018	chr12:121850018:C:CA	6.87581e-12	-1.8873	-3.18773e-10	3.42018e-08	-1.93098	-3.18773e-10	3.67173e-05	-1.94778	-3.18773e-10
121850149	chr12:121850149:C:T	1.52765e-11	-2.56711e-10	-1.08899	8.47899e-08	-2.56711e-10	-1.02308	8.85079e-05	-2.56711e-10	-1.06794
121851402	chr12:121851402:A:G	1.06205e-11	-1.47517	0.022653	4.76819e-08	-1.75586	0.15715	5.39261e-05	-1.78531	0.221895
121851490	chr12:121851490:G:T	1.23631e-11	-2.56711e-10	-1.30058	6.49658e-08	-2.56711e-10	-1.2894	7.04527e-05	-2.56711e-10	-1.29609
121851499	chr12:121851499:A:G	7.30648e-12	-1.25016	-0.576378	2.95643e-08	-1.59791	-0.478783	3.25122e-05	-1.64049	-0.428921
121852210	chr12:121852210:G:A	1.29218e-11	-2.56711e-10	-1.25639	6.84792e-08	-2.56711e-10	-1.23673	7.41439e-05	-2.56711e-10	-1.24502
121852533	chr12:121852533:G:A	2.33182e-12	-1.69522	-1.27344	1.09341e-08	-1.90906	-1.16232	1.19022e-05	-1.87591	-1.19839
121852602	chr12:121852602:A:ACAAATGAC	2.31749e-11	-2.56711e-10	-0.672234	1.35184e-07	-2.56711e-10	-0.556621	0.000150982	-2.56711e-10	-0.533865
121852749	chr12:121852749:C:T	1.71986e-11	-2.56711e-10	-0.970476	9.65969e-08	-2.56711e-10	-0.892713	0.000108023	-2.56711e-10	-0.86868
121852782	chr12:121852782:A:G	1.36172e-11	-2.56711e-10	-1.20397	7.41455e-08	-2.56711e-10	-1.15723	8.17944e-05	-2.56711e-10	-1.14682
121852923	chr12:121852923:C:T	1.46054e-11	-2.56711e-10	-1.13391	7.6099e-08	-2.56711e-10	-1.13122	8.72226e-05	-2.56711e-10	-1.08256
121853024	chr12:121853024:G:A	2.3661e-12	-1.66042	-1.29364	9.23888e-09	-1.93417	-1.30567	1.03072e-05	-1.91617	-1.30201
121853355	chr12:121853355:G:A	7.34543e-12	-1.84215	0.0209263	1.06473e-07	-0.731184	-0.0641844	0.00012868	-0.691558	-0.00213911
121853479	chr12:121853479:G:A	5.20108e-12	-1.35974	-0.806701	2.14014e-08	-1.67191	-0.727895	2.24954e-05	-1.6902	-0.747514
121853750	chr12:121853750:C:T	3.34042e-11	-2.56711e-10	-0.306622	1.66771e-07	-2.56711e-10	-0.346639	0.000187591	-2.56711e-10	-0.316764
121853801	chr12:121853801:G:A	1.40781e-11	-2.56711e-10	-1.17069	7.69995e-08	-2.56711e-10	-1.11946	8.52515e-05	-2.56711e-10	-1.10542
121853954	chr12:121853954:A:T	2.14284e-12	-1.74625	-1.30693	9.63626e-09	-1.88856	-1.30917	1.07446e-05	-1.867	-1.30962
121853988	chr12:121853988:G:A	3.18911e-11	-2.56711e-10	-0.352978	1.86151e-07	-2.56711e-10	-0.236702	0.000196278	-2.56711e-10	-0.271495
121854772	chr12:121854772:G:A	1.30983e-11	-2.56711e-10	-1.24282	6.63718e-08	-2.56711e-10	-1.26799	7.3487e-05	-2.56711e-10	-1.25392
121854779	chr12:121854779:C:T	1.44665e-11	-2.56711e-10	-1.14347	7.52648e-08	-2.56711e-10	-1.14225	8.6266e-05	-2.56711e-10	-1.09359
121855492	chr12:121855492:T:C	2.80744e-11	-2.56711e-10	-0.480445	1.41108e-07	-2.56711e-10	-0.51373	0.000157719	-2.56711e-10	-0.490211
121855578	chr12:121855578:A:G	7.90937e-12	-1.74726	-3.18773e-10	3.3058e-08	-1.965	-3.18773e-10	3.73346e-05	-1.93111	-3.18773e-10
121855717	chr12:121855717:A:G	1.37706e-11	-2.56711e-10	-1.19277	7.50083e-08	-2.56711e-10	-1.14566	8.29761e-05	-2.56711e-10	-1.13247
121855842	chr12:121855842:T:C	2.31624e-12	-1.66859	-1.30677	9.23381e-09	-1.93118	-1.3092	1.02742e-05	-1.91181	-1.30958
121856099	chr12:121856099:G:A	2.33319e-12	-1.65902	-1.30905	9.213e-09	-1.93536	-1.30728	1.02313e-05	-1.91632	-1.30926
121857172	chr12:121857172:C:T	3.55763e-12	-1.37914	-1.16707	1.76414e-08	-1.57354	-1.01947	1.74274e-05	-1.58093	-1.11205
121857183	chr12:121857183:G:A	1.96965e-11	-2.56711e-10	-0.834862	1.05143e-07	-2.56711e-10	-0.807941	0.000114388	-2.56711e-10	-0.811435
121857304	chr12:121857304:G:T	6.06098e-11	-2.56711e-10	0.289152	3.52138e-07	-2.56711e-10	0.400765	0.000386785	-2.56711e-10	0.40684
121857429	chr12:121857429:T:C	7.54032e-12	-1.95537	0.160331	9.6614e-08	-1.20548	0.312946	0.000102219	-1.22152	0.297605
121857438	chr12:121857438:T:A	7.27671e-11	1.27739	-0.805435	5.7641e-08	-0.413122	-0.995903	9.60042e-05	-0.0722582	-0.914378
121858178	chr12:121858178:C:T	5.89674e-12	-1.73876	-0.302148	2.73705e-08	-1.9409	-0.212896	2.91116e-05	-1.92972	-0.250173
121858305	chr12:121858305:C:T	2.20081e-11	-2.56711e-10	-0.723893	1.16777e-07	-2.56711e-10	-0.70299	0.000128073	-2.56711e-10	-0.69843
121858531	chr12:121858531:G:A	1.22919e-11	-2.56711e-10	-1.30637	6.36667e-08	-2.56711e-10	-1.3096	6.99098e-05	-2.56711e-10	-1.30382
121858638	chr12:121858638:C:A	1.22521e-11	-2.56711e-10	-1.30961	6.39179e-08	-2.56711e-10	-1.30566	6.95548e-05	-2.56711e-10	-1.30891
121858702	chr12:121858702:A:C	1.18335e-11	-1.34437	-3.18773e-10	4.56932e-08	-1.64131	-3.18773e-10	4.75628e-05	-1.68898	-3.18773e-10
121858878	chr12:121858878:C:T	2.16117e-11	0.156938	-0.899008	1.04751e-08	-1.83907	-1.2752	1.24753e-05	-1.82493	-1.20235
121859108	chr12:121859108:T:C	2.13262e-11	-0.755368	-3.18773e-10	5.79662e-08	-1.4034	-3.18773e-10	8.18059e-05	-1.14668	-3.18773e-10
121859126	chr12:121859126:T:C	1.83231e-10	1.65475	-0.259306	1.07821e-07	-0.248478	-0.534306	0.000165736	-0.0252437	-0.41539
121859282	chr12:121859282:A:C	3.48647e-12	-1.34858	-1.21783	1.67007e-08	-1.55156	-1.09624	1.67534e-05	-1.55927	-1.17315
121859508	chr12:121859508:G:A	1.32711e-11	-2.56711e-10	-1.22971	6.92326e-08	-2.56711e-10	-1.22579	7.48153e-05	-2.56711e-10	-1.23601
121859832	chr12:121859832:T:C	5.20102e-12	-1.91876	-0.247693	6.13217e-08	-1.03019	-0.316935	7.41113e-05	-0.980111	-0.265349
121860328	chr12:121860328:C:T	2.43818e-11	-2.56711e-10	-0.621467	1.16384e-07	-2.56711e-10	-0.70636	0.000134582	-2.56711e-10	-0.648852
121860901	chr12:121860901:G:A	4.04504e-12	-1.22036	-1.19746	1.91245e-08	-1.44603	-1.06626	1.90992e-05	-1.45276	-1.14862
121861230	chr12:121861230:G:T	3.1793e-11	0.180009	-0.536068	1.55278e-08	-1.82133	-0.899292	2.02131e-05	-1.79504	-0.749654
121861751	chr12:121861751:G:A	2.71037e-11	-2.56711e-10	-0.515635	1.56668e-07	-2.56711e-10	-0.409128	0.000179408	-2.56711e-10	-0.361363
121862873	chr12:121862873:G:A	4.21847e-11	0.898522	-0.971768	3.94779e-08	-0.663656	-1.12386	6.26961e-05	-0.351794	-1.06093
121863131	chr12:121863131:C:T	2.77595e-11	-0.491725	-3.18773e-10	3.67774e-08	-1.85838	-3.18773e-10	3.96166e-05	-1.87178	-3.18773e-10
121863138	chr12:121863138:A:C	6.15851e-12	-1.44935	-0.548119	2.7111e-08	-1.29597	-0.867351	3.21453e-05	-1.35961	-0.721152
121863181	chr12:121863181:G:A	2.37526e-11	-2.56711e-10	-0.647611	1.30777e-07	-2.56711e-10	-0.589769	0.000137015	-2.56711e-10	-0.630939
121863369	chr12:121863369:C:T	2.02982e-11	-1.96577	1.16099	2.46784e-07	-1.29283	1.33809	0.000259484	-1.30152	1.30919
121863393	chr12:121863393:A:G	1.47559e-11	-1.60862	0.484957	7.44886e-08	-1.85277	0.700159	8.19779e-05	-1.87026	0.725682
121863832	chr12:121863832:T:C	3.54887e-12	-1.37197	-1.17671	1.74442e-08	-1.56854	-1.03571	1.7292e-05	-1.57684	-1.12394
121864583	chr12:121864583:G:A	6.63263e-12	-1.60967	-0.313636	8.24729e-08	-0.575516	-0.475273	8.31191e-05	-0.836904	-0.293849
121864603	chr12:121864603:C:T	4.81464e-12	-1.50098	-0.74266	2.03467e-08	-1.76792	-0.682418	2.15683e-05	-1.78453	-0.695279
121864900	chr12:121864900:G:A	6.20828e-11	-2.56711e-10	0.313165	2.90185e-07	-2.56711e-10	0.207258	0.000337035	-2.56711e-10	0.26916
121865175	chr12:121865175:G:A	1.32179e-11	-2.56711e-10	-1.23373	6.7392e-08	-2.56711e-10	-1.25273	7.43332e-05	-2.56711e-10	-1.24247
121865247	chr12:121865247:G:A	3.88389e-11	-2.56711e-10	-0.155882	2.56337e-07	-2.56711e-10	0.083234	0.000251597	-2.56711e-10	-0.0232001
121865849	chr12:121865849:C:T	2.32343e-12	-1.72457	-1.24769	9.79568e-09	-1.90632	-1.275	1.10587e-05	-1.88449	-1.26332
121865923	chr12:121865923:G:C	1.37987e-11	-2.56711e-10	-1.19073	7.17924e-08	-2.56711e-10	-1.18948	8.17086e-05	-2.56711e-10	-1.14787
121866224	chr12:121866224:T:C	2.35068e-11	0.113278	-0.771293	1.32144e-08	-1.83961	-1.04234	1.6598e-05	-1.81198	-0.929768
121866284	chr12:121866284:C:G	2.44511e-11	0.0742251	-0.692855	1.39045e-08	-1.84363	-0.987422	1.76215e-05	-1.81685	-0.865056
121866530	chr12:121866530:C:T	2.24485e-11	-2.56711e-10	-0.70408	1.19198e-07	-2.56711e-10	-0.68247	0.00013089	-2.56711e-10	-0.676669
121867320	chr12:121867320:C:G	1.27843e-11	-2.56711e-10	-1.26708	6.7995e-08	-2.56711e-10	-1.24382	7.33397e-05	-2.56711e-10	-1.25593
121867389	chr12:121867389:A:G	6.82299e-12	-1.90021	0.00520561	8.32344e-08	-0.967109	-0.0744889	0.000102624	-0.91109	-0.00887023
121868064	chr12:121868064:T:C	4.82579e-12	-1.94501	-0.296322	5.05933e-08	-1.16248	-0.376961	6.1533e-05	-1.10429	-0.327164
121868294	chr12:121868294:G:A	1.22593e-11	-2.56711e-10	-1.30902	6.38216e-08	-2.56711e-10	-1.30717	6.97134e-05	-2.56711e-10	-1.30663
121868572	chr12:121868572:T:A	1.29431e-11	-2.56711e-10	-1.25474	6.5804e-08	-2.56711e-10	-1.27658	7.27179e-05	-2.56711e-10	-1.26444
121868805	chr12:121868805:G:A	3.66797e-12	-1.35031	-1.16535	1.80211e-08	-1.55227	-1.01944	1.78212e-05	-1.56024	-1.1104
121868951	chr12:121868951:C:T	5.71496e-12	-1.94007	-0.132148	6.07887e-08	-1.13525	-0.2206	7.42649e-05	-1.0778	-0.165594
121869157	chr12:121869157:C:T	1.74775e-11	0.354969	-1.30936	2.46209e-08	-0.982033	-1.27763	2.87941e-05	-0.893414	-1.29744
121869183	chr12:121869183:G:C	5.32515e-12	-1.95041	-0.192454	5.46392e-08	-1.19013	-0.272372	6.43345e-05	-1.16386	-0.223074
121869281	chr12:121869281:C:T	2.47925e-11	-2.56711e-10	-0.604763	1.21678e-07	-2.56711e-10	-0.661885	0.000146028	-2.56711e-10	-0.567232
121869380	chr12:121869380:G:A	5.22224e-12	-1.95285	-0.209524	5.27649e-08	-1.20663	-0.290787	6.22273e-05	-1.17951	-0.240726
121869674	chr12:121869674:A:G	3.81825e-12	-1.95418	-0.521332	3.86847e-08	-1.21685	-0.590964	4.5309e-05	-1.18981	-0.547714
121870462	chr12:121870462:G:A	2.22831e-11	-2.56711e-10	-0.711474	1.18045e-07	-2.56711e-10	-0.692196	0.000130137	-2.56711e-10	-0.682437
121872312	chr12:121872312:C:T	2.99671e-11	-2.56711e-10	-0.415204	1.37741e-07	-2.56711e-10	-0.537881	0.000165417	-2.56711e-10	-0.442558
121872441	chr12:121872441:G:T	1.72045e-11	0.0663964	-1.03653	9.92243e-09	-1.86177	-1.30669	1.13907e-05	-1.84894	-1.26928
121872605	chr12:121872605:C:T	3.84709e-12	-1.35171	-1.11627	1.92476e-08	-1.55292	-0.952952	1.88819e-05	-1.55932	-1.0535
121872815	chr12:121872815:A:G	6.21e-11	0.313441	-3.18773e-10	1.28228e-07	-0.609445	-3.18773e-10	0.000226099	-0.130054	-3.18773e-10
121873014	chr12:121873014:A:C	2.34768e-11	-2.56711e-10	-0.659292	1.23899e-07	-2.56711e-10	-0.643793	0.000137179	-2.56711e-10	-0.629741
121873463	chr12:121873463:A:G	6.73026e-12	-1.90869	-3.18773e-10	3.37269e-08	-1.94496	-3.18773e-10	3.63304e-05	-1.95837	-3.18773e-10
121873655	chr12:121873655:A:T	1.34688e-11	-1.21493	-3.18773e-10	4.25682e-08	-1.71215	-3.18773e-10	5.43246e-05	-1.55605	-3.18773e-10
121874418	chr12:121874418:G:A	1.6985e-11	0.31696	-1.29994	2.27427e-08	-1.03314	-1.30587	2.74529e-05	-0.928903	-1.30965
121874864	chr12:121874864:C:T	1.67783e-11	-2.56711e-10	-0.995215	9.09528e-08	-2.56711e-10	-0.952918	9.62682e-05	-2.56711e-10	-0.98389
121875330	chr12:121875330:C:T	1.44082e-11	-2.56711e-10	-1.1475	8.03493e-08	-2.56711e-10	-1.07688	8.43727e-05	-2.56711e-10	-1.11578
121875445	chr12:121875445:A:G	1.53056e-10	1.2155	-3.18773e-10	5.57652e-08	-1.44211	-3.18773e-10	6.4873e-05	-1.3786	-3.18773e-10
121876485	chr12:121876485:C:T	1.60952e-11	-2.56711e-10	-1.03679	8.80076e-08	-2.56711e-10	-0.985836	9.23465e-05	-2.56711e-10	-1.02548
121877274	chr12:121877274:G:T	2.30951e-11	-2.56711e-10	-0.675685	1.27087e-07	-2.56711e-10	-0.618388	0.000134628	-2.56711e-10	-0.648512
121877631	chr12:121877631:G:A	1.8614e-11	0.150561	-1.04195	1.02146e-08	-1.8324	-1.30704	1.16702e-05	-1.82288	-1.27111
121877649	chr12:121877649:C:T	2.84943e-11	-2.56711e-10	-0.465601	1.6738e-07	-2.56711e-10	-0.34299	0.000174652	-2.56711e-10	-0.388234
121878158	chr12:121878158:T:C	3.05342e-11	0.282626	-0.679085	3.33438e-08	-1.05687	-0.899519	5.5977e-05	-0.734237	-0.791851
121878398	chr12:121878398:G:C	1.12147e-11	-1.39808	-3.18773e-10	7.34568e-08	-1.16656	-3.18773e-10	9.57846e-05	-0.988926	-3.18773e-10
121878787	chr12:121878787:C:T	1.28945e-11	-2.56711e-10	-1.25851	6.63946e-08	-2.56711e-10	-1.26764	7.25501e-05	-2.56711e-10	-1.26675
121878828	chr12:121878828:C:A	4.12345e-12	-1.25245	-1.14617	1.96525e-08	-1.4908	-0.994252	1.91747e-05	-1.50892	-1.08851
121879146	chr12:121879146:G:A	1.71995e-11	-2.56711e-10	-0.970421	8.78193e-08	-2.56711e-10	-0.987978	9.97147e-05	-2.56711e-10	-0.948715
121879291	chr12:121879291:A:T	2.46799e-12	-1.77529	-1.13661	3.09191e-08	-0.750262	-1.28162	2.54304e-05	-1.04329	-1.27179
121879753	chr12:121879753:C:A	5.03234e-12	-1.4907	-0.708718	2.05725e-08	-1.78122	-0.658082	2.18158e-05	-1.80913	-0.659266
121880074	chr12:121880074:G:A	5.10443e-11	-2.56711e-10	0.117391	3.41798e-07	-2.56711e-10	0.370962	0.000333259	-2.56711e-10	0.257891
121880320	chr12:121880320:C:T	1.22871e-11	-2.56711e-10	-1.30676	6.36881e-08	-2.56711e-10	-1.30926	6.95685e-05	-2.56711e-10	-1.30872
121880361	chr12:121880361:A:G	1.35619e-11	-2.56711e-10	-1.20804	6.95679e-08	-2.56711e-10	-1.22096	7.60215e-05	-2.56711e-10	-1.22001
121880615	chr12:121880615:C:T	2.74539e-11	-2.56711e-10	-0.502796	1.48496e-07	-2.56711e-10	-0.462704	0.000160008	-2.56711e-10	-0.475806
121880781	chr12:121880781:C:T	5.93499e-11	0.871219	-0.603072	5.04177e-08	-0.706657	-0.83626	9.01189e-05	-0.325794	-0.724104
121880817	chr12:121880817:A:G	3.58533e-12	-1.94852	-0.589934	3.65865e-08	-1.20516	-0.658421	4.39003e-05	-1.15602	-0.613088
121880856	chr12:121880856:G:A	4.82523e-12	-1.48632	-0.755126	1.96801e-08	-1.77768	-0.705976	2.08402e-05	-1.80648	-0.707661
121881079	chr12:121881079:A:C	2.21211e-12	-1.71537	-1.30598	3.04218e-08	-0.73895	-1.30915	3.25992e-05	-0.757939	-1.3088
121881081	chr12:121881081:G:A	1.29059e-11	-2.56711e-10	-1.25762	6.64556e-08	-2.56711e-10	-1.26672	7.26053e-05	-2.56711e-10	-1.26599
121881558	chr12:121881558:G:T	1.22811e-11	-2.56711e-10	-1.30724	6.36611e-08	-2.56711e-10	-1.30969	6.95229e-05	-2.56711e-10	-1.30937
121882137	chr12:121882137:G:A	1.30461e-11	-2.56711e-10	-1.24681	6.97719e-08	-2.56711e-10	-1.21803	7.47863e-05	-2.56711e-10	-1.23639
121882446	chr12:121882446:C:T	3.90949e-12	-1.96164	-0.490256	3.60504e-08	-1.28943	-0.588912	4.38732e-05	-1.2364	-0.533323
121882494	chr12:121882494:G:A	5.9903e-12	-1.90715	-0.118014	5.12767e-08	-1.68055	0.15453	5.33563e-05	-1.61723	0.0431915
121882555	chr12:121882555:C:T	6.0977e-11	-2.56711e-10	0.295193	3.60318e-07	-2.56711e-10	0.423728	0.000392727	-2.56711e-10	0.422087
121882692	chr12:121882692:T:C	1.89381e-11	-2.56711e-10	-0.874131	9.05634e-08	-2.56711e-10	-0.957209	0.000105399	-2.56711e-10	-0.893273
121883307	chr12:121883307:C:A	2.66712e-11	-2.56711e-10	-0.531718	1.41267e-07	-2.56711e-10	-0.512607	0.000156168	-2.56711e-10	-0.500096
121883793	chr12:121883793:A:G	3.12095e-12	-1.51046	-1.1667	1.24576e-08	-1.69795	-1.24298	1.40071e-05	-1.75596	-1.1555
121884478	chr12:121884478:T:A	1.56183e-11	-2.56711e-10	-1.06686	7.98868e-08	-2.56711e-10	-1.08265	9.02626e-05	-2.56711e-10	-1.0483
121884886	chr12:121884886:A:C	6.35072e-12	-1.96674	-3.18773e-10	3.29639e-08	-1.96785	-3.18773e-10	3.59338e-05	-1.96935	-3.18773e-10
121885650	chr12:121885650:T:C	2.81678e-11	-2.56711e-10	-0.477126	1.30394e-07	-2.56711e-10	-0.592699	0.000155498	-2.56711e-10	-0.504394
121885723	chr12:121885723:G:A	2.62299e-11	-0.548404	-3.18773e-10	6.73719e-08	-1.25303	-3.18773e-10	9.73336e-05	-0.972884	-3.18773e-10
121886481	chr12:121886481:C:T	3.6002e-11	0.401451	-0.633181	3.81515e-08	-0.947074	-0.874621	6.39792e-05	-0.632345	-0.760125
121886739	chr12:121886739:T:G	2.36979e-11	-2.56711e-10	-0.649916	1.36842e-07	-2.56711e-10	-0.544434	0.000154712	-2.56711e-10	-0.509465
121886903	chr12:121886903:T:C	1.22832e-11	-2.56711e-10	-1.30707	6.36611e-08	-2.56711e-10	-1.30968	6.95272e-05	-2.56711e-10	-1.30931
121886987	chr12:121886987:C:T	1.75339e-12	-1.97073	-1.28303	9.67512e-09	-1.88769	-1.30601	1.07109e-05	-1.88174	-1.29802
121887221	chr12:121887221:T:A	2.72746e-11	-2.56711e-10	-0.509349	1.61859e-07	-2.56711e-10	-0.376531	0.000169387	-2.56711e-10	-0.418843
121887476	chr12:121887476:G:A	3.1331e-11	0.356843	-0.72754	3.47166e-08	-0.978426	-0.937615	5.7371e-05	-0.664327	-0.837162
121887526	chr12:121887526:A:G	2.99608e-11	0.360974	-0.77639	3.3376e-08	-0.978053	-0.97737	5.48498e-05	-0.664885	-0.881544
121887527	chr12:121887527:C:T	2.98224e-11	0.362908	-0.782951	3.33386e-08	-0.974569	-0.981974	5.4768e-05	-0.660495	-0.887427
121887587	chr12:121887587:G:A	1.38047e-11	-2.56711e-10	-1.1903	7.4331e-08	-2.56711e-10	-1.15473	7.8943e-05	-2.56711e-10	-1.1823
121887914	chr12:121887914:A:G	7.60436e-11	-0.0770337	0.593037	5.76005e-08	-1.69056	0.280831	6.07052e-05	-1.79574	0.350743
121887939	chr12:121887939:C:G	2.44654e-11	-2.56711e-10	-0.618042	1.40256e-07	-2.56711e-10	-0.51979	0.000146997	-2.56711e-10	-0.560616
121888065	chr12:121888065:C:A	1.2316e-10	0.998178	-3.18773e-10	1.54426e-07	-0.423541	-3.18773e-10	0.000314652	0.200439	-3.18773e-10
121888906	chr12:121888906:T:C	4.14207e-12	-1.93148	-0.462625	4.49832e-08	-1.11903	-0.537944	5.43516e-05	-1.06741	-0.488139
121891157	chr12:121891157:G:A	2.27393e-11	-0.265249	-0.425963	2.26904e-08	-1.60316	-0.738159	2.2942e-05	-1.70368	-0.714379
121891329	chr12:121891329:G:A	2.27461e-12	-1.85057	-1.14293	9.4606e-09	-1.96284	-1.25328	1.08064e-05	-1.96849	-1.20241
121891572	chr12:121891572:C:T	7.72855e-12	-1.96866	0.198279	7.92356e-08	-1.34907	0.258238	8.86071e-05	-1.33085	0.264032
121891717	chr12:121891717:C:A	2.18841e-12	-1.9136	-1.11853	9.52389e-09	-1.97257	-1.23689	1.0999e-05	-1.97109	-1.18214
121891969	chr12:121891969:G:A	2.58208e-11	-2.56711e-10	-0.564126	1.20865e-07	-2.56711e-10	-0.668584	0.000142789	-2.56711e-10	-0.58966
121892280	chr12:121892280:A:G	2.5075e-11	-0.593432	-3.18773e-10	3.00771e-07	0.243092	-3.18773e-10	0.000232061	-0.104029	-3.18773e-10
121892574	chr12:121892574:G:A	3.82536e-12	-1.71961	-0.754038	5.41345e-08	-0.736401	-0.735385	5.2881e-05	-0.784816	-0.798169
121892802	chr12:121892802:G:A	2.7386e-12	-1.54213	-1.26573	1.18922e-08	-1.68405	-1.30332	1.28948e-05	-1.73418	-1.26003
121892827	chr12:121892827:C:T	8.24189e-12	-0.407319	-1.29875	2.25082e-08	-1.37971	-0.969665	1.98489e-05	-1.47874	-1.08414
121893052	chr12:121893052:A:T	7.00528e-12	-1.86864	-3.18773e-10	3.29726e-08	-1.96758	-3.18773e-10	3.61978e-05	-1.96203	-3.18773e-10
121893222	chr12:121893222:T:C	1.77314e-12	-1.9376	-1.30495	1.07281e-08	-1.78145	-1.30895	1.17625e-05	-1.77666	-1.30945
121893230	chr12:121893230:C:T	4.6069e-11	0.0148365	-3.18773e-10	1.01764e-07	-0.840607	-3.18773e-10	0.000171857	-0.404362	-3.18773e-10
121894150	chr12:121894150:A:AG	1.69852e-11	-2.56711e-10	-0.982964	9.48918e-08	-2.56711e-10	-0.910522	9.80086e-05	-2.56711e-10	-0.965972
121894471	chr12:121894471:G:A	2.1346e-11	-2.56711e-10	-0.754439	1.22131e-07	-2.56711e-10	-0.658165	0.000137737	-2.56711e-10	-0.625685
121894564	chr12:121894564:C:G	2.6499e-11	-2.56711e-10	-0.538195	1.43007e-07	-2.56711e-10	-0.500368	0.000154293	-2.56711e-10	-0.512177
121894588	chr12:121894588:C:T	1.23017e-11	-2.56711e-10	-1.30556	6.36879e-08	-2.56711e-10	-1.30926	6.95165e-05	-2.56711e-10	-1.30946
121894710	chr12:121894710:C:T	1.77875e-11	-0.936806	-3.18773e-10	4.68788e-08	-1.61569	-3.18773e-10	4.39319e-05	-1.76839	-3.18773e-10
121894913	chr12:121894913:A:G	9.42929e-12	-1.57148	-3.18773e-10	3.95864e-08	-1.78477	-3.18773e-10	4.6742e-05	-1.70639	-3.18773e-10
121896364	chr12:121896364:G:C	1.13656e-10	1.07123	-0.153353	1.53673e-07	-0.365449	-0.0629822	0.000292666	0.260229	-0.132224
121896408	chr12:121896408:T:C	1.22652e-11	-2.56711e-10	-1.30853	6.46954e-08	-2.56711e-10	-1.29357	6.99733e-05	-2.56711e-10	-1.30291
121897428	chr12:121897428:G:A	1.84704e-11	-0.946022	0.0468895	2.65216e-08	-1.97244	-0.212855	3.35588e-05	-1.96343	-0.0742939
121898528	chr12:121898528:A:G	1.3174e-11	-2.56711e-10	-1.23706	6.87543e-08	-2.56711e-10	-1.23272	7.72979e-05	-2.56711e-10	-1.20336
121898808	chr12:121898808:G:A	2.43907e-11	-2.56711e-10	-0.621101	1.41267e-07	-2.56711e-10	-0.512605	0.000159648	-2.56711e-10	-0.478057
121898862	chr12:121898862:C:T	1.04682e-11	-1.46696	-3.18773e-10	6.72929e-08	-1.2542	-3.18773e-10	8.70255e-05	-1.08483	-3.18773e-10
121898866	chr12:121898866:C:T	3.56909e-11	-1.96646	1.72606	4.49057e-07	-1.31613	1.96002	0.000488417	-1.28599	1.92613
121898914	chr12:121898914:G:T	1.23124e-11	-2.56711e-10	-1.3047	6.36733e-08	-2.56711e-10	-1.30949	6.95327e-05	-2.56711e-10	-1.30923
121898921	chr12:121898921:C:T	2.63394e-12	-1.65948	-1.18735	1.42354e-08	-1.60945	-1.19807	1.49017e-05	-1.6277	-1.22185
121899105	chr12:121899105:C:T	1.3092e-11	-2.56711e-10	-1.2433	6.73201e-08	-2.56711e-10	-1.2538	7.3574e-05	-2.56711e-10	-1.25274
121899493	chr12:121899493:G:C	1.64273e-11	-2.56711e-10	-1.01636	7.76693e-08	-2.56711e-10	-1.1108	8.82611e-05	-2.56711e-10	-1.07073
121899792	chr12:121899792:C:T	1.24856e-11	-2.56711e-10	-1.29073	6.38517e-08	-2.56711e-10	-1.3067	7.00512e-05	-2.56711e-10	-1.3018
121900207	chr12:121900207:G:A	2.64312e-12	-1.65353	-1.18981	1.41117e-08	-1.61574	-1.20051	1.47826e-05	-1.63364	-1.22393
121900327	chr12:121900327:A:G	2.59631e-12	-1.67282	-1.1884	1.44295e-08	-1.5948	-1.19919	1.51045e-05	-1.6133	-1.22274
121900428	chr12:121900428:C:T	9.1848e-11	-0.0360265	0.740857	6.6436e-08	-1.67683	0.409815	7.10252e-05	-1.76942	0.481425
121900608	chr12:121900608:A:C	1.45029e-10	0.250856	0.910772	7.03619e-08	-1.77761	0.568	7.67529e-05	-1.85195	0.64151
121900660	chr12:121900660:C:T	2.7133e-12	-1.63701	-1.18013	1.40011e-08	-1.63296	-1.19116	1.46592e-05	-1.65023	-1.21573
121901266	chr12:121901266:A:G	2.3833e-11	-2.56711e-10	-0.644234	1.37506e-07	-2.56711e-10	-0.539589	0.000155628	-2.56711e-10	-0.503558
121901405	chr12:121901405:A:G	1.6111e-11	-2.56711e-10	-1.0358	7.64388e-08	-2.56711e-10	-1.12677	8.67337e-05	-2.56711e-10	-1.08819
121901429	chr12:121901429:A:G	2.44137e-12	-1.61632	-1.30642	1.26255e-08	-1.65355	-1.27398	1.28434e-05	-1.69048	-1.30772
121901578	chr12:121901578:C:T	1.35224e-11	-2.56711e-10	-1.21096	6.93296e-08	-2.56711e-10	-1.22439	7.58006e-05	-2.56711e-10	-1.22292
121902546	chr12:121902546:G:A	2.5517e-12	-1.60113	-1.27741	1.20574e-08	-1.66759	-1.30599	1.31241e-05	-1.7037	-1.27288
121902569	chr12:121902569:C:T	2.48354e-12	-1.61598	-1.28964	1.21727e-08	-1.65456	-1.3095	1.3115e-05	-1.69116	-1.28611
121904390	chr12:121904390:C:T	1.25679e-11	-2.56711e-10	-1.28416	6.44387e-08	-2.56711e-10	-1.29754	7.06423e-05	-2.56711e-10	-1.2934
121904721	chr12:121904721:G:A	1.02774e-10	0.817226	-3.18773e-10	3.631e-08	-1.87117	-3.18773e-10	3.82055e-05	-1.90805	-3.18773e-10
121904830	chr12:121904830:G:A	3.02918e-11	-2.56711e-10	-0.404427	1.80725e-07	-2.56711e-10	-0.266283	0.000190498	-2.56711e-10	-0.301385
121904971	chr12:121904971:G:T	9.12624e-11	0.0877016	0.610733	5.58656e-08	-1.74243	0.302118	5.98995e-05	-1.82665	0.368294
121905058	chr12:121905058:T:C	2.54103e-11	-1.96487	1.38472	3.14205e-07	-1.30679	1.59358	0.000340154	-1.29628	1.57465
121905302	chr12:121905302:CAAGCTCTG:C	1.63553e-11	-1.02075	-3.18773e-10	1.72104e-07	-0.315159	-3.18773e-10	0.000140005	-0.609352	-3.18773e-10
121905312	chr12:121905312:CT:C	1.64208e-11	-1.01676	-3.18773e-10	1.73058e-07	-0.309635	-3.18773e-10	0.000140685	-0.604505	-3.18773e-10
121905354	chr12:121905354:G:A	1.50572e-11	-2.56711e-10	-1.10345	7.34711e-08	-2.56711e-10	-1.16637	8.20984e-05	-2.56711e-10	-1.14311
121906396	chr12:121906396:A:G	2.42957e-11	-1.96511	1.34011	2.99275e-07	-1.31191	1.55002	0.000323162	-1.30203	1.52915
121906682	chr12:121906682:T:C	2.54107e-12	-1.6005	-1.28222	1.20129e-08	-1.669	-1.30828	1.30437e-05	-1.70464	-1.27808
121906885	chr12:121906885:G:GA	1.01859e-11	-1.4943	-3.18773e-10	4.42247e-08	-1.67397	-3.18773e-10	4.36775e-05	-1.77419	-3.18773e-10
121907025	chr12:121907025:T:C	7.95536e-11	-2.56711e-10	0.561127	4.7527e-07	-2.56711e-10	0.700625	0.000517505	-2.56711e-10	0.697991
121907201	chr12:121907201:T:C	3.68379e-11	-0.892668	0.683892	4.73369e-08	-1.97164	0.365669	6.31265e-05	-1.95472	0.548837
121907882	chr12:121907882:A:G	6.89689e-12	-1.90378	0.01955	6.04848e-08	-1.66978	0.308916	6.21581e-05	-1.61046	0.189118
121907911	chr12:121907911:G:T	9.22616e-11	-2.56711e-10	0.709324	6.83024e-07	-2.56711e-10	1.06327	0.000638192	-2.56711e-10	0.907611
121908128	chr12:121908128:C:T	9.87776e-12	-0.217896	-1.30712	1.67596e-08	-1.4612	-1.18308	1.58842e-05	-1.55262	-1.23308
121908146	chr12:121908146:A:G	3.88895e-11	-0.883448	0.728867	4.95053e-08	-1.97175	0.410571	6.58562e-05	-1.95544	0.591885
121908208	chr12:121908208:C:T	6.40273e-12	-1.95858	-3.18773e-10	3.76183e-08	-1.83577	-3.18773e-10	3.76238e-05	-1.92339	-3.18773e-10
121909662	chr12:121909662:T:C	2.59826e-12	-1.62376	-1.2367	1.26287e-08	-1.64667	-1.28062	1.40434e-05	-1.68247	-1.2264
121909694	chr12:121909694:G:A	8.36706e-11	0.0234712	0.588113	5.58281e-08	-1.70828	0.267301	5.95693e-05	-1.80324	0.339355
121909802	chr12:121909802:C:T	1.22626e-11	-2.56711e-10	-1.30875	6.38491e-08	-2.56711e-10	-1.30674	6.95267e-05	-2.56711e-10	-1.30932
121910285	chr12:121910285:T:C	2.57879e-12	-1.59886	-1.26912	1.24957e-08	-1.66142	-1.27646	1.32284e-05	-1.67957	-1.28909
121910392	chr12:121910392:AT:A	1.90613e-12	-1.86273	-1.3075	8.89666e-09	-1.96922	-1.30836	9.67123e-06	-1.97223	-1.30964
121910750	chr12:121910750:A:C	2.31104e-11	-2.56711e-10	-0.67502	1.21968e-07	-2.56711e-10	-0.659496	0.000134956	-2.56711e-10	-0.64608
121910840	chr12:121910840:A:G	2.37445e-12	-1.6575	-1.29304	1.29927e-08	-1.60125	-1.29763	1.37856e-05	-1.62278	-1.30462
121911152	chr12:121911152:A:G	2.2611e-11	-1.95639	1.25953	2.9778e-07	-1.23918	1.47228	0.000320093	-1.22995	1.44753
121911498	chr12:121911498:T:G	9.62617e-12	-1.55082	-3.18773e-10	6.06221e-08	-1.3586	-3.18773e-10	7.75105e-05	-1.20061	-3.18773e-10
121911530	chr12:121911530:G:T	2.8338e-11	-2.56711e-10	-0.471101	1.53488e-07	-2.56711e-10	-0.429638	0.000165216	-2.56711e-10	-0.443777
121911558	chr12:121911558:C:T	1.808e-12	-1.94736	-1.27572	9.38167e-09	-1.92293	-1.30157	1.02276e-05	-1.93289	-1.29304
121912152	chr12:121912152:A:T	1.90821e-11	-2.56711e-10	-0.866555	1.08922e-07	-2.56711e-10	-0.772624	0.000122268	-2.56711e-10	-0.744809
121912427	chr12:121912427:G:A	4.48037e-11	0.819842	-0.832856	3.52247e-08	-0.827382	-1.07413	5.63509e-05	-0.545846	-0.973583
121912637	chr12:121912637:G:A	9.66442e-11	0.755732	-3.18773e-10	1.2732e-07	-0.616558	-3.18773e-10	0.000251612	-0.0231408	-3.18773e-10
121913135	chr12:121913135:A:G	3.7174e-11	-2.56711e-10	-0.199696	2.1497e-07	-2.56711e-10	-0.0927607	0.000223668	-2.56711e-10	-0.140865
121913321	chr12:121913321:C:T	1.94788e-12	-1.97013	-1.17843	1.13512e-08	-1.79285	-1.24108	1.24947e-05	-1.80966	-1.21606
121913386	chr12:121913386:C:T	1.23025e-11	-2.56711e-10	-1.3055	6.36834e-08	-2.56711e-10	-1.30934	6.95165e-05	-2.56711e-10	-1.30946
121913924	chr12:121913924:G:A	1.22704e-11	-2.56711e-10	-1.30811	6.47378e-08	-2.56711e-10	-1.29291	7.01058e-05	-2.56711e-10	-1.30102
121914096	chr12:121914096:A:G	6.67679e-12	-1.91667	-3.18773e-10	3.31467e-08	-1.96232	-3.18773e-10	3.60256e-05	-1.9668	-3.18773e-10
121914400	chr12:121914400:A:G	4.95198e-11	-0.668888	0.755957	9.80011e-08	-1.58259	0.704306	8.87193e-05	-1.71605	0.650505
121914503	chr12:121914503:T:C	1.2289e-11	-2.56711e-10	-1.3066	6.36612e-08	-2.56711e-10	-1.30968	6.95689e-05	-2.56711e-10	-1.30871
121914731	chr12:121914731:G:A	2.03995e-12	-1.80805	-1.29432	1.5422e-08	-1.42876	-1.2987	1.63973e-05	-1.44843	-1.30548
121915041	chr12:121915041:C:T	1.27898e-11	-2.56711e-10	-1.26666	6.50835e-08	-2.56711e-10	-1.28759	7.16809e-05	-2.56711e-10	-1.2788
121915445	chr12:121915445:A:T	3.4334e-11	-2.56711e-10	-0.279167	2.19825e-07	-2.56711e-10	-0.0704285	0.000220684	-2.56711e-10	-0.154298
121915513	chr12:121915513:C:T	1.35111e-11	-2.56711e-10	-1.21179	7.16472e-08	-2.56711e-10	-1.19151	7.73661e-05	-2.56711e-10	-1.20248
121915645	chr12:121915645:G:A	1.67463e-11	-2.56711e-10	-0.997126	8.95877e-08	-2.56711e-10	-0.968041	9.69677e-05	-2.56711e-10	-0.97665
121915890	chr12:121915890:A:G	2.08283e-12	-1.78012	-1.30146	1.51694e-08	-1.47179	-1.27219	1.52849e-05	-1.51967	-1.30449
121916663	chr12:121916663:T:G	1.55614e-11	-2.56711e-10	-1.07051	7.66856e-08	-2.56711e-10	-1.12355	8.63863e-05	-2.56711e-10	-1.0922
121916799	chr12:121916799:G:C	1.23424e-11	-2.56711e-10	-1.30227	6.36636e-08	-2.56711e-10	-1.30965	6.95732e-05	-2.56711e-10	-1.30865
121916942	chr12:121916942:C:T	2.07839e-12	-1.78457	-1.29914	1.53666e-08	-1.46358	-1.26749	1.54242e-05	-1.51247	-1.30262
121917111	chr12:121917111:C:T	3.06025e-10	1.62373	0.284635	3.1426e-07	0.107102	0.179861	0.000762664	0.828866	0.256924
121917135	chr12:121917135:C:T	3.18583e-10	1.70405	0.244523	3.21899e-07	0.16988	0.141099	0.000788348	0.901746	0.217165
121917810	chr12:121917810:T:C	6.4748e-12	-1.94739	-3.18773e-10	4.58528e-08	-1.63782	-3.18773e-10	5.48478e-05	-1.54647	-3.18773e-10
121918251	chr12:121918251:C:T	2.02979e-12	-1.80455	-1.30282	1.57397e-08	-1.43187	-1.2752	1.58478e-05	-1.48252	-1.30547
121918326	chr12:121918326:C:G	1.25208e-11	-2.56711e-10	-1.28792	6.38619e-08	-2.56711e-10	-1.30654	7.01201e-05	-2.56711e-10	-1.30082
121918480	chr12:121918480:G:C	1.4497e-11	-2.56711e-10	-1.14136	7.59932e-08	-2.56711e-10	-1.13262	8.63638e-05	-2.56711e-10	-1.09246
121918529	chr12:121918529:G:A	2.96759e-12	-1.89265	-0.834906	7.5101e-08	-0.30675	-0.837675	7.54219e-05	-0.348723	-0.879206
121918530	chr12:121918530:C:T	2.98168e-12	-1.88698	-0.835841	7.31978e-08	-0.331487	-0.838607	7.35219e-05	-0.373347	-0.880097
121918573	chr12:121918573:C:T	2.13249e-10	1.57121	-0.0240559	2.93279e-07	0.132592	0.0852749	0.000611339	0.855983	0.00864096
121919527	chr12:121919527:T:A	1.30039e-11	-2.56711e-10	-1.25006	6.9361e-08	-2.56711e-10	-1.22393	7.46433e-05	-2.56711e-10	-1.23831
121919849	chr12:121919849:A:C	1.32414e-11	-2.56711e-10	-1.23195	7.00136e-08	-2.56711e-10	-1.21457	7.57513e-05	-2.56711e-10	-1.22357
121920190	chr12:121920190:A:G	6.44046e-12	-1.9527	-3.18773e-10	3.48685e-08	-1.91167	-3.18773e-10	3.77345e-05	-1.92045	-3.18773e-10
121920896	chr12:121920896:TG:T	5.90672e-12	-1.89625	-0.142963	5.07627e-08	-1.65778	0.121684	5.33034e-05	-1.59554	0.0205132
121920910	chr12:121920910:A:G	2.63346e-11	-1.96484	1.42042	3.29183e-07	-1.28718	1.62054	0.000349481	-1.30105	1.60647
121920984	chr12:121920984:G:A	1.22885e-11	-2.56711e-10	-1.30664	6.37101e-08	-2.56711e-10	-1.30892	6.95034e-05	-2.56711e-10	-1.30965
121921139	chr12:121921139:G:A	1.99195e-10	1.59098	-0.112001	2.72214e-07	0.149784	-0.00645524	0.000570434	0.875803	-0.0804341
121921266	chr12:121921266:T:C	3.73499e-12	-1.86541	-0.632146	8.26283e-08	-0.42142	-0.627486	8.17161e-05	-0.463553	-0.684223
121921701	chr12:121921701:T:G	6.39278e-12	-1.96014	-3.18773e-10	3.33487e-08	-1.95624	-3.18773e-10	3.61915e-05	-1.9622	-3.18773e-10
121921872	chr12:121921872:C:G	2.10407e-10	1.91034	-0.376599	2.23568e-07	0.405493	-0.459035	0.000531667	1.12423	-0.399237
121922200	chr12:121922200:T:C	2.97577e-10	1.43783	0.442533	3.12405e-07	-0.049238	0.330281	0.000733721	0.63461	0.412491
121922252	chr12:121922252:G:A	1.78403e-12	-1.95692	-1.27951	9.49088e-09	-1.90822	-1.30471	1.03553e-05	-1.91742	-1.2961
121922263	chr12:121922263:C:T	1.23492e-11	-2.56711e-10	-1.30172	6.4921e-08	-2.56711e-10	-1.29009	7.05405e-05	-2.56711e-10	-1.29484
121922341	chr12:121922341:C:T	1.34703e-11	-2.56711e-10	-1.21482	6.91227e-08	-2.56711e-10	-1.22738	7.56174e-05	-2.56711e-10	-1.22534
121922919	chr12:121922919:A:T	1.2315e-11	-2.56711e-10	-1.30449	6.37568e-08	-2.56711e-10	-1.30818	6.97095e-05	-2.56711e-10	-1.30669
121922985	chr12:121922985:T:C	7.69227e-12	-1.77509	-3.18773e-10	3.29258e-08	-1.969	-3.18773e-10	3.69094e-05	-1.94256	-3.18773e-10
121923046	chr12:121923046:C:T	2.56947e-12	-1.57765	-1.29396	1.16155e-08	-1.7133	-1.29762	1.23677e-05	-1.73098	-1.30496
121923063	chr12:121923063:G:A	1.34976e-10	1.08979	-3.18773e-10	4.65947e-07	0.680812	-3.18773e-10	0.000405541	0.454194	-3.18773e-10
121923506	chr12:121923506:A:G	3.73184e-12	-1.86945	-0.628949	8.44192e-08	-0.407929	-0.619534	8.29348e-05	-0.450442	-0.68253
121924023	chr12:121924023:CT:C	2.64502e-11	-1.96046	1.42042	3.42332e-07	-1.24802	1.62054	0.000363568	-1.26153	1.60647
121924518	chr12:121924518:C:T	2.16755e-12	-1.80277	-1.23893	1.5971e-08	-1.44466	-1.24782	1.67955e-05	-1.46369	-1.26622
121924526	chr12:121924526:G:A	4.51697e-12	-1.82987	-0.477594	8.42477e-08	-0.557353	-0.472144	8.30986e-05	-0.596151	-0.534849
121924536	chr12:121924536:G:A	7.56499e-12	-0.494002	-1.29777	2.31961e-08	-1.35251	-0.966763	2.00009e-05	-1.47268	-1.08257
121925364	chr12:121925364:CT:C	3.01239e-10	1.7307	0.161903	3.03171e-07	0.19164	0.0593984	0.000742962	0.924989	0.134628
121925682	chr12:121925682:A:AAGG	1.32027e-11	-1.96083	0.725953	1.66997e-07	-1.25279	0.907505	0.000175002	-1.26519	0.878954
121925875	chr12:121925875:T:C	8.00737e-12	-1.96024	0.225295	9.5371e-08	-1.24692	0.341432	0.000102534	-1.25943	0.338591
121926056	chr12:121926056:G:A	4.081e-11	-2.56711e-10	-0.106378	1.83689e-07	-2.56711e-10	-0.250016	0.000223308	-2.56711e-10	-0.142477
121926184	chr12:121926184:C:T	1.25555e-11	-2.56711e-10	-1.28515	6.45824e-08	-2.56711e-10	-1.29532	7.0863e-05	-2.56711e-10	-1.29028
121927128	chr12:121927128:AT:A	5.48254e-11	-2.56711e-10	0.188849	3.21076e-07	-2.56711e-10	0.308419	0.000350885	-2.56711e-10	0.309431
121927677	chr12:121927677:C:T	3.22221e-08	7.74608	-1.18098	1.29167e-08	-1.7086	-1.19614	1.23374e-05	-1.80913	-1.22927
121927889	chr12:121927889:G:C	9.51595e-12	-1.96626	0.403926	1.4217e-07	-1.67215	1.16591	0.000130372	-1.59297	0.912337
121927934	chr12:121927934:T:C	1.94408e-12	-1.85168	-1.29883	1.76552e-08	-1.33951	-1.25272	1.7351e-05	-1.39646	-1.30091
121928816	chr12:121928816:C:T	5.13018e-10	2.14979	0.275216	5.04185e-07	0.591467	0.168217	0.00125418	1.33502	0.248191
121929415	chr12:121929415:A:C	1.59729e-11	-0.420694	-0.623717	4.35102e-08	-1.64163	-0.0486317	4.32188e-05	-1.52184	-0.262906
121930126	chr12:121930126:T:C	2.07423e-12	-1.79349	-1.29222	1.57645e-08	-1.45141	-1.25408	1.57033e-05	-1.50067	-1.29648
121930195	chr12:121930195:A:G	1.33296e-11	-1.96464	0.739325	2.13691e-07	-1.66138	1.56266	0.000194284	-1.57971	1.298
121930379	chr12:121930379:C:T	5.07478e-12	-1.88601	-0.305008	4.34054e-08	-1.635	-0.0576766	4.58621e-05	-1.57208	-0.153311
121930476	chr12:121930476:ACT:A	2.04062e-12	-1.80023	-1.30182	1.56489e-08	-1.44054	-1.27231	1.57347e-05	-1.49059	-1.30456
121930487	chr12:121930487:T:C	1.79431e-11	-0.30184	-0.626257	4.54077e-08	-1.58952	-0.058055	4.56282e-05	-1.46197	-0.268535
121930646	chr12:121930646:T:G	4.64054e-10	2.07317	0.251531	4.63689e-07	0.530889	0.145066	0.00114428	1.26714	0.224363
121930734	chr12:121930734:A:G	1.97072e-12	-1.83207	-1.30484	1.58054e-08	-1.39735	-1.30555	1.63708e-05	-1.45203	-1.3035
121931038	chr12:121931038:G:A	1.04634e-11	-0.159604	-1.30782	1.45666e-08	-1.57278	-1.21175	1.37538e-05	-1.68834	-1.24138
121931247	chr12:121931247:A:G	2.03003e-12	-1.80887	-1.29838	1.60022e-08	-1.42513	-1.26541	1.60131e-05	-1.47586	-1.30175
121931381	chr12:121931381:C:T	3.58062e-10	2.00901	0.0563944	3.61322e-07	0.4812	-0.0546899	0.000888571	1.20977	0.028816
121931540	chr12:121931540:C:T	1.2466e-11	-1.96764	0.675336	1.9443e-07	-1.68113	1.48794	0.000176614	-1.60251	1.22544
121931579	chr12:121931579:C:T	3.28502e-10	1.97924	-3.18773e-10	1.07984e-06	1.52131	-3.18773e-10	0.000869318	1.21668	-3.18773e-10
121931856	chr12:121931856:C:T	1.99444e-12	-1.81756	-1.30738	1.56474e-08	-1.40976	-1.3032	1.61462e-05	-1.46305	-1.3063
121932300	chr12:121932300:T:C	2.803e-11	-1.96478	1.48275	3.51823e-07	-1.28523	1.6851	0.000373526	-1.29892	1.67088
121932741	chr12:121932741:G:A	1.25828e-11	-2.56711e-10	-1.28297	6.69154e-08	-2.56711e-10	-1.25983	7.2294e-05	-2.56711e-10	-1.27029
121932799	chr12:121932799:C:T	1.23917e-11	-2.56711e-10	-1.29827	6.42434e-08	-2.56711e-10	-1.30058	7.01117e-05	-2.56711e-10	-1.30094
121933123	chr12:121933123:G:A	7.46297e-12	-1.80535	-3.18773e-10	3.53542e-08	-1.89784	-3.18773e-10	3.75564e-05	-1.92518	-3.18773e-10
121933267	chr12:121933267:G:T	2.80352e-11	-2.56711e-10	-0.481842	1.41947e-07	-2.56711e-10	-0.507806	0.000158041	-2.56711e-10	-0.488175
121933539	chr12:121933539:TG:T	1.34061e-11	-2.56711e-10	-1.2196	7.09531e-08	-2.56711e-10	-1.20124	7.66867e-05	-2.56711e-10	-1.2113
121933568	chr12:121933568:T:C	2.48985e-11	-1.96178	1.36129	3.18546e-07	-1.25828	1.55879	0.000337912	-1.2737	1.54545
121933794	chr12:121933794:G:C	2.24602e-10	1.65774	-0.0587141	3.03095e-07	0.201624	0.0491633	0.000638221	0.934115	-0.0264581
121934103	chr12:121934103:G:A	1.63353e-10	1.28061	-3.18773e-10	5.57526e-07	0.86025	-3.18773e-10	0.000481392	0.625654	-3.18773e-10
121934277	chr12:121934277:G:A	1.95773e-10	1.46165	-3.18773e-10	2.47407e-07	0.0477763	-3.18773e-10	0.000553282	0.764841	-3.18773e-10
121935136	chr12:121935136:T:G	1.22817e-11	-2.56711e-10	-1.30719	6.44128e-08	-2.56711e-10	-1.29795	6.99948e-05	-2.56711e-10	-1.30261
121935373	chr12:121935373:C:T	6.59616e-12	-0.619408	-1.30941	2.31349e-08	-1.25304	-1.06887	2.02073e-05	-1.38259	-1.1624
121935823	chr12:121935823:C:T	6.53438e-12	-0.628845	-1.30938	2.30689e-08	-1.25669	-1.06808	2.01946e-05	-1.38383	-1.16178
121935916	chr12:121935916:G:A	1.25997e-11	-1.96931	0.687684	1.91192e-07	-1.69581	1.48583	0.000175759	-1.61959	1.23768
121936282	chr12:121936282:T:C	2.04323e-12	-1.79139	-1.30938	1.51691e-08	-1.45528	-1.28872	1.54015e-05	-1.50694	-1.30962
121936550	chr12:121936550:TG:T	1.72865e-11	-1.97161	1.00623	2.66875e-07	-1.72633	1.84985	0.000242791	-1.65133	1.5925
121936607	chr12:121936607:C:G	1.99139e-12	-1.83543	-1.29105	1.73402e-08	-1.37388	-1.23635	1.69154e-05	-1.42899	-1.29381
121936621	chr12:121936621:G:A	1.31713e-11	-2.56711e-10	-1.23726	6.87067e-08	-2.56711e-10	-1.23341	7.73023e-05	-2.56711e-10	-1.2033
121936677	chr12:121936677:C:G	1.72429e-12	-1.96106	-1.30943	9.66396e-09	-1.89969	-1.29517	1.03618e-05	-1.90871	-1.30419
121936991	chr12:121936991:G:A	1.7674e-12	-1.96779	-1.278	9.79118e-09	-1.87771	-1.30406	1.06768e-05	-1.88785	-1.2951
121937234	chr12:121937234:G:A	2.30866e-11	-2.56711e-10	-0.676054	1.43314e-07	-2.56711e-10	-0.498218	0.000155191	-2.56711e-10	-0.506369
121937254	chr12:121937254:T:C	7.37007e-12	-1.81788	-3.18773e-10	3.50613e-08	-1.90616	-3.18773e-10	3.72902e-05	-1.9323	-3.18773e-10
121937270	chr12:121937270:T:A	1.77386e-12	-1.9664	-1.27574	9.74524e-09	-1.8833	-1.30318	1.06348e-05	-1.89325	-1.29365
121938840	chr12:121938840:A:T	2.92266e-11	-2.56711e-10	-0.440225	1.72011e-07	-2.56711e-10	-0.315698	0.000179519	-2.56711e-10	-0.360748
121938851	chr12:121938851:A:G	1.44387e-11	-1.95548	0.810085	2.45905e-07	-1.61381	1.65549	0.000222988	-1.52537	1.38146
121939081	chr12:121939081:G:A	3.07392e-12	-1.95021	-0.74214	2.17431e-08	-1.92734	-0.456625	2.2468e-05	-1.90508	-0.533857
121939265	chr12:121939265:G:A	2.00182e-11	-2.56711e-10	-0.818663	1.06575e-07	-2.56711e-10	-0.794407	0.000115611	-2.56711e-10	-0.800794
121939479	chr12:121939479:C:T	3.71995e-10	2.10358	-3.18773e-10	1.21645e-06	1.64043	-3.18773e-10	0.000972912	1.32927	-3.18773e-10
121939605	chr12:121939605:A:T	8.49697e-12	-0.376295	-1.2993	2.15685e-08	-1.41454	-0.977488	1.86831e-05	-1.52792	-1.09549
121939792	chr12:121939792:G:A	1.39909e-11	-2.56711e-10	-1.1769	7.35789e-08	-2.56711e-10	-1.1649	7.8577e-05	-2.56711e-10	-1.18695
121940089	chr12:121940089:C:T	1.7234e-12	-1.96231	-1.3087	9.62633e-09	-1.89334	-1.30542	1.03401e-05	-1.90588	-1.30912
121940300	chr12:121940300:G:A	1.89628e-11	-1.96515	1.09232	2.2699e-07	-1.28747	1.24912	0.000244646	-1.30057	1.24936
121940921	chr12:121940921:G:A	1.22515e-11	-2.56711e-10	-1.30966	6.38408e-08	-2.56711e-10	-1.30687	6.95585e-05	-2.56711e-10	-1.30886
121941029	chr12:121941029:T:C	1.22673e-11	-2.56711e-10	-1.30837	6.4234e-08	-2.56711e-10	-1.30073	6.98464e-05	-2.56711e-10	-1.30473
121941285	chr12:121941285:G:A	2.4365e-12	-1.93736	-0.987381	1.55889e-08	-1.94212	-0.774582	1.64353e-05	-1.92487	-0.826724
121941440	chr12:121941440:A:G	9.35589e-12	-1.5793	-3.18773e-10	4.48912e-08	-1.65902	-3.18773e-10	4.28936e-05	-1.79231	-3.18773e-10
121941963	chr12:121941963:A:G	2.36278e-11	-2.56711e-10	-0.652879	1.47081e-07	-2.56711e-10	-0.472275	0.000159407	-2.56711e-10	-0.479567
121942295	chr12:121942295:A:G	5.19012e-12	-1.93103	-0.237518	4.23173e-08	-1.7327	0.0146341	4.42615e-05	-1.67939	-0.0815193
121942368	chr12:121942368:A:G	1.08084e-10	-1.97205	2.83965	1.00981e-06	-1.38667	2.84093	0.00124024	-1.39526	2.96729
121942513	chr12:121942513:C:T	1.22995e-11	-2.56711e-10	-1.30575	6.37063e-08	-2.56711e-10	-1.30897	6.95156e-05	-2.56711e-10	-1.30948
121942672	chr12:121942672:C:T	2.00791e-10	1.8514	-0.364442	2.15529e-07	0.355838	-0.446003	0.000510557	1.0697	-0.38523
121942932	chr12:121942932:C:T	6.61496e-12	-1.91891	-0.00706101	5.64082e-08	-1.70211	0.271468	5.82921e-05	-1.64942	0.163855
121943182	chr12:121943182:A:G	3.7079e-12	-1.2658	-1.23903	1.25341e-08	-1.91727	-1.01754	1.20468e-05	-1.94728	-1.11494
121943228	chr12:121943228:T:G	3.29445e-12	-1.35938	-1.26368	1.22873e-08	-1.88469	-1.07001	1.18187e-05	-1.92447	-1.15687
121943678	chr12:121943678:T:G	3.20464e-12	-1.37752	-1.27318	1.20871e-08	-1.8778	-1.09332	1.16707e-05	-1.91912	-1.17483
121943938	chr12:121943938:G:A	7.1491e-12	-1.88307	0.0347527	6.36794e-08	-1.62762	0.318219	6.60261e-05	-1.56914	0.20816
121944273	chr12:121944273:A:G	3.23632e-12	-1.37683	-1.26404	1.23612e-08	-1.87734	-1.07136	1.1872e-05	-1.91913	-1.15771
121945332	chr12:121945332:C:G	4.54527e-11	-2.56711e-10	0.00136801	3.54879e-07	-2.56711e-10	0.408518	0.000334242	-2.56711e-10	0.260839
121945638	chr12:121945638:C:T	6.96652e-12	-1.87419	-3.18773e-10	5.67421e-08	-1.42474	-3.18773e-10	4.73578e-05	-1.6933	-3.18773e-10
121945708	chr12:121945708:T:C	1.52483e-11	-1.96867	0.877832	1.44994e-07	-1.51451	1.02794	0.00015651	-1.52581	1.02791
121945760	chr12:121945760:G:A	1.84732e-12	-1.89277	-1.3088	1.9149e-08	-1.22702	-1.28398	1.91604e-05	-1.28889	-1.3093
121946438	chr12:121946438:A:G	5.41537e-12	-0.849046	-1.27702	2.67264e-08	-1.06906	-1.10855	2.3552e-05	-1.2431	-1.14872
121946551	chr12:121946551:A:C	2.18555e-12	-1.94917	-1.08426	5.10053e-08	-0.79567	-0.735659	5.18719e-05	-0.718735	-0.883515
121947053	chr12:121947053:T:C	3.31393e-12	-1.34632	-1.27085	1.20212e-08	-1.88931	-1.08727	1.16211e-05	-1.92786	-1.17034
121947307	chr12:121947307:G:A	3.36862e-12	-1.33232	-1.26848	1.20303e-08	-1.89447	-1.08136	1.16302e-05	-1.93155	-1.16587
121947784	chr12:121947784:C:T	3.41378e-12	-1.3151	-1.27238	1.18488e-08	-1.90012	-1.09091	1.14968e-05	-1.93572	-1.17324
121947805	chr12:121947805:C:T	3.39331e-12	-1.32059	-1.27291	1.18553e-08	-1.89829	-1.0922	1.15006e-05	-1.93438	-1.17426
121948195	chr12:121948195:G:A	2.30614e-10	1.88918	-0.263739	2.44641e-07	0.386891	-0.350357	0.000583558	1.10406	-0.285941
121948271	chr12:121948271:T:G	2.6863e-11	-2.56711e-10	-0.524555	1.31195e-07	-2.56711e-10	-0.586575	0.000158377	-2.56711e-10	-0.486047
121948394	chr12:121948394:T:G	1.05059e-11	-1.91964	0.456269	1.80611e-07	-1.48597	1.21906	0.000170254	-1.38534	0.971604
121948609	chr12:121948609:A:G	3.24576e-12	-1.3631	-1.27486	1.19765e-08	-1.88334	-1.09698	1.15846e-05	-1.92332	-1.17803
121948698	chr12:121948698:C:T	4.5869e-12	-0.984487	-1.30761	3.25296e-08	-0.9406	-1.04051	2.75284e-05	-1.09586	-1.13995
121948901	chr12:121948901:A:G	1.99678e-12	-1.86595	-1.25781	1.92838e-08	-1.30259	-1.2014	1.86622e-05	-1.35885	-1.26568
121949042	chr12:121949042:G:A	1.91714e-10	1.57918	-0.138483	2.63294e-07	0.14287	-0.0328576	0.000550698	0.866263	-0.106105
121949831	chr12:121949831:A:G	1.62006e-11	-1.96895	0.93869	1.90211e-07	-1.33231	1.11718	0.000203223	-1.34451	1.10778
121949966	chr12:121949966:C:G	4.71075e-12	-0.957683	-1.30777	3.16588e-08	-0.966345	-1.0419	2.68093e-05	-1.12128	-1.14099
121950408	chr12:121950408:A:G	3.35575e-12	-1.33031	-1.27432	1.18504e-08	-1.89515	-1.09575	1.15012e-05	-1.93162	-1.17696
121950461	chr12:121950461:T:C	3.70816e-10	1.98749	0.112909	3.78727e-07	0.463002	0.0105543	0.00092599	1.19211	0.0877268
121950490	chr12:121950490:A:G	1.6214e-11	-1.96812	0.93869	1.92133e-07	-1.32225	1.11718	0.00020522	-1.33473	1.10778
121950957	chr12:121950957:G:A	1.4089e-11	-2.56711e-10	-1.16991	7.49261e-08	-2.56711e-10	-1.14676	7.99544e-05	-2.56711e-10	-1.16957
121951111	chr12:121951111:C:T	2.92884e-09	-2.56711e-10	4.16706	1.38983e-05	-2.56711e-10	4.07627	0.0231417	-2.56711e-10	4.49837
121951176	chr12:121951176:G:A	3.45076e-11	-2.56711e-10	-0.274124	2.0645e-07	-2.56711e-10	-0.133202	0.000213992	-2.56711e-10	-0.185091
121951261	chr12:121951261:A:G	3.50124e-12	-1.30883	-1.25336	1.23372e-08	-1.90265	-1.04799	1.18902e-05	-1.93688	-1.13843
121951342	chr12:121951342:A:G	1.61099e-11	-1.97198	0.936106	1.79261e-07	-1.38892	1.1145	0.00019168	-1.4003	1.10511
121951757	chr12:121951757:C:T	6.98651e-12	-1.77225	-0.0990682	6.64887e-08	-1.43543	0.169204	7.07082e-05	-1.35845	0.0659867
121951859	chr12:121951859:C:T	1.76896e-12	-1.93524	-1.30967	2.23205e-08	-1.06544	-1.29232	2.23015e-05	-1.13672	-1.30965
121952013	chr12:121952013:C:T	5.22838e-12	-0.866615	-1.29459	2.58308e-08	-1.0545	-1.15719	2.28531e-05	-1.22988	-1.19207
121952178	chr12:121952178:G:T	1.46935e-11	-1.1279	-3.18773e-10	1.00887e-07	-0.84926	-3.18773e-10	9.12639e-05	-1.03727	-3.18773e-10
121952208	chr12:121952208:C:T	1.44918e-10	1.16086	-3.18773e-10	1.85775e-07	-0.238723	-3.18773e-10	0.000401817	0.444968	-3.18773e-10
121953219	chr12:121953219:A:G	2.66118e-11	-2.56711e-10	-0.533949	1.68422e-07	-2.56711e-10	-0.336785	0.000182102	-2.56711e-10	-0.34646
121954040	chr12:121954040:G:A	1.54305e-11	-2.56711e-10	-1.07896	8.31179e-08	-2.56711e-10	-1.043	8.83433e-05	-2.56711e-10	-1.0698
121954057	chr12:121954057:A:G	2.04546e-11	-1.97147	1.17438	2.27051e-07	-1.37457	1.33648	0.000244362	-1.3855	1.33313
121954132	chr12:121954132:C:T	1.29747e-11	-1.94817	0.695865	2.16917e-07	-1.58555	1.50181	0.000201682	-1.49181	1.24747
121955197	chr12:121955197:G:A	1.37538e-11	-1.95396	0.759968	2.20186e-07	-1.62302	1.55424	0.000205605	-1.53703	1.31196
121956020	chr12:121956020:T:G	1.2694e-11	-2.56711e-10	-1.27417	6.54394e-08	-2.56711e-10	-1.28213	7.15242e-05	-2.56711e-10	-1.28099
121956221	chr12:121956221:T:C	1.49474e-11	-2.56711e-10	-1.11076	7.2984e-08	-2.56711e-10	-1.17302	8.32852e-05	-2.56711e-10	-1.12876
121957015	chr12:121957015:A:C	4.73814e-12	-0.960861	-1.2988	3.39822e-08	-0.962228	-0.975193	2.83869e-05	-1.11779	-1.08731
121957871	chr12:121957871:A:G	8.25409e-12	-1.9618	0.257202	6.06487e-08	-1.54228	0.18412	7.30669e-05	-1.54647	0.286817
121958667	chr12:121958667:C:T	1.77325e-11	-1.9719	1.03199	2.64174e-07	-1.73603	1.84938	0.000241843	-1.6701	1.60736
121958857	chr12:121958857:C:T	1.22527e-11	-2.56711e-10	-1.30956	6.37035e-08	-2.56711e-10	-1.30902	6.95035e-05	-2.56711e-10	-1.30965
121959570	chr12:121959570:T:C	1.30168e-11	-1.97176	0.7227	1.37024e-07	-1.36931	0.826208	0.000152369	-1.37593	0.851211
121959862	chr12:121959862:T:A	1.25081e-11	-1.96218	0.673246	1.9107e-07	-1.66244	1.45182	0.000178084	-1.58127	1.2125
121960003	chr12:121960003:T:C	2.56012e-11	0.587055	-1.15972	4.00649e-08	-0.567155	-1.2056	7.05744e-05	-0.101728	-1.19263
121960217	chr12:121960217:A:G	1.18675e-11	-1.97254	0.631043	1.20204e-07	-1.40551	0.731441	0.000133837	-1.41129	0.756893
121960477	chr12:121960477:C:T	9.51785e-11	0.740449	-3.18773e-10	1.79017e-07	-0.275777	-3.18773e-10	0.00031392	0.198109	-3.18773e-10
121960493	chr12:121960493:C:T	1.25037e-11	-2.56711e-10	-1.28928	6.55882e-08	-2.56711e-10	-1.27986	7.09457e-05	-2.56711e-10	-1.28911
121960994	chr12:121960994:G:A	6.70136e-12	-1.91299	-3.18773e-10	4.4734e-08	-1.66253	-3.18773e-10	4.81324e-05	-1.67707	-3.18773e-10
121961047	chr12:121961047:A:C	2.2201e-12	-1.92392	-1.09383	1.05305e-08	-1.95128	-1.15771	1.1685e-05	-1.95856	-1.13417
121961442	chr12:121961442:G:A	1.34356e-11	-2.56711e-10	-1.2174	7.00651e-08	-2.56711e-10	-1.21383	7.91445e-05	-2.56711e-10	-1.17975
121962907	chr12:121962907:C:T	1.93452e-12	-1.86879	-1.28666	1.85403e-08	-1.2944	-1.24891	1.8326e-05	-1.35098	-1.29173
121962956	chr12:121962956:A:G	1.31564e-11	-2.56711e-10	-1.23839	6.98061e-08	-2.56711e-10	-1.21754	7.50315e-05	-2.56711e-10	-1.23312
121963232	chr12:121963232:C:T	1.66398e-11	-2.56711e-10	-1.0035	8.83668e-08	-2.56711e-10	-0.981762	9.58098e-05	-2.56711e-10	-0.988663
121963595	chr12:121963595:A:G	5.8537e-12	-1.8889	-0.159332	1.22388e-07	-0.601733	-0.0543306	0.000116135	-0.651925	-0.144348
121963679	chr12:121963679:G:A	1.23485e-11	-2.56711e-10	-1.30177	6.45417e-08	-2.56711e-10	-1.29595	7.00398e-05	-2.56711e-10	-1.30196
121964632	chr12:121964632:G:A	8.34103e-12	-1.81169	0.117572	7.94865e-08	-1.50059	0.412923	8.3595e-05	-1.42204	0.297
121964882	chr12:121964882:G:A	1.30304e-11	-2.56711e-10	-1.24802	6.70693e-08	-2.56711e-10	-1.25753	7.36748e-05	-2.56711e-10	-1.25137
121965402	chr12:121965402:A:G	1.32971e-11	-2.56711e-10	-1.22776	6.97468e-08	-2.56711e-10	-1.21839	7.48362e-05	-2.56711e-10	-1.23573
121965495	chr12:121965495:A:T	3.76334e-11	-2.56711e-10	-0.187411	1.88863e-07	-2.56711e-10	-0.222235	0.000233567	-2.56711e-10	-0.0975608
121965532	chr12:121965532:T:C	3.14101e-11	0.876309	-1.24448	4.54824e-08	-0.380451	-1.26548	8.72507e-05	0.179636	-1.26188
121966118	chr12:121966118:A:G	1.39223e-11	-2.56711e-10	-1.18182	7.04897e-08	-2.56711e-10	-1.20779	7.7262e-05	-2.56711e-10	-1.20383
121966423	chr12:121966423:G:T	1.36954e-11	-2.56711e-10	-1.19825	9.60747e-08	-2.56711e-10	-0.898133	9.59205e-05	-2.56711e-10	-0.987507
121966591	chr12:121966591:T:C	1.48136e-11	-2.56711e-10	-1.11976	7.381e-08	-2.56711e-10	-1.16176	8.23686e-05	-2.56711e-10	-1.13982
121967529	chr12:121967529:C:T	6.57122e-12	-1.97234	0.0397372	6.41727e-08	-1.44117	0.139493	7.01454e-05	-1.45582	0.155358
121968006	chr12:121968006:G:T	2.10353e-12	-1.88685	-1.18484	2.14077e-08	-1.25362	-1.14589	2.11233e-05	-1.29695	-1.20371
121968541	chr12:121968541:C:CA	7.23556e-12	-0.78125	-1.05505	2.07142e-08	-1.12389	-1.30855	1.9755e-05	-1.26704	-1.30058
121969297	chr12:121969297:G:A	1.26959e-11	-2.56711e-10	-1.27403	6.47224e-08	-2.56711e-10	-1.29315	7.14689e-05	-2.56711e-10	-1.28177
121969653	chr12:121969653:C:A	4.14153e-11	1.12233	-1.21399	5.5894e-08	-0.199773	-1.24003	0.000111137	0.394904	-1.23517
121969664	chr12:121969664:T:A	5.65954e-12	-1.83712	-0.244846	5.10394e-08	-1.54584	0.0151822	5.40492e-05	-1.47304	-0.088089
121970906	chr12:121970906:T:A	1.44397e-11	-2.56711e-10	-1.14532	7.28209e-08	-2.56711e-10	-1.17526	8.05677e-05	-2.56711e-10	-1.16193
121970949	chr12:121970949:T:A	1.20653e-11	-1.97255	0.647572	1.20107e-07	-1.42454	0.749664	0.000132989	-1.43438	0.773623
121971468	chr12:121971468:G:A	1.24991e-11	-2.56711e-10	-1.28965	6.39727e-08	-2.56711e-10	-1.3048	7.04729e-05	-2.56711e-10	-1.2958
121971758	chr12:121971758:T:C	2.2941e-12	-1.96937	-1.0156	4.75819e-08	-0.986509	-0.614296	4.67558e-05	-0.922271	-0.783818
121971982	chr12:121971982:T:C	2.74177e-10	1.70962	0.0888556	3.68388e-07	0.237826	0.208052	0.000776034	0.980274	0.122894
121972254	chr12:121972254:G:A	3.37803e-12	-1.93895	-0.659057	9.06506e-08	-0.746381	-0.209865	9.09859e-05	-0.671548	-0.368775
121972307	chr12:121972307:T:G	1.76429e-11	-2.56711e-10	-0.94497	9.37405e-08	-2.56711e-10	-0.922729	0.000101716	-2.56711e-10	-0.92884
121972486	chr12:121972486:G:A	1.61721e-11	-2.56711e-10	-1.03202	7.81038e-08	-2.56711e-10	-1.10522	8.94485e-05	-2.56711e-10	-1.05736
121972964	chr12:121972964:G:T	1.20652e-11	-1.97255	0.647572	1.21789e-07	-1.41063	0.749664	0.000134858	-1.42043	0.773623
121973021	chr12:121973021:C:T	1.53004e-11	-2.56711e-10	-1.08743	7.4584e-08	-2.56711e-10	-1.15133	8.49534e-05	-2.56711e-10	-1.10892
121973639	chr12:121973639:G:A	1.52948e-11	-2.56711e-10	-1.08779	7.45607e-08	-2.56711e-10	-1.15165	8.49245e-05	-2.56711e-10	-1.10926
121973992	chr12:121973992:C:T	2.09207e-11	-2.56711e-10	-0.774564	1.18682e-07	-2.56711e-10	-0.686814	0.000125398	-2.56711e-10	-0.719531
121973993	chr12:121973993:G:A	1.23187e-11	-2.56711e-10	-1.30418	6.36787e-08	-2.56711e-10	-1.30941	6.96154e-05	-2.56711e-10	-1.30804
121974014	chr12:121974014:G:A	2.73914e-12	-1.92634	-0.881319	7.58115e-08	-0.650733	-0.484276	7.64661e-05	-0.582013	-0.632168
121974239	chr12:121974239:C:T	3.85616e-12	-1.18111	-1.28453	4.34533e-08	-0.774241	-0.91733	3.51436e-05	-0.952936	-1.03865
121974323	chr12:121974323:A:C	1.23985e-11	-2.56711e-10	-1.29773	6.38256e-08	-2.56711e-10	-1.3071	6.98933e-05	-2.56711e-10	-1.30406
121974410	chr12:121974410:C:T	1.39144e-11	-2.56711e-10	-1.18238	6.99021e-08	-2.56711e-10	-1.21616	7.76682e-05	-2.56711e-10	-1.19858
121974926	chr12:121974926:A:G	1.91339e-11	-1.97182	1.10798	1.90219e-07	-1.4592	1.24412	0.000202914	-1.4682	1.22996
121975290	chr12:121975290:T:C	1.82428e-12	-1.95979	-1.25433	1.1437e-08	-1.73712	-1.28928	1.23061e-05	-1.76365	-1.27729
121976134	chr12:121976134:G:A	1.34368e-11	-2.56711e-10	-1.21731	6.76675e-08	-2.56711e-10	-1.24865	7.50227e-05	-2.56711e-10	-1.23324
121976167	chr12:121976167:C:G	1.56851e-11	-2.56711e-10	-1.0626	7.92916e-08	-2.56711e-10	-1.09013	8.81259e-05	-2.56711e-10	-1.07226
121976197	chr12:121976197:C:T	1.87282e-12	-1.91852	-1.26934	2.17274e-08	-1.14672	-1.23796	2.16233e-05	-1.20008	-1.27718
121976203	chr12:121976203:T:C	1.25486e-11	-2.56711e-10	-1.28569	6.59423e-08	-2.56711e-10	-1.27448	7.14114e-05	-2.56711e-10	-1.28257
121977206	chr12:121977206:T:C	6.70641e-12	-1.80828	-0.103955	6.26418e-08	-1.49561	0.169788	6.63631e-05	-1.41837	0.0624831
121977308	chr12:121977308:A:G	1.31909e-11	-2.56711e-10	-1.23578	6.7419e-08	-2.56711e-10	-1.25233	7.44602e-05	-2.56711e-10	-1.24076
121977864	chr12:121977864:G:C	4.74792e-11	0.0449876	-3.18773e-10	1.003e-07	-0.855092	-3.18773e-10	0.000160662	-0.471726	-3.18773e-10
121978158	chr12:121978158:C:T	6.27886e-12	-0.875762	-1.10235	2.18038e-08	-1.07802	-1.30315	2.05498e-05	-1.22083	-1.30735
121978266	chr12:121978266:T:C	1.22616e-11	-2.56711e-10	-1.30883	6.42838e-08	-2.56711e-10	-1.29995	6.96842e-05	-2.56711e-10	-1.30705
121978761	chr12:121978761:A:G	5.1004e-12	-0.996875	-1.18911	4.81101e-08	-0.957281	-0.632485	3.79992e-05	-1.11278	-0.800682
121978824	chr12:121978824:G:A	3.12707e-11	-2.56711e-10	-0.372622	1.97576e-07	-2.56711e-10	-0.177138	0.000217194	-2.56711e-10	-0.170237
121980225	chr12:121980225:T:C	2.72327e-11	-0.510887	-3.18773e-10	9.60784e-08	-0.898094	-3.18773e-10	8.90029e-05	-1.06236	-3.18773e-10
121980254	chr12:121980254:C:T	1.26785e-10	2.07365	-1.04646	1.37639e-07	0.557616	-1.09624	0.000321673	1.28267	-1.06016
121980381	chr12:121980381:T:C	1.33223e-11	-2.56711e-10	-1.22586	6.82221e-08	-2.56711e-10	-1.24049	7.55369e-05	-2.56711e-10	-1.22641
121981604	chr12:121981604:T:C	3.18368e-12	-1.67148	-0.985792	2.82503e-08	-1.27366	-0.848495	3.47822e-05	-1.14368	-0.858245
121982122	chr12:121982122:T:C	2.63136e-10	2.16454	-0.40717	2.63083e-07	0.60752	-0.498309	0.000646998	1.35321	-0.431896
121982399	chr12:121982399:G:A	6.96505e-12	-1.8744	-3.18773e-10	4.42749e-08	-1.67284	-3.18773e-10	5.16614e-05	-1.60632	-3.18773e-10
121982402	chr12:121982402:G:A	5.14723e-12	-0.913768	-1.26308	3.65393e-08	-1.03198	-0.832895	2.92617e-05	-1.20218	-0.972563
121982472	chr12:121982472:G:A	1.43355e-10	2.09682	-0.946802	1.4985e-07	0.552095	-1.00572	0.00035774	1.29187	-0.96309
121982531	chr12:121982531:A:G	3.23e-12	-1.94444	-0.698383	2.40247e-08	-1.47809	-0.806088	2.71694e-05	-1.52148	-0.727454
121982553	chr12:121982553:T:G	1.6682e-08	7.10281	-1.19603	1.38542e-08	-1.65024	-1.18444	1.3157e-05	-1.75497	-1.21911
121983060	chr12:121983060:G:A	2.07158e-11	-0.784409	-3.18773e-10	8.58817e-08	-1.01029	-3.18773e-10	7.91854e-05	-1.17924	-3.18773e-10
121983292	chr12:121983292:G:T	1.41696e-11	-2.56711e-10	-1.16421	7.64301e-08	-2.56711e-10	-1.12688	8.17867e-05	-2.56711e-10	-1.14691
121983351	chr12:121983351:G:GC	4.65025e-12	-0.988275	-1.29011	3.55984e-08	-0.959132	-0.931826	2.88266e-05	-1.13636	-1.05337
121983428	chr12:121983428:A:G	3.31254e-11	-2.56711e-10	-0.315004	1.52017e-07	-2.56711e-10	-0.439266	0.000182295	-2.56711e-10	-0.345403
121985614	chr12:121985614:T:TAATTTTAA	1.38302e-11	-2.56711e-10	-1.18845	7.07947e-08	-2.56711e-10	-1.20348	7.80542e-05	-2.56711e-10	-1.19362
121986061	chr12:121986061:G:A	1.57999e-10	2.21378	-0.966491	1.62157e-07	0.646635	-1.02133	0.000389516	1.39657	-0.982692
121986625	chr12:121986625:T:G	1.36802e-11	-2.56711e-10	-1.19936	7.57725e-08	-2.56711e-10	-1.13552	7.99424e-05	-2.56711e-10	-1.16972
121986791	chr12:121986791:C:T	1.48036e-11	-2.56711e-10	-1.12043	8.36426e-08	-2.56711e-10	-1.03671	8.74866e-05	-2.56711e-10	-1.07954
121987292	chr12:121987292:AG:A	1.80282e-11	-2.56711e-10	-0.923369	1.16228e-07	-2.56711e-10	-0.707707	0.000116171	-2.56711e-10	-0.795964
121988311	chr12:121988311:A:G	2.5843e-12	-1.91058	-0.955269	1.70131e-08	-1.58329	-1.04598	1.9035e-05	-1.61914	-0.985605
121988330	chr12:121988330:C:T	6.56928e-12	-1.88657	-0.0463322	4.23932e-08	-1.75629	0.0400165	4.60365e-05	-1.77215	0.0505538
121988737	chr12:121988737:T:C	4.26849e-12	-1.10722	-1.25682	4.53085e-08	-0.837041	-0.812724	3.59504e-05	-1.01641	-0.952477
121989255	chr12:121989255:C:A	1.86514e-12	-1.95842	-1.23355	2.69317e-08	-0.978896	-1.19106	2.66861e-05	-1.0217	-1.24518
121989261	chr12:121989261:T:C	1.36097e-11	-2.56711e-10	-1.20452	6.97096e-08	-2.56711e-10	-1.21892	7.68318e-05	-2.56711e-10	-1.20941
121989748	chr12:121989748:T:C	1.718e-12	-1.96556	-1.30858	2.59383e-08	-0.935853	-1.27169	2.80953e-05	-0.927845	-1.28758
121990060	chr12:121990060:C:T	1.85624e-12	-1.96402	-1.23273	1.1109e-08	-1.89048	-1.16502	1.15067e-05	-1.91114	-1.19696
121990193	chr12:121990193:G:A	7.6038e-12	-1.78666	-3.18773e-10	4.37043e-08	-1.68581	-3.18773e-10	5.35391e-05	-1.57061	-3.18773e-10
121990281	chr12:121990281:C:G	1.24783e-11	-2.56711e-10	-1.29132	6.38549e-08	-2.56711e-10	-1.30665	7.04049e-05	-2.56711e-10	-1.29676
121990426	chr12:121990426:G:A	1.87966e-11	-2.56711e-10	-0.881627	1.12862e-07	-2.56711e-10	-0.737095	0.000117848	-2.56711e-10	-0.78163
121990572	chr12:121990572:G:A	1.3896e-10	2.34044	-1.22155	1.44682e-07	0.758755	-1.24748	0.000344607	1.52075	-1.22937
121990754	chr12:121990754:C:T	1.85239e-11	-2.56711e-10	-0.896242	1.05359e-07	-2.56711e-10	-0.805882	0.00010888	-2.56711e-10	-0.860778
121991578	chr12:121991578:G:A	5.31436e-12	-0.972637	-1.17225	1.63472e-08	-1.96573	-0.703466	1.43808e-05	-1.9725	-0.91263
121991882	chr12:121991882:A:G	1.23724e-11	-2.56711e-10	-1.29984	6.4063e-08	-2.56711e-10	-1.30339	6.99546e-05	-2.56711e-10	-1.30318
121992741	chr12:121992741:A:G	1.53731e-10	2.44237	-1.22247	1.56934e-07	0.840499	-1.24793	0.000377614	1.6132	-1.23036
121995084	chr12:121995084:G:T	4.56628e-12	-1.65974	-0.636869	4.21138e-08	-1.26521	-0.457671	5.25181e-05	-1.13293	-0.456943
121995123	chr12:121995123:G:A	1.24348e-11	-2.56711e-10	-1.2948	6.43325e-08	-2.56711e-10	-1.29919	7.02552e-05	-2.56711e-10	-1.29889
121996678	chr12:121996678:T:C	1.56652e-10	1.90304	-0.664313	1.95345e-07	0.38987	-0.578362	0.000436555	1.1728	-0.644911
121997236	chr12:121997236:G:A	1.3259e-10	1.73539	-0.663433	1.71518e-07	0.258857	-0.577426	0.000375794	1.02203	-0.644018
121997750	chr12:121997750:AGTTT:A	1.42534e-11	-2.56711e-10	-1.15831	7.88395e-08	-2.56711e-10	-1.09585	8.2914e-05	-2.56711e-10	-1.13322
121998137	chr12:121998137:G:A	9.40342e-11	1.41427	-0.685918	1.21948e-07	-0.0579019	-0.601765	0.000265234	0.696703	-0.667119
121998180	chr12:121998180:T:C	2.14238e-11	-2.56711e-10	-0.750801	1.16964e-07	-2.56711e-10	-0.701389	0.000123202	-2.56711e-10	-0.737203
121998300	chr12:121998300:C:T	4.57166e-12	-1.07907	-1.21636	5.15886e-08	-0.82494	-0.695018	3.94949e-05	-1.02034	-0.854515
121999509	chr12:121999509:T:C	1.23199e-11	-2.56711e-10	-1.30409	6.41154e-08	-2.56711e-10	-1.30257	7.0057e-05	-2.56711e-10	-1.30172
122000320	chr12:122000320:G:C	6.32614e-12	-1.97061	-3.18773e-10	3.38694e-08	-1.94075	-3.18773e-10	3.71917e-05	-1.93494	-3.18773e-10
122000504	chr12:122000504:A:T	7.59607e-12	-1.78767	-3.18773e-10	3.4094e-08	-1.93414	-3.18773e-10	3.77639e-05	-1.91967	-3.18773e-10
122001368	chr12:122001368:T:A	1.70361e-10	2.38157	-1.05895	1.72788e-07	0.792678	-1.10387	0.000420045	1.56194	-1.07261
122001419	chr12:122001419:T:C	7.83136e-11	-2.56711e-10	0.545417	3.83564e-07	-2.56711e-10	0.486249	0.000532119	-2.56711e-10	0.725839
122001463	chr12:122001463:T:C	5.8447e-12	-1.91928	-0.130494	4.12148e-08	-1.69805	-0.04641	4.47014e-05	-1.71505	-0.0359743
122001824	chr12:122001824:C:T	1.63666e-11	-2.56711e-10	-1.02006	1.03223e-07	-2.56711e-10	-0.826364	0.000103909	-2.56711e-10	-0.907512
122001828	chr12:122001828:T:A	1.39326e-11	-2.56711e-10	-1.18107	7.49797e-08	-2.56711e-10	-1.14604	8.03377e-05	-2.56711e-10	-1.16479
122002121	chr12:122002121:G:A	1.93488e-10	2.69016	-1.24024	1.84219e-07	1.02007	-1.26721	0.000441796	1.78882	-1.249
122002158	chr12:122002158:C:T	6.39281e-12	-1.96013	-3.18773e-10	3.61593e-08	-1.87533	-3.18773e-10	3.63247e-05	-1.95853	-3.18773e-10
122002983	chr12:122002983:C:T	1.392e-11	-2.56711e-10	-1.18198	7.1328e-08	-2.56711e-10	-1.19597	7.85631e-05	-2.56711e-10	-1.18712
122003012	chr12:122003012:T:C	3.25862e-11	-2.56711e-10	-0.331415	1.49369e-07	-2.56711e-10	-0.456842	0.000179414	-2.56711e-10	-0.361332
122003325	chr12:122003325:G:A	2.10894e-12	-1.79208	-1.27704	9.70722e-09	-1.96779	-1.2226	1.03603e-05	-1.96065	-1.2524
122003401	chr12:122003401:A:G	3.80214e-12	-1.67297	-0.806774	3.45825e-08	-1.27423	-0.645676	4.26407e-05	-1.14968	-0.64854
122003538	chr12:122003538:A:G	1.61426e-11	-2.56711e-10	-1.03384	8.28281e-08	-2.56711e-10	-1.04649	9.0782e-05	-2.56711e-10	-1.04257
122004475	chr12:122004475:C:A	4.88841e-12	-0.991781	-1.23666	4.43992e-08	-0.920317	-0.749719	3.46267e-05	-1.10554	-0.900867
122004538	chr12:122004538:G:A	5.50859e-12	-0.953539	-1.15546	1.68324e-08	-1.96714	-0.672819	1.47795e-05	-1.97257	-0.885219
122005410	chr12:122005410:G:A	1.26378e-11	-2.56711e-10	-1.27861	6.84644e-08	-2.56711e-10	-1.23695	7.30498e-05	-2.56711e-10	-1.25989
122005512	chr12:122005512:A:C	1.3023e-11	-2.56711e-10	-1.24859	7.13785e-08	-2.56711e-10	-1.19526	7.5786e-05	-2.56711e-10	-1.22311
122005628	chr12:122005628:G:A	3.25438e-12	-1.65242	-0.982885	2.90339e-08	-1.24535	-0.849443	3.58794e-05	-1.11786	-0.853004
122005721	chr12:122005721:T:C	1.75747e-12	-1.97179	-1.27964	1.07936e-08	-1.85483	-1.22947	1.12598e-05	-1.87443	-1.25536
122006062	chr12:122006062:C:T	1.86679e-12	-1.97152	-1.21956	3.94625e-08	-0.611597	-1.17631	3.81195e-05	-0.677593	-1.23271
122006639	chr12:122006639:C:T	2.46335e-11	-2.56711e-10	-0.611195	1.20214e-07	-2.56711e-10	-0.673981	0.000145239	-2.56711e-10	-0.572644
122006643	chr12:122006643:C:A	2.05605e-11	-2.56711e-10	-0.791933	1.12008e-07	-2.56711e-10	-0.744693	0.000118178	-2.56711e-10	-0.778836
122006647	chr12:122006647:G:A	4.61107e-10	3.27135	-0.953023	3.73321e-07	1.465	-1.00582	0.00100146	2.32978	-0.971593
122007327	chr12:122007327:T:C	6.19652e-12	-1.87427	-0.117048	3.86575e-08	-1.77654	-0.0319825	4.20284e-05	-1.79077	-0.0219097
122007488	chr12:122007488:A:T	1.33084e-11	-2.56711e-10	-1.22691	6.81956e-08	-2.56711e-10	-1.24088	7.55172e-05	-2.56711e-10	-1.22667
122009222	chr12:122009222:C:T	2.02251e-12	-1.81322	-1.29775	9.23402e-08	0.340627	-1.27841	8.31568e-05	0.171597	-1.3019
122009534	chr12:122009534:C:T	1.2655e-11	-2.56711e-10	-1.27725	6.45832e-08	-2.56711e-10	-1.2953	7.09962e-05	-2.56711e-10	-1.2884
122009655	chr12:122009655:G:A	8.53411e-12	-1.67123	-3.18773e-10	3.37053e-08	-1.94561	-3.18773e-10	3.83732e-05	-1.90367	-3.18773e-10
122010528	chr12:122010528:C:T	4.50771e-12	-1.58703	-0.722481	4.32958e-08	-1.14593	-0.549277	5.38669e-05	-1.01066	-0.553847
122011073	chr12:122011073:A:G	1.92241e-12	-1.88188	-1.27985	7.08208e-08	0.0483417	-1.25145	6.46119e-05	-0.095961	-1.28667
122011569	chr12:122011569:G:C	1.8064e-12	-1.97181	-1.25216	1.17039e-08	-1.81519	-1.18815	1.2113e-05	-1.83652	-1.22024
122011782	chr12:122011782:G:T	6.25635e-12	-1.88769	-0.0940198	4.03537e-08	-1.75765	-0.00792294	4.3908e-05	-1.77216	0.00322904
122012185	chr12:122012185:T:C	1.72339e-11	-2.56711e-10	-0.968427	1.09997e-07	-2.56711e-10	-0.762804	0.000110439	-2.56711e-10	-0.846565
122012372	chr12:122012372:G:A	1.29654e-11	-0.103975	-1.14904	2.48451e-08	-1.27147	-0.979127	3.13694e-05	-1.07587	-1.02933
122012818	chr12:122012818:G:T	2.07255e-12	-1.82694	-1.25958	9.89068e-09	-1.97177	-1.19989	1.05235e-05	-1.96773	-1.22969
122013034	chr12:122013034:G:A	2.95558e-10	3.0177	-1.14414	2.53627e-07	1.25212	-1.17951	0.000660155	2.0964	-1.15495
122013042	chr12:122013042:G:A	1.4333e-11	-2.56711e-10	-1.15274	7.59617e-08	-2.56711e-10	-1.13303	8.25826e-05	-2.56711e-10	-1.13723
122013171	chr12:122013171:G:T	1.48114e-11	-2.56711e-10	-1.11991	7.92491e-08	-2.56711e-10	-1.09066	8.56342e-05	-2.56711e-10	-1.10094
122013281	chr12:122013281:A:G	3.81063e-12	-1.32558	-1.15193	6.90733e-08	-0.657795	-0.570295	4.92451e-05	-0.913413	-0.740806
122013311	chr12:122013311:A:G	3.74552e-10	3.24393	-1.13351	3.09004e-07	1.43977	-1.16968	0.000824351	2.30806	-1.14449
122013643	chr12:122013643:G:A	2.02797e-12	-1.82619	-1.28207	9.56255e-09	-1.97181	-1.23359	1.02156e-05	-1.96795	-1.25916
122013752	chr12:122013752:G:A	3.26755e-10	2.98947	-1.01556	2.58569e-07	1.15392	-1.06202	0.000703158	2.03335	-1.0288
122013868	chr12:122013868:A:T	4.59991e-10	3.31926	-1.00336	3.70123e-07	1.50115	-1.05057	0.00099953	2.37299	-1.01673
122013920	chr12:122013920:T:C	4.20277e-10	3.28492	-1.05931	3.41682e-07	1.47254	-1.10191	0.000916434	2.34088	-1.07142
122014107	chr12:122014107:CAGCTATTGAATTGT:C	3.08303e-10	2.93325	-1.01747	2.4622e-07	1.10676	-1.06379	0.000666353	1.98145	-1.03065
122014165	chr12:122014165:T:G	1.5673e-11	-2.56711e-10	-1.06337	7.76144e-08	-2.56711e-10	-1.11151	8.69057e-05	-2.56711e-10	-1.0862
122014264	chr12:122014264:T:C	1.35792e-11	-2.56711e-10	-1.20676	7.12545e-08	-2.56711e-10	-1.197	7.63679e-05	-2.56711e-10	-1.21546
122014576	chr12:122014576:T:C	6.61227e-12	-1.92638	-3.18773e-10	3.99112e-08	-1.7766	-3.18773e-10	4.28788e-05	-1.79265	-3.18773e-10
122014674	chr12:122014674:C:T	1.33727e-11	-2.56711e-10	-1.22209	6.85452e-08	-2.56711e-10	-1.23577	7.54672e-05	-2.56711e-10	-1.22733
122015085	chr12:122015085:A:C	3.3985e-10	3.06437	-1.05117	2.66234e-07	1.21458	-1.09347	0.000727664	2.10244	-1.06363
122015129	chr12:122015129:C:T	1.85739e-11	-2.56711e-10	-0.893546	1.02407e-07	-2.56711e-10	-0.8343	0.000109148	-2.56711e-10	-0.858326
122015452	chr12:122015452:G:A	3.56987e-10	3.12026	-1.05787	2.75414e-07	1.25487	-1.09985	0.000757747	2.14943	-1.07011
122015923	chr12:122015923:G:A	2.95632e-10	2.93595	-1.06214	2.37068e-07	1.10879	-1.1037	0.00063991	1.98465	-1.07435
122016038	chr12:122016038:T:A	2.14017e-11	-2.56711e-10	-0.751836	1.27205e-07	-2.56711e-10	-0.61746	0.000132946	-2.56711e-10	-0.661084
122016075	chr12:122016075:T:C	2.57911e-10	2.56526	-0.827952	2.17878e-07	0.821538	-0.900861	0.000567674	1.64035	-0.849825
122016166	chr12:122016166:A:ACT	1.25103e-11	-2.56711e-10	-1.28875	6.40843e-08	-2.56711e-10	-1.30306	7.03232e-05	-2.56711e-10	-1.29793
122016426	chr12:122016426:A:C	6.56625e-12	-1.93336	-3.18773e-10	3.93345e-08	-1.79116	-3.18773e-10	4.22868e-05	-1.80655	-3.18773e-10
122016631	chr12:122016631:A:G	2.71834e-10	2.85427	-1.06438	2.20076e-07	1.03685	-1.10614	0.000589609	1.90533	-1.0769
122016669	chr12:122016669:T:C	1.25651e-11	-2.56711e-10	-1.28438	6.4912e-08	-2.56711e-10	-1.29023	7.08956e-05	-2.56711e-10	-1.28982
122016676	chr12:122016676:G:A	3.13123e-10	3.0021	-1.0708	2.48898e-07	1.16537	-1.11159	0.00067374	2.04463	-1.08281
122016692	chr12:122016692:G:A	3.2409e-10	3.04514	-1.07942	2.55263e-07	1.19845	-1.11941	0.000693864	2.08243	-1.09118
122016729	chr12:122016729:C:T	1.38725e-11	-2.56711e-10	-1.1854	7.02945e-08	-2.56711e-10	-1.21056	7.75239e-05	-2.56711e-10	-1.20044
122016746	chr12:122016746:G:A	5.04984e-10	3.68631	-1.27709	3.92653e-07	1.81261	-1.30295	0.000970531	2.61769	-1.29087
122016994	chr12:122016994:T:C	2.60535e-10	2.80103	-1.0536	2.13221e-07	0.995324	-1.09625	0.000565712	1.85342	-1.06636
122017135	chr12:122017135:GC:G	3.17993e-10	3.00155	-1.05482	2.52548e-07	1.1657	-1.09735	0.000684261	2.04462	-1.06731
122017661	chr12:122017661:G:A	1.67612e-11	-2.56711e-10	-0.996236	1.0594e-07	-2.56711e-10	-0.800384	0.000106847	-2.56711e-10	-0.879634
122017665	chr12:122017665:G:A	1.26644e-11	-2.56711e-10	-1.27651	6.5224e-08	-2.56711e-10	-1.28543	7.18327e-05	-2.56711e-10	-1.27669
122017687	chr12:122017687:G:A	3.62462e-10	3.27267	-1.19506	2.98323e-07	1.45813	-1.22322	0.00079116	2.3266	-1.20413
122018033	chr12:122018033:G:A	3.48334e-10	3.10185	-1.06399	2.70706e-07	1.24321	-1.10544	0.000741752	2.13411	-1.07613
122018069	chr12:122018069:A:G	3.48271e-10	3.09569	-1.05801	2.70045e-07	1.23561	-1.10028	0.000739963	2.12588	-1.07031
122018072	chr12:122018072:T:C	3.57675e-10	3.13332	-1.069	2.76142e-07	1.2677	-1.11005	0.000758912	2.16187	-1.08101
122018288	chr12:122018288:T:C	1.2411e-11	-2.56711e-10	-1.29672	6.37375e-08	-2.56711e-10	-1.30849	7.00961e-05	-2.56711e-10	-1.30116
122018618	chr12:122018618:T:C	4.53514e-12	-1.33815	-0.965302	1.64081e-08	-1.7447	-0.920786	1.47629e-05	-1.86664	-0.992269
122018823	chr12:122018823:A:T	1.91017e-11	-2.56711e-10	-0.865528	1.24381e-07	-2.56711e-10	-0.639909	0.000124232	-2.56711e-10	-0.728878
122018998	chr12:122018998:G:A	1.81133e-11	-0.91866	-3.18773e-10	1.31036e-07	-0.587789	-3.18773e-10	0.000150359	-0.538001	-3.18773e-10
122019348	chr12:122019348:CA:C	5.22546e-12	-0.920444	-1.24132	1.46583e-08	-1.47684	-1.3014	1.35889e-05	-1.65416	-1.28761
122019611	chr12:122019611:T:TC	1.54079e-11	-1.85269	0.772267	9.52242e-08	-1.79257	0.885541	0.000102512	-1.81437	0.89332
122019673	chr12:122019673:G:T	1.44193e-11	-1.84571	0.698975	8.76964e-08	-1.80076	0.811383	9.43909e-05	-1.82179	0.818211
122019686	chr12:122019686:G:A	1.66117e-11	-2.56711e-10	-1.0052	8.32871e-08	-2.56711e-10	-1.04097	9.30581e-05	-2.56711e-10	-1.0178
122020231	chr12:122020231:C:T	6.88655e-12	-1.88573	-3.18773e-10	4.33121e-08	-1.69483	-3.18773e-10	5.0491e-05	-1.62923	-3.18773e-10
122020339	chr12:122020339:T:C	3.33195e-12	-1.3286	-1.28315	3.05248e-08	-0.891465	-1.15325	2.64787e-05	-1.10249	-1.17219
122021409	chr12:122021409:T:C	5.26872e-11	-2.56711e-10	0.149069	3.23463e-07	-2.56711e-10	0.315826	0.000324987	-2.56711e-10	0.232758
122022341	chr12:122022341:G:T	2.94214e-11	-2.56711e-10	-0.433582	1.86915e-07	-2.56711e-10	-0.232603	0.000192417	-2.56711e-10	-0.291362
122023660	chr12:122023660:G:A	7.65354e-12	-0.856346	-0.92379	1.85355e-08	-1.50585	-1.03772	1.74855e-05	-1.67072	-1.01894
122024580	chr12:122024580:C:T	2.10337e-12	-1.82294	-1.24883	9.21459e-08	0.268693	-1.20858	8.14799e-05	0.107688	-1.25836
122024922	chr12:122024922:C:T	2.81025e-11	-2.56711e-10	-0.479446	1.38075e-07	-2.56711e-10	-0.535465	0.000154122	-2.56711e-10	-0.513281
122024971	chr12:122024971:C:A	7.33609e-12	-1.36379	-0.458705	4.71372e-08	-1.11692	-0.493271	3.67489e-05	-1.38036	-0.566556
122025067	chr12:122025067:G:A	4.11307e-10	3.25522	-1.05118	3.39904e-07	1.45208	-1.08668	0.000914278	2.32862	-1.06151
122025226	chr12:122025226:G:A	9.21393e-10	3.01058	-3.18773e-10	3.08956e-06	2.57253	-3.18773e-10	0.00234069	2.20717	-3.18773e-10
122025399	chr12:122025399:C:T	1.53057e-11	-2.56711e-10	-1.08708	7.51362e-08	-2.56711e-10	-1.14396	8.36949e-05	-2.56711e-10	-1.12385
122025459	chr12:122025459:C:T	1.23346e-11	-2.56711e-10	-1.3029	6.56995e-08	-2.56711e-10	-1.27817	7.07648e-05	-2.56711e-10	-1.29167
122025593	chr12:122025593:C:T	1.42836e-11	-2.56711e-10	-1.1562	7.71751e-08	-2.56711e-10	-1.11718	8.24602e-05	-2.56711e-10	-1.13871
122025996	chr12:122025996:A:G	1.53341e-11	-1.83086	0.745637	8.73172e-08	-1.85804	0.864323	9.45453e-05	-1.87065	0.868704
122026035	chr12:122026035:C:T	1.65406e-11	-2.56711e-10	-1.00948	9.00084e-08	-2.56711e-10	-0.963356	9.73395e-05	-2.56711e-10	-0.972823
122026862	chr12:122026862:AT:A	1.55114e-11	-2.56711e-10	-1.07373	8.84791e-08	-2.56711e-10	-0.980492	9.42987e-05	-2.56711e-10	-1.00456
122027014	chr12:122027014:T:C	1.38093e-11	-1.89634	0.706377	9.41686e-08	-1.74737	0.829194	0.000101432	-1.76212	0.830481
122027035	chr12:122027035:G:A	3.67213e-11	0.930881	-1.14283	1.6445e-06	3.14844	-1.20651	0.00106628	2.5599	-1.139
122027278	chr12:122027278:T:C	1.78516e-12	-1.93595	-1.29985	9.54827e-09	-1.93413	-1.27277	1.03885e-05	-1.92064	-1.28969
122027351	chr12:122027351:C:T	1.25487e-11	-2.56711e-10	-1.28569	6.7754e-08	-2.56711e-10	-1.24738	7.25261e-05	-2.56711e-10	-1.26708
122027629	chr12:122027629:A:G	4.38001e-12	-1.09164	-1.24662	1.03357e-08	-1.85948	-1.26818	1.0462e-05	-1.93121	-1.27207
122027708	chr12:122027708:G:A	4.1946e-12	-1.12858	-1.25293	1.03071e-08	-1.85727	-1.27315	1.04657e-05	-1.92606	-1.27686
122027796	chr12:122027796:C:T	7.54099e-12	-1.79495	-3.18773e-10	5.60759e-08	-1.43655	-3.18773e-10	6.67581e-05	-1.34995	-3.18773e-10
122027832	chr12:122027832:G:A	4.41075e-12	-1.07962	-1.25164	1.02495e-08	-1.86388	-1.27215	1.03946e-05	-1.93382	-1.27592
122027880	chr12:122027880:G:A	8.6693e-12	-1.65552	-3.18773e-10	4.7187e-08	-1.60914	-3.18773e-10	5.84779e-05	-1.48238	-3.18773e-10
122027925	chr12:122027925:G:T	3.3579e-12	-1.30984	-1.29414	2.8505e-08	-0.930854	-1.18232	2.53866e-05	-1.11799	-1.19882
122028201	chr12:122028201:G:A	1.07903e-11	-1.41772	-0.0189348	1.40691e-07	-0.923956	0.407266	0.000179488	-0.695168	0.334246
122028228	chr12:122028228:G:A	4.88286e-11	-2.56711e-10	0.0730114	2.75617e-07	-2.56711e-10	0.155754	0.000309379	-2.56711e-10	0.183538
122028509	chr12:122028509:T:G	2.02394e-11	-2.56711e-10	-0.807673	1.1025e-07	-2.56711e-10	-0.76051	0.000116324	-2.56711e-10	-0.79465
122028799	chr12:122028799:C:T	1.47493e-11	-2.56711e-10	-1.12411	8.38212e-08	-2.56711e-10	-1.03457	8.7038e-05	-2.56711e-10	-1.08468
122029177	chr12:122029177:C:T	1.2573e-11	-2.56711e-10	-1.28375	6.4158e-08	-2.56711e-10	-1.30191	7.09176e-05	-2.56711e-10	-1.28951
122029310	chr12:122029310:T:C	1.52906e-11	-2.56711e-10	-1.08807	9.20763e-08	-2.56711e-10	-0.940641	9.52347e-05	-2.56711e-10	-0.994683
122029331	chr12:122029331:G:A	1.23641e-11	-2.56711e-10	-1.30051	6.51209e-08	-2.56711e-10	-1.28701	7.04875e-05	-2.56711e-10	-1.29559
122029529	chr12:122029529:G:A	6.91851e-12	-1.34085	-0.540252	7.85787e-08	-0.794029	-0.305129	9.82852e-05	-0.628307	-0.334848
122030191	chr12:122030191:G:A	1.2396e-11	-2.56711e-10	-1.29793	6.53309e-08	-2.56711e-10	-1.28379	7.09213e-05	-2.56711e-10	-1.28946
122030265	chr12:122030265:G:A	6.78364e-10	2.70438	-3.18773e-10	6.33562e-07	0.988098	-3.18773e-10	0.00168842	1.88052	-3.18773e-10
122030297	chr12:122030297:C:T	1.27111e-11	-2.56711e-10	-1.27283	6.86991e-08	-2.56711e-10	-1.23352	7.34082e-05	-2.56711e-10	-1.25499
122030367	chr12:122030367:C:T	1.87017e-12	-1.90056	-1.28871	6.09292e-08	-0.0909431	-1.2626	5.68689e-05	-0.216226	-1.29405
122030781	chr12:122030781:C:T	2.47404e-10	2.68882	-0.993099	2.48031e-07	0.97658	-0.926285	0.00062594	1.86468	-0.97645
122030850	chr12:122030850:A:G	4.25298e-12	-1.36169	-1.00599	1.58291e-08	-1.72905	-0.972361	1.43005e-05	-1.8595	-1.03123
122031299	chr12:122031299:A:G	7.1143e-12	-1.8532	-3.18773e-10	3.50493e-08	-1.9065	-3.18773e-10	3.7278e-05	-1.93262	-3.18773e-10
122031326	chr12:122031326:C:A	1.37554e-11	-2.56711e-10	-1.19387	7.04793e-08	-2.56711e-10	-1.20794	7.75877e-05	-2.56711e-10	-1.19962
122031489	chr12:122031489:T:C	1.36936e-11	-1.9322	0.733824	1.05172e-07	-1.67809	0.870437	0.000112091	-1.6979	0.866189
122032170	chr12:122032170:G:C	2.6853e-11	-2.56711e-10	-0.524928	1.36589e-07	-2.56711e-10	-0.546286	0.000146471	-2.56711e-10	-0.564199
122032418	chr12:122032418:T:C	1.3307e-11	-1.89666	0.669643	9.06427e-08	-1.75388	0.797547	9.71515e-05	-1.77039	0.795633
122032878	chr12:122032878:C:T	3.00965e-10	2.74207	-0.850378	3.02349e-07	1.02206	-0.773742	0.000756971	1.91083	-0.832532
122032953	chr12:122032953:G:C	3.04201e-11	-2.56711e-10	-0.4002	1.39019e-07	-2.56711e-10	-0.528649	0.000167636	-2.56711e-10	-0.429232
122033058	chr12:122033058:CT:C	1.96838e-11	-2.56711e-10	-0.83551	1.0897e-07	-2.56711e-10	-0.772184	0.000116113	-2.56711e-10	-0.79646
122033125	chr12:122033125:A:G	7.04606e-12	-1.5745	-0.288333	8.98952e-08	-1.06361	0.0989939	0.000107507	-0.904395	0.0309253
122033462	chr12:122033462:C:T	1.11011e-11	-1.52042	0.112158	1.43565e-07	-1.05912	0.562644	0.00017878	-0.849668	0.484793
122033552	chr12:122033552:TCCGCCCGCCTCGGCCTCC:T	1.35611e-11	-2.56711e-10	-1.2081	6.79409e-08	-2.56711e-10	-1.24462	7.50916e-05	-2.56711e-10	-1.23232
122033994	chr12:122033994:C:T	3.92378e-11	1.02442	-1.17008	1.88533e-06	3.30593	-1.22733	0.00117876	2.68779	-1.1666
122034056	chr12:122034056:T:C	5.50536e-11	1.33165	-1.13864	3.0863e-06	3.77535	-1.20388	0.00187879	3.12182	-1.13446
122034597	chr12:122034597:G:T	2.59523e-12	-1.78387	-1.07776	8.65502e-08	0.0126702	-1.0152	8.62847e-05	0.00104905	-1.09442
122034772	chr12:122034772:C:T	2.38466e-12	-1.81129	-1.13496	7.39142e-08	-0.0776464	-1.08271	7.45785e-05	-0.0893418	-1.14983
122034809	chr12:122034809:T:C	5.88313e-12	-1.52764	-0.515575	6.87543e-08	-0.964852	-0.267867	7.91719e-05	-0.87322	-0.306186
122035242	chr12:122035242:A:G	3.21297e-10	3.25226	-1.29519	3.12461e-07	1.51781	-1.23659	0.000600089	2.11153	-1.26548
122035276	chr12:122035276:G:A	2.85887e-10	2.62199	-0.781696	2.93624e-07	0.919467	-0.700424	0.000725456	1.79835	-0.76258
122035922	chr12:122035922:T:C	2.01945e-11	-0.266995	-0.542897	5.4877e-08	-1.4654	0.00723333	6.02607e-05	-1.28624	-0.166109
122036094	chr12:122036094:G:A	2.78521e-12	-1.48537	-1.30561	2.36983e-08	-1.01917	-1.27869	2.25309e-05	-1.14659	-1.28955
122036483	chr12:122036483:G:A	2.94766e-11	-2.56711e-10	-0.431707	1.35445e-07	-2.56711e-10	-0.554696	0.000161776	-2.56711e-10	-0.464813
122036640	chr12:122036640:TC:T	4.99222e-12	-1.69266	-0.514765	4.83908e-08	-1.29927	-0.284681	5.81895e-05	-1.17736	-0.309962
122036646	chr12:122036646:G:A	9.95118e-12	-1.66573	0.148112	1.20898e-07	-1.27335	0.605036	0.000146387	-1.08971	0.524931
122037122	chr12:122037122:A:C	5.55125e-12	-1.53877	-0.562515	6.41567e-08	-1.08733	-0.214603	7.82122e-05	-0.874133	-0.317469
122037241	chr12:122037241:G:A	1.22717e-11	-2.56711e-10	-1.30801	6.41509e-08	-2.56711e-10	-1.30202	6.98755e-05	-2.56711e-10	-1.30431
122037554	chr12:122037554:A:G	1.37779e-11	-2.56711e-10	-1.19224	6.87753e-08	-2.56711e-10	-1.23241	7.70914e-05	-2.56711e-10	-1.20604
122037814	chr12:122037814:G:T	3.64697e-12	-1.76363	-0.757773	4.22688e-08	-1.38831	-0.330899	3.97934e-05	-1.47418	-0.393145
122037833	chr12:122037833:C:T	2.65427e-12	-1.53821	-1.30093	2.53241e-08	-0.943698	-1.2878	2.40988e-05	-1.07188	-1.29698
122038010	chr12:122038010:G:A	1.18084e-11	-1.90755	0.561059	8.22531e-08	-1.72991	0.676452	8.90156e-05	-1.74226	0.680046
122038082	chr12:122038082:C:T	1.32729e-11	-2.56711e-10	-1.22958	6.87491e-08	-2.56711e-10	-1.2328	7.80995e-05	-2.56711e-10	-1.19304
122038212	chr12:122038212:A:G	7.03295e-12	-1.8647	-3.18773e-10	4.48737e-08	-1.65941	-3.18773e-10	5.26821e-05	-1.58675	-3.18773e-10
122038565	chr12:122038565:T:G	1.57008e-11	-2.56711e-10	-1.06159	9.078e-08	-2.56711e-10	-0.954819	9.59988e-05	-2.56711e-10	-0.986692
122039132	chr12:122039132:T:TA	1.22527e-11	-2.56711e-10	-1.30955	6.3715e-08	-2.56711e-10	-1.30884	6.95554e-05	-2.56711e-10	-1.3089
122039364	chr12:122039364:G:A	3.81793e-11	-2.56711e-10	-0.173011	1.7177e-07	-2.56711e-10	-0.317105	0.000209669	-2.56711e-10	-0.205498
122040039	chr12:122040039:C:G	1.47061e-11	-2.56711e-10	-1.12704	7.87377e-08	-2.56711e-10	-1.09714	8.37244e-05	-2.56711e-10	-1.1235
122040733	chr12:122040733:G:A	1.26567e-11	-2.56711e-10	-1.27712	6.44769e-08	-2.56711e-10	-1.29695	7.11574e-05	-2.56711e-10	-1.28613
122040748	chr12:122040748:A:G	1.23466e-11	-2.56711e-10	-1.30192	6.36972e-08	-2.56711e-10	-1.30912	6.97555e-05	-2.56711e-10	-1.30603
122040822	chr12:122040822:G:A	2.70962e-12	-1.94985	-0.86864	1.77774e-08	-1.82368	-0.761651	1.67558e-05	-1.92002	-0.812263
122040948	chr12:122040948:C:T	2.90235e-12	-1.47121	-1.27858	8.98749e-09	-1.95774	-1.30968	9.94136e-06	-1.94871	-1.30561
122040964	chr12:122040964:T:C	1.95115e-12	-1.94606	-1.20083	2.15108e-08	-1.18323	-1.21148	2.12831e-05	-1.25266	-1.24046
122041397	chr12:122041397:G:A	4.51461e-11	-2.56711e-10	-0.00540044	2.69716e-07	-2.56711e-10	0.134112	0.000276179	-2.56711e-10	0.0700232
122041402	chr12:122041402:G:A	2.16686e-12	-1.95569	-1.08634	2.52616e-08	-1.12569	-1.10829	2.47247e-05	-1.19692	-1.1463
122041600	chr12:122041600:CA:C	4.0771e-12	-1.43362	-0.9763	2.37666e-08	-1.0978	-1.19717	2.58614e-05	-1.12892	-1.16936
122042081	chr12:122042081:T:C	4.19629e-12	-1.39461	-0.986492	2.22529e-08	-1.15663	-1.20415	2.4218e-05	-1.18778	-1.17615
122042134	chr12:122042134:G:A	3.82826e-11	1.08317	-1.25348	8.83593e-08	0.296209	-1.27806	0.000162288	0.798586	-1.26024
122042484	chr12:122042484:T:A	1.24433e-11	-2.56711e-10	-1.29412	6.45384e-08	-2.56711e-10	-1.296	7.01947e-05	-2.56711e-10	-1.29975
122042995	chr12:122042995:T:TC	5.36586e-12	-1.50064	-0.634608	2.3136e-08	-1.79532	-0.526546	2.0733e-05	-1.87357	-0.645729
122043384	chr12:122043384:G:T	1.48141e-11	-1.11973	-3.18773e-10	6.69339e-08	-1.25955	-3.18773e-10	6.26819e-05	-1.41295	-3.18773e-10
122043481	chr12:122043481:C:T	1.649e-11	-2.56711e-10	-1.01255	8.38334e-08	-2.56711e-10	-1.03443	9.26654e-05	-2.56711e-10	-1.02203
122043539	chr12:122043539:G:A	1.50546e-11	-2.56711e-10	-1.10362	7.53512e-08	-2.56711e-10	-1.1411	8.35378e-05	-2.56711e-10	-1.12573
122043633	chr12:122043633:G:A	3.53834e-11	-2.56711e-10	-0.249061	2.40152e-07	-2.56711e-10	0.0180134	0.000229329	-2.56711e-10	-0.115869
122043973	chr12:122043973:A:C	6.33165e-12	-1.96974	-3.18773e-10	3.28351e-08	-1.97176	-3.18773e-10	3.64878e-05	-1.95405	-3.18773e-10
122044303	chr12:122044303:G:C	1.23722e-11	-2.56711e-10	-1.29985	6.38514e-08	-2.56711e-10	-1.3067	6.99077e-05	-2.56711e-10	-1.30385
122044686	chr12:122044686:C:T	1.87848e-11	-2.56711e-10	-0.882258	9.94311e-08	-2.56711e-10	-0.863794	0.000111715	-2.56711e-10	-0.835073
122044856	chr12:122044856:G:A	1.38798e-10	2.3929	-1.27518	4.57238e-08	-0.392668	-1.24797	7.04898e-05	-0.0202028	-1.27536
122045402	chr12:122045402:T:C	1.2325e-11	-2.56711e-10	-1.30367	6.36618e-08	-2.56711e-10	-1.30967	6.96202e-05	-2.56711e-10	-1.30797
122045589	chr12:122045589:A:C	2.61758e-11	-2.56711e-10	-0.550468	1.29841e-07	-2.56711e-10	-0.596949	0.000146896	-2.56711e-10	-0.561306
122045930	chr12:122045930:A:C	4.89582e-12	-0.956254	-1.27067	7.05123e-08	0.0306203	-1.23809	9.31931e-05	0.223128	-1.23948
122045947	chr12:122045947:G:A	7.56795e-12	-1.79138	-3.18773e-10	3.37919e-08	-1.94304	-3.18773e-10	3.89134e-05	-1.88969	-3.18773e-10
122045951	chr12:122045951:T:C	7.31895e-12	-1.82484	-3.18773e-10	4.77192e-08	-1.59792	-3.18773e-10	5.15125e-05	-1.6092	-3.18773e-10
122046230	chr12:122046230:A:G	6.59508e-12	-1.18888	-0.740098	1.92375e-08	-1.63278	-0.873621	2.87488e-05	-1.39076	-0.801671
122046323	chr12:122046323:G:A	1.23744e-11	-2.56711e-10	-1.29967	6.36907e-08	-2.56711e-10	-1.30922	6.95965e-05	-2.56711e-10	-1.30831
122046634	chr12:122046634:G:A	1.23801e-11	-0.129451	-1.16976	7.51934e-08	-0.00202187	-1.14117	9.70629e-05	0.166153	-1.14182
122046907	chr12:122046907:T:G	1.28544e-11	-2.56711e-10	-1.26162	6.90769e-08	-2.56711e-10	-1.22804	7.47171e-05	-2.56711e-10	-1.23732
122046965	chr12:122046965:G:A	2.56386e-11	-2.56711e-10	-0.571203	1.21443e-07	-2.56711e-10	-0.663811	0.000141581	-2.56711e-10	-0.598158
122047064	chr12:122047064:C:T	2.97384e-11	-2.56711e-10	-0.422864	1.77693e-07	-2.56711e-10	-0.2832	0.000177362	-2.56711e-10	-0.372837
122047083	chr12:122047083:T:C	1.52676e-11	-2.56711e-10	-1.08957	8.4981e-08	-2.56711e-10	-1.02083	8.86376e-05	-2.56711e-10	-1.06647
122047236	chr12:122047236:G:T	7.3901e-12	-1.81516	-3.18773e-10	3.91495e-08	-1.79587	-3.18773e-10	4.26707e-05	-1.79751	-3.18773e-10
122047369	chr12:122047369:A:C	1.70727e-11	-2.56711e-10	-0.977826	8.52344e-08	-2.56711e-10	-1.01785	9.6145e-05	-2.56711e-10	-0.98517
122047427	chr12:122047427:G:A	1.72809e-11	-2.56711e-10	-0.9657	8.61836e-08	-2.56711e-10	-1.00678	9.73093e-05	-2.56711e-10	-0.973133
122047483	chr12:122047483:C:G	7.64272e-12	-1.78155	-3.18773e-10	6.02387e-08	-1.36494	-3.18773e-10	5.99452e-05	-1.4576	-3.18773e-10
122048109	chr12:122048109:G:A	3.3933e-11	-2.56711e-10	-0.290915	2.04384e-07	-2.56711e-10	-0.143259	0.000203654	-2.56711e-10	-0.234604
122048275	chr12:122048275:A:G	1.57702e-11	-2.56711e-10	-1.05718	8.55304e-08	-2.56711e-10	-1.01439	9.25886e-05	-2.56711e-10	-1.02286
122048303	chr12:122048303:C:A	8.2383e-12	-0.645834	-1.06068	1.37205e-08	-1.67581	-1.16856	1.8574e-05	-1.50006	-1.12921
122049374	chr12:122049374:A:T	5.3991e-12	-0.905377	-1.22369	7.01332e-08	0.00913321	-1.222	7.88815e-05	0.0432513	-1.22633
122049698	chr12:122049698:A:G	2.73662e-10	-2.56711e-10	1.79659	1.23467e-06	-2.56711e-10	1.6553	0.00175073	-2.56711e-10	1.91676
122049997	chr12:122049997:C:T	4.28027e-11	-2.56711e-10	-0.058702	2.09504e-07	-2.56711e-10	-0.118517	0.000228902	-2.56711e-10	-0.117734
122050108	chr12:122050108:C:T	4.1463e-12	-1.5432	-0.849888	3.6362e-08	-0.981739	-0.887997	4.21409e-05	-0.967698	-0.84231
122050122	chr12:122050122:G:A	1.3735e-11	-2.56711e-10	-1.19535	7.4124e-08	-2.56711e-10	-1.15752	7.93193e-05	-2.56711e-10	-1.17755
122050133	chr12:122050133:A:G	1.27713e-11	-2.56711e-10	-1.2681	6.88093e-08	-2.56711e-10	-1.23192	7.35299e-05	-2.56711e-10	-1.25334
122050536	chr12:122050536:A:C	1.42752e-11	-2.56711e-10	-1.15678	7.26903e-08	-2.56711e-10	-1.17705	7.94127e-05	-2.56711e-10	-1.17637
122050606	chr12:122050606:C:G	6.31904e-12	-1.97174	-3.18773e-10	3.29575e-08	-1.96804	-3.18773e-10	3.59491e-05	-1.96892	-3.18773e-10
122050885	chr12:122050885:T:C	2.5772e-11	-2.56711e-10	-0.566016	1.34173e-07	-2.56711e-10	-0.564128	0.000146303	-2.56711e-10	-0.565349
122051059	chr12:122051059:T:G	1.91806e-11	-2.56711e-10	-0.861407	1.06384e-07	-2.56711e-10	-0.796201	0.000114239	-2.56711e-10	-0.812739
122051110	chr12:122051110:A:G	1.85693e-11	-2.56711e-10	-0.893796	9.66157e-08	-2.56711e-10	-0.892518	0.000105654	-2.56711e-10	-0.890855
122051646	chr12:122051646:C:T	2.44422e-11	-2.56711e-10	-0.618994	1.43855e-07	-2.56711e-10	-0.494454	0.000145756	-2.56711e-10	-0.569095
122052644	chr12:122052644:A:G	1.63453e-11	-2.56711e-10	-1.02136	9.43003e-08	-2.56711e-10	-0.916775	9.68654e-05	-2.56711e-10	-0.977705
122052705	chr12:122052705:CAG:C	2.24394e-11	-2.56711e-10	-0.704485	1.0827e-07	-2.56711e-10	-0.778635	0.000131869	-2.56711e-10	-0.669216
122054570	chr12:122054570:G:C	2.99177e-11	-2.56711e-10	-0.416855	1.624e-07	-2.56711e-10	-0.373198	0.000174269	-2.56711e-10	-0.390426
122054692	chr12:122054692:A:G	6.01031e-12	-1.21424	-0.807587	5.81851e-08	-0.531156	-0.868473	6.83773e-05	-0.520505	-0.805482
122055072	chr12:122055072:T:C	1.2448e-11	-0.662475	-0.631271	2.04656e-07	0.361055	-0.502984	0.000251336	0.481818	-0.506054
122056107	chr12:122056107:C:T	1.32042e-11	-2.56711e-10	-1.23477	7.14271e-08	-2.56711e-10	-1.19458	7.72087e-05	-2.56711e-10	-1.20452
122056304	chr12:122056304:G:A	1.34446e-11	-2.56711e-10	-1.21673	7.32018e-08	-2.56711e-10	-1.17004	7.88436e-05	-2.56711e-10	-1.18356
122056423	chr12:122056423:C:T	1.33057e-11	-2.56711e-10	-1.22712	6.73598e-08	-2.56711e-10	-1.25321	7.45212e-05	-2.56711e-10	-1.23994
122056848	chr12:122056848:T:C	2.76975e-11	-2.56711e-10	-0.493963	1.66469e-07	-2.56711e-10	-0.348452	0.000165432	-2.56711e-10	-0.442468
122056903	chr12:122056903:T:C	4.25299e-12	-1.40123	-0.966452	4.03691e-08	-0.741653	-1.02354	4.85738e-05	-0.7184	-0.949544
122057241	chr12:122057241:G:A	1.3634e-11	-2.56711e-10	-1.20274	6.77303e-08	-2.56711e-10	-1.24772	7.56544e-05	-2.56711e-10	-1.22485
122057435	chr12:122057435:A:G	2.77517e-11	-2.56711e-10	-0.492008	1.66825e-07	-2.56711e-10	-0.346312	0.000165767	-2.56711e-10	-0.440446
122057702	chr12:122057702:A:G	1.34453e-11	-2.56711e-10	-1.21668	6.70115e-08	-2.56711e-10	-1.25839	7.47208e-05	-2.56711e-10	-1.23727
122057732	chr12:122057732:A:T	1.32521e-11	-2.56711e-10	-1.23115	7.0838e-08	-2.56711e-10	-1.20286	7.77669e-05	-2.56711e-10	-1.19731
122057811	chr12:122057811:G:T	1.27993e-11	-2.56711e-10	-1.26592	6.51707e-08	-2.56711e-10	-1.28625	7.18957e-05	-2.56711e-10	-1.27581
122057851	chr12:122057851:G:A	3.99622e-12	-1.13748	-1.29247	4.45778e-08	-0.369712	-1.29631	5.01483e-05	-0.340953	-1.29509
122058041	chr12:122058041:A:G	7.76062e-12	-1.76624	-3.18773e-10	3.8536e-08	-1.81167	-3.18773e-10	3.99178e-05	-1.86421	-3.18773e-10
122058820	chr12:122058820:C:G	1.22518e-11	-2.56711e-10	-1.30963	6.3662e-08	-2.56711e-10	-1.30967	6.95061e-05	-2.56711e-10	-1.30961
122059095	chr12:122059095:T:C	9.50295e-12	-0.472841	-1.09086	3.52903e-08	-0.737416	-1.16223	4.39578e-05	-0.645964	-1.12183
122059477	chr12:122059477:C:G	1.69956e-11	-2.56711e-10	-0.982347	9.33407e-08	-2.56711e-10	-0.927003	0.000100022	-2.56711e-10	-0.945638
122059679	chr12:122059679:C:T	1.53718e-11	-2.56711e-10	-1.08277	8.37224e-08	-2.56711e-10	-1.03575	9.21847e-05	-2.56711e-10	-1.02723
122059919	chr12:122059919:G:A	2.26904e-11	-2.56711e-10	-0.693363	1.12485e-07	-2.56711e-10	-0.740439	0.00012782	-2.56711e-10	-0.700402
122059963	chr12:122059963:T:G	1.65003e-11	-2.56711e-10	-1.01192	9.07437e-08	-2.56711e-10	-0.955219	0.000100227	-2.56711e-10	-0.943593
122060069	chr12:122060069:G:C	1.58245e-11	-2.56711e-10	-1.05375	8.45114e-08	-2.56711e-10	-1.02637	9.16432e-05	-2.56711e-10	-1.03312
122060095	chr12:122060095:C:T	1.27001e-11	-2.56711e-10	-1.2737	6.63757e-08	-2.56711e-10	-1.26793	7.21746e-05	-2.56711e-10	-1.27194
122061260	chr12:122061260:G:A	1.85561e-11	-2.56711e-10	-0.894504	1.06471e-07	-2.56711e-10	-0.795385	0.000113027	-2.56711e-10	-0.823401
122061829	chr12:122061829:G:A	1.443e-11	-2.56711e-10	-1.14599	7.69788e-08	-2.56711e-10	-1.11973	8.27963e-05	-2.56711e-10	-1.13464
122061855	chr12:122061855:C:A	1.38068e-11	-2.56711e-10	-1.19014	7.40582e-08	-2.56711e-10	-1.15841	8.00785e-05	-2.56711e-10	-1.16802
122062387	chr12:122062387:C:T	2.28118e-11	-2.56711e-10	-0.688025	1.09131e-07	-2.56711e-10	-0.770706	0.000126664	-2.56711e-10	-0.709492
122062405	chr12:122062405:T:G	1.30008e-11	-2.56711e-10	-1.2503	6.62251e-08	-2.56711e-10	-1.2702	7.28525e-05	-2.56711e-10	-1.26259
122062691	chr12:122062691:G:A	1.64676e-11	-2.56711e-10	-1.01391	9.05328e-08	-2.56711e-10	-0.957547	9.70993e-05	-2.56711e-10	-0.975294
122062842	chr12:122062842:C:A	6.0241e-12	-0.78229	-1.23725	4.47004e-08	-0.396708	-1.26657	5.33653e-05	-0.330317	-1.24355
122062849	chr12:122062849:T:G	1.39893e-11	-2.56711e-10	-1.17701	7.27858e-08	-2.56711e-10	-1.17574	7.95582e-05	-2.56711e-10	-1.17454
122063731	chr12:122063731:G:A	2.1223e-11	-2.56711e-10	-0.760219	1.1403e-07	-2.56711e-10	-0.7268	0.000123517	-2.56711e-10	-0.734647
122064214	chr12:122064214:A:G	1.56311e-11	-2.56711e-10	-1.06604	8.53644e-08	-2.56711e-10	-1.01633	9.19227e-05	-2.56711e-10	-1.03008
122065059	chr12:122065059:C:T	1.94468e-11	-2.56711e-10	-0.84762	9.90959e-08	-2.56711e-10	-0.867171	0.000110099	-2.56711e-10	-0.84965
122065322	chr12:122065322:C:G	1.48297e-11	-2.56711e-10	-1.11867	7.93857e-08	-2.56711e-10	-1.08894	8.51645e-05	-2.56711e-10	-1.10644
122065471	chr12:122065471:C:T	1.75608e-11	0.152787	-1.10242	1.85811e-07	0.774755	-1.01328	0.000245252	0.983523	-1.03226
122065538	chr12:122065538:G:A	3.10073e-11	0.0534324	-0.434515	3.33283e-07	0.663381	-0.317649	0.00043875	0.847199	-0.314297
122065591	chr12:122065591:G:C	1.63098e-11	-2.56711e-10	-1.02354	9.02127e-08	-2.56711e-10	-0.961089	9.87395e-05	-2.56711e-10	-0.958543
122065683	chr12:122065683:T:A	1.88422e-10	2.61032	-1.18694	4.30292e-06	4.11129	-1.2075	0.00386409	3.91189	-1.20344
122065723	chr12:122065723:G:A	1.59171e-11	-2.56711e-10	-1.04791	8.51939e-08	-2.56711e-10	-1.01833	9.19122e-05	-2.56711e-10	-1.03019
122065795	chr12:122065795:C:T	1.72962e-11	-2.56711e-10	-0.964819	9.62092e-08	-2.56711e-10	-0.896734	0.000105328	-2.56711e-10	-0.893952
122066314	chr12:122066314:T:C	7.90788e-12	-0.802044	-0.945401	6.54124e-08	-0.370683	-0.911865	8.25206e-05	-0.245092	-0.892888
122066820	chr12:122066820:C:T	1.06491e-10	-2.56711e-10	0.852756	7.22044e-07	-2.56711e-10	1.11883	0.000753338	-2.56711e-10	1.07349
122066955	chr12:122066955:A:C	4.91568e-11	1.14537	-1.06566	6.86129e-07	2.16505	-1.09724	0.0006476	2.00963	-1.08738
122067296	chr12:122067296:T:C	2.24915e-11	-2.56711e-10	-0.702169	1.25767e-07	-2.56711e-10	-0.628826	0.000132163	-2.56711e-10	-0.666991
122067317	chr12:122067317:A:G	1.57648e-11	-2.56711e-10	-1.05752	7.86579e-08	-2.56711e-10	-1.09815	8.73511e-05	-2.56711e-10	-1.08109
122067357	chr12:122067357:G:A	1.40334e-11	-2.56711e-10	-1.17386	7.92056e-08	-2.56711e-10	-1.09121	8.38723e-05	-2.56711e-10	-1.12173
122068097	chr12:122068097:G:A	1.28868e-11	-2.56711e-10	-1.2591	6.62429e-08	-2.56711e-10	-1.26993	7.2865e-05	-2.56711e-10	-1.26242
122068239	chr12:122068239:G:A	1.82079e-11	-2.56711e-10	-0.91345	9.07299e-08	-2.56711e-10	-0.955372	9.98971e-05	-2.56711e-10	-0.946887
122069370	chr12:122069370:C:T	2.10167e-11	-2.56711e-10	-0.769987	1.17293e-07	-2.56711e-10	-0.698588	0.000123289	-2.56711e-10	-0.736499
122069460	chr12:122069460:A:C	2.14655e-11	-2.56711e-10	-0.748858	1.0276e-07	-2.56711e-10	-0.830867	0.000119004	-2.56711e-10	-0.771873
122069601	chr12:122069601:T:C	1.37081e-11	-0.357362	-0.839953	1.28292e-07	0.184267	-0.79322	0.000166276	0.332843	-0.770223
122069896	chr12:122069896:G:A	1.30496e-11	-2.56711e-10	-1.24655	6.98418e-08	-2.56711e-10	-1.21703	7.62507e-05	-2.56711e-10	-1.217
122071301	chr12:122071301:G:T	7.37279e-12	-1.81751	-3.18773e-10	3.683e-08	-1.85695	-3.18773e-10	3.84423e-05	-1.90187	-3.18773e-10
122071646	chr12:122071646:T:G	2.46056e-11	-2.56711e-10	-0.612328	1.3814e-07	-2.56711e-10	-0.534991	0.000145086	-2.56711e-10	-0.573703
122071981	chr12:122071981:G:A	3.88151e-11	-1.04589	0.889393	2.4508e-07	-0.780431	0.818756	0.000338546	-0.692028	0.965661
122072732	chr12:122072732:C:A	3.34105e-11	-2.56711e-10	-0.306435	1.68895e-07	-2.56711e-10	-0.333981	0.000188792	-2.56711e-10	-0.31038
122073055	chr12:122073055:A:C	2.30577e-11	-2.56711e-10	-0.677304	1.12404e-07	-2.56711e-10	-0.741162	0.000129081	-2.56711e-10	-0.690588
122073173	chr12:122073173:G:A	6.38153e-12	-1.9619	-3.18773e-10	3.48587e-08	-1.91196	-3.18773e-10	3.83216e-05	-1.90501	-3.18773e-10
122073210	chr12:122073210:A:G	2.37389e-12	-1.96969	-0.981088	1.51015e-08	-1.67491	-1.07356	1.78931e-05	-1.68589	-0.980719
122073297	chr12:122073297:C:G	1.26477e-11	-2.56711e-10	-1.27783	6.58782e-08	-2.56711e-10	-1.27545	7.10937e-05	-2.56711e-10	-1.28703
122073332	chr12:122073332:A:G	2.0454e-11	-0.265696	-0.531429	2.14609e-07	0.288323	-0.382762	0.000272416	0.461612	-0.405309
122074724	chr12:122074724:T:C	2.13918e-11	-2.56711e-10	-0.752295	1.19647e-07	-2.56711e-10	-0.678709	0.000125751	-2.56711e-10	-0.716727
122075083	chr12:122075083:C:T	1.23311e-11	-2.56711e-10	-1.30318	6.43207e-08	-2.56711e-10	-1.29938	7.02111e-05	-2.56711e-10	-1.29952
122075359	chr12:122075359:C:T	1.55068e-11	-2.56711e-10	-1.07403	8.5028e-08	-2.56711e-10	-1.02028	9.12133e-05	-2.56711e-10	-1.03783
122075416	chr12:122075416:T:A	3.35709e-12	-1.85289	-0.751339	2.01893e-08	-1.85574	-0.602367	1.79595e-05	-1.92676	-0.736147
122075557	chr12:122075557:C:G	1.88094e-10	-2.56711e-10	1.42164	8.86212e-07	-2.56711e-10	1.3237	0.00125805	-2.56711e-10	1.58629
122075726	chr12:122075726:CTG:C	1.13938e-11	-0.278924	-1.10331	1.07504e-07	0.312902	-1.09863	0.000137559	0.454387	-1.08136
122075802	chr12:122075802:C:T	6.62544e-12	-1.92439	-3.18773e-10	3.3803e-08	-1.94271	-3.18773e-10	3.58223e-05	-1.97246	-3.18773e-10
122076074	chr12:122076074:C:T	1.31413e-11	-2.56711e-10	-1.23955	6.6027e-08	-2.56711e-10	-1.2732	7.35875e-05	-2.56711e-10	-1.25255
122076262	chr12:122076262:A:G	1.4261e-11	-2.56711e-10	-1.15778	7.25664e-08	-2.56711e-10	-1.17876	8.04324e-05	-2.56711e-10	-1.16361
122076462	chr12:122076462:G:A	1.37462e-11	-2.56711e-10	-1.19454	6.82827e-08	-2.56711e-10	-1.2396	7.66553e-05	-2.56711e-10	-1.21171
122076603	chr12:122076603:G:A	2.5293e-11	-0.6803	0.0955233	4.76616e-08	-1.45565	-0.143486	7.16488e-05	-1.26584	-0.0134062
122077069	chr12:122077069:G:C	2.35992e-11	-2.56711e-10	-0.65409	1.12392e-07	-2.56711e-10	-0.741268	0.000130802	-2.56711e-10	-0.677346
122077641	chr12:122077641:ATTTTTC:A	2.65859e-12	-1.89915	-0.938364	1.72536e-08	-1.80132	-0.813925	1.54128e-05	-1.89088	-0.924948
122078268	chr12:122078268:A:G	1.42975e-11	-2.56711e-10	-1.15522	7.03203e-08	-2.56711e-10	-1.2102	7.9464e-05	-2.56711e-10	-1.17572
122078389	chr12:122078389:G:A	1.49765e-11	-2.56711e-10	-1.10882	8.02664e-08	-2.56711e-10	-1.07791	8.59473e-05	-2.56711e-10	-1.09729
122078634	chr12:122078634:A:G	1.61378e-11	-2.56711e-10	-1.03414	8.02753e-08	-2.56711e-10	-1.0778	8.92931e-05	-2.56711e-10	-1.0591
122078886	chr12:122078886:C:T	1.96811e-11	-2.56711e-10	-0.835646	1.08768e-07	-2.56711e-10	-0.774046	0.000116805	-2.56711e-10	-0.790524
122078991	chr12:122078991:G:A	1.05161e-11	-0.646622	-0.815776	1.05929e-08	-1.97243	-1.13064	1.27489e-05	-1.93826	-1.06732
122079288	chr12:122079288:T:C	5.16844e-11	1.31109	-1.18124	9.47863e-07	2.5955	-1.20455	0.000888632	2.4371	-1.19844
122080041	chr12:122080041:T:C	1.42192e-11	-2.56711e-10	-1.16071	7.23704e-08	-2.56711e-10	-1.18146	8.02008e-05	-2.56711e-10	-1.16649
122080155	chr12:122080155:T:C	1.89182e-10	-2.56711e-10	1.42741	8.90899e-07	-2.56711e-10	1.32897	0.00126686	-2.56711e-10	1.59327
122080337	chr12:122080337:A:G	8.1236e-12	-1.72053	-3.18773e-10	6.56486e-08	-1.27894	-3.18773e-10	6.56964e-05	-1.36598	-3.18773e-10
122080482	chr12:122080482:A:T	2.42929e-11	-2.56711e-10	-0.625121	1.1538e-07	-2.56711e-10	-0.715029	0.000134566	-2.56711e-10	-0.64897
122081287	chr12:122081287:G:A	1.27477e-11	-2.56711e-10	-1.26996	6.75437e-08	-2.56711e-10	-1.25048	7.36196e-05	-2.56711e-10	-1.25212
122081564	chr12:122081564:T:C	1.70594e-10	-2.56711e-10	1.32398	8.03938e-07	-2.56711e-10	1.22626	0.0011372	-2.56711e-10	1.48529
122081755	chr12:122081755:A:T	3.01698e-11	-2.56711e-10	-0.408462	1.57692e-07	-2.56711e-10	-0.402615	0.000173088	-2.56711e-10	-0.397225
122082179	chr12:122082179:G:T	1.68843e-11	-0.98892	-3.18773e-10	8.43441e-08	-1.02835	-3.18773e-10	8.38945e-05	-1.12147	-3.18773e-10
122082206	chr12:122082206:C:T	2.06037e-12	-1.94934	-1.14307	1.69298e-08	-1.41645	-1.21774	1.93957e-05	-1.43535	-1.15062
122082669	chr12:122082669:A:G	8.02083e-12	-1.11719	-0.616068	5.36123e-08	-0.854471	-0.62701	6.71778e-05	-0.756756	-0.586929
122082672	chr12:122082672:T:C	2.48735e-11	-2.56711e-10	-0.601501	1.3005e-07	-2.56711e-10	-0.59534	0.000142344	-2.56711e-10	-0.592781
122082729	chr12:122082729:G:A	2.1762e-11	-0.735139	-3.18773e-10	5.58171e-08	-1.44118	-3.18773e-10	6.83467e-05	-1.32643	-3.18773e-10
122083542	chr12:122083542:G:A	1.30747e-11	-2.56711e-10	-1.24463	6.94755e-08	-2.56711e-10	-1.22228	7.57184e-05	-2.56711e-10	-1.22401
122083571	chr12:122083571:T:C	1.88395e-11	-0.206722	-0.672626	1.75906e-07	0.378663	-0.67197	0.00022392	0.494788	-0.634526
122083580	chr12:122083580:A:G	8.36405e-12	-1.69136	-3.18773e-10	3.61381e-08	-1.87591	-3.18773e-10	4.22411e-05	-1.80763	-3.18773e-10
122084056	chr12:122084056:G:A	1.20082e-10	-2.56711e-10	0.972868	5.9007e-07	-2.56711e-10	0.916982	0.000749078	-2.56711e-10	1.06782
122084259	chr12:122084259:C:T	1.12457e-11	-0.412517	-0.982803	1.02081e-07	0.145859	-0.98335	0.000129835	0.272295	-0.957056
122084705	chr12:122084705:C:T	1.50964e-11	-0.148393	-0.952456	1.60461e-07	0.458503	-0.843709	0.000206895	0.643537	-0.862354
122084801	chr12:122084801:G:A	1.2509e-11	-0.335519	-0.953333	1.24583e-07	0.233455	-0.871742	0.000161224	0.406345	-0.874577
122084815	chr12:122084815:T:C	1.75818e-11	-2.56711e-10	-0.948441	1.02586e-07	-2.56711e-10	-0.832562	0.000107129	-2.56711e-10	-0.876992
122085014	chr12:122085014:T:C	1.26844e-11	-2.56711e-10	-1.27493	6.44275e-08	-2.56711e-10	-1.29772	7.12988e-05	-2.56711e-10	-1.28415
122085266	chr12:122085266:AC:A	1.27644e-11	-2.56711e-10	-1.26865	6.77627e-08	-2.56711e-10	-1.24725	7.3772e-05	-2.56711e-10	-1.25005
122085762	chr12:122085762:T:G	1.05498e-11	-0.321926	-1.13727	8.89684e-08	0.211273	-1.18625	0.000107117	0.2736	-1.1507
122085841	chr12:122085841:T:C	1.28736e-10	-2.56711e-10	1.04246	6.06947e-07	-2.56711e-10	0.945182	0.000850361	-2.56711e-10	1.19463
122085895	chr12:122085895:C:T	2.55998e-11	-2.56711e-10	-0.572718	1.24954e-07	-2.56711e-10	-0.635313	0.000143201	-2.56711e-10	-0.586775
122085944	chr12:122085944:C:A	2.00361e-11	-0.261049	-0.556719	2.09489e-07	0.411601	-0.530189	0.000275144	0.543011	-0.476745
122086175	chr12:122086175:C:G	6.15775e-11	-2.56711e-10	0.304993	3.01695e-07	-2.56711e-10	0.246158	0.000392602	-2.56711e-10	0.421769
122086289	chr12:122086289:G:A	8.17017e-12	-1.71481	-3.18773e-10	3.31536e-08	-1.96211	-3.18773e-10	3.67958e-05	-1.94564	-3.18773e-10
122086322	chr12:122086322:GA:G	3.95982e-11	-0.213604	0.0770841	3.41811e-07	0.348583	0.0224172	0.000477196	0.454815	0.162085
122086876	chr12:122086876:A:G	7.42009e-10	1.39734	1.39672	1.18737e-06	0.206081	1.41015	0.00218424	0.619927	1.51807
122086897	chr12:122086897:C:T	1.29914e-11	-2.56711e-10	-1.25102	6.7952e-08	-2.56711e-10	-1.24446	7.38745e-05	-2.56711e-10	-1.24866
122086963	chr12:122086963:A:G	2.42881e-11	0.118795	-0.744111	2.64155e-07	0.739397	-0.626118	0.000349378	0.933684	-0.628556
122086991	chr12:122086991:A:G	5.81416e-11	1.03406	-0.786488	9.54487e-07	2.2358	-0.837884	0.000923654	2.1025	-0.825188
122086996	chr12:122086996:C:T	3.88396e-11	-2.56711e-10	-0.155864	1.92557e-07	-2.56711e-10	-0.202868	0.000240503	-2.56711e-10	-0.0682963
122087021	chr12:122087021:T:C	6.999e-12	-1.86954	-3.18773e-10	4.4722e-08	-1.66279	-3.18773e-10	4.42245e-05	-1.76175	-3.18773e-10
122087073	chr12:122087073:G:A	1.91423e-11	0.0335839	-0.896988	1.94505e-07	0.638074	-0.830875	0.000254393	0.812645	-0.824792
122087632	chr12:122087632:A:G	1.25305e-11	-2.56711e-10	-1.28713	6.4018e-08	-2.56711e-10	-1.30409	7.05907e-05	-2.56711e-10	-1.29413
122087950	chr12:122087950:A:G	4.4438e-11	1.18463	-1.20584	7.93904e-07	2.44031	-1.2266	0.000746316	2.28572	-1.2216
122088009	chr12:122088009:C:T	1.37287e-11	-2.56711e-10	-1.19581	7.38801e-08	-2.56711e-10	-1.16082	8.0195e-05	-2.56711e-10	-1.16657
122088049	chr12:122088049:G:A	1.26471e-11	-2.56711e-10	-1.27788	6.52668e-08	-2.56711e-10	-1.28478	7.10198e-05	-2.56711e-10	-1.28807
122088171	chr12:122088171:C:T	8.06501e-12	-1.72777	-3.18773e-10	5.12218e-08	-1.52709	-3.18773e-10	5.5727e-05	-1.53056	-3.18773e-10
122088381	chr12:122088381:T:A	1.84618e-11	0.111804	-1.0114	1.72307e-07	0.727849	-1.04183	0.000219274	0.839224	-0.999931
122089577	chr12:122089577:A:G	1.23415e-11	-2.56711e-10	-1.30234	6.44556e-08	-2.56711e-10	-1.29728	7.03539e-05	-2.56711e-10	-1.29749
122090080	chr12:122090080:T:C	1.34226e-11	-2.56711e-10	-1.21837	7.19832e-08	-2.56711e-10	-1.18683	7.81838e-05	-2.56711e-10	-1.19197
122090119	chr12:122090119:C:T	1.39818e-11	-2.56711e-10	-1.17755	7.59945e-08	-2.56711e-10	-1.1326	8.22809e-05	-2.56711e-10	-1.14089
122090357	chr12:122090357:T:C	1.76278e-11	-0.409994	-0.535832	3.08913e-08	-1.31892	-0.713862	4.59387e-05	-1.10219	-0.62153
122090369	chr12:122090369:T:C	4.38104e-11	-0.4144	0.378968	3.39215e-07	0.089431	0.273944	0.000494205	0.191143	0.46078
122090502	chr12:122090502:A:G	5.89122e-11	-2.56711e-10	0.260743	3.3599e-07	-2.56711e-10	0.353823	0.000370439	-2.56711e-10	0.363661
122091193	chr12:122091193:G:A	2.43661e-11	-2.56711e-10	-0.622113	1.15632e-07	-2.56711e-10	-0.712848	0.000134928	-2.56711e-10	-0.646287
122091477	chr12:122091477:T:C	2.66012e-11	-0.724468	0.19012	2.31321e-07	-0.265522	0.246069	0.000324059	-0.127832	0.357729
122091642	chr12:122091642:A:C	1.26632e-11	-2.56711e-10	-1.2766	6.70352e-08	-2.56711e-10	-1.25804	7.29898e-05	-2.56711e-10	-1.26071
122092029	chr12:122092029:C:T	1.47676e-11	-2.56711e-10	-1.12287	7.38737e-08	-2.56711e-10	-1.1609	8.19797e-05	-2.56711e-10	-1.14456
122092350	chr12:122092350:T:C	5.69608e-11	-0.141457	0.368517	4.59645e-07	0.40608	0.261116	0.000667171	0.502199	0.44982
122092405	chr12:122092405:G:GT	1.30294e-11	-2.56711e-10	-1.24809	6.63754e-08	-2.56711e-10	-1.26793	7.29966e-05	-2.56711e-10	-1.26062
122092742	chr12:122092742:A:G	3.38896e-12	-1.64581	-0.948971	1.46142e-08	-1.96088	-0.82039	1.40489e-05	-1.97236	-0.936119
122094919	chr12:122094919:G:T	4.61073e-11	-0.15752	0.173186	3.78529e-07	0.394379	0.078656	0.000533058	0.479158	0.248444
122095145	chr12:122095145:TGTGCGGTGTGGTGGTGTGTGTGGTGA:T	2.9358e-12	-1.69437	-1.04395	1.3325e-08	-1.94425	-0.929365	1.2767e-05	-1.97041	-1.03376
122095189	chr12:122095189:G:A	7.16511e-12	-1.84608	-3.18773e-10	4.92991e-08	-1.56535	-3.18773e-10	4.95626e-05	-1.64779	-3.18773e-10
122095342	chr12:122095342:G:C	1.16789e-11	-0.456962	-0.900562	1.05631e-07	0.0522117	-0.855518	0.000137866	0.213496	-0.83824
122095675	chr12:122095675:CCTTTT:C	1.39439e-11	-2.56711e-10	-1.18026	7.52187e-08	-2.56711e-10	-1.14286	8.1603e-05	-2.56711e-10	-1.14916
122095877	chr12:122095877:T:A	6.78923e-12	-1.89997	-3.18773e-10	4.32603e-08	-1.69602	-3.18773e-10	4.96781e-05	-1.64546	-3.18773e-10
122095959	chr12:122095959:G:A	4.63935e-11	-0.256653	0.278508	3.71239e-07	0.277268	0.176318	0.000533837	0.372016	0.357047
122096185	chr12:122096185:G:C	1.47328e-11	-2.56711e-10	-1.12523	8.08292e-08	-2.56711e-10	-1.07092	8.72295e-05	-2.56711e-10	-1.08249
122096235	chr12:122096235:A:G	1.27033e-11	-2.56711e-10	-1.27344	6.45112e-08	-2.56711e-10	-1.29642	7.14174e-05	-2.56711e-10	-1.28249
122096282	chr12:122096282:A:G	3.14874e-11	-0.31581	-0.049907	2.535e-07	0.209168	-0.137063	0.000355269	0.302698	0.0191492
122096925	chr12:122096925:G:A	4.46432e-11	-2.56711e-10	-0.0166021	2.19815e-07	-2.56711e-10	-0.0704705	0.000278226	-2.56711e-10	0.0774069
122096979	chr12:122096979:C:T	6.40947e-12	-1.95753	-3.18773e-10	3.51669e-08	-1.90315	-3.18773e-10	3.61833e-05	-1.96243	-3.18773e-10
122097239	chr12:122097239:C:T	2.411e-11	-2.56711e-10	-0.632677	1.14398e-07	-2.56711e-10	-0.723574	0.000133545	-2.56711e-10	-0.65659
122097279	chr12:122097279:C:T	2.92982e-11	-0.360239	-0.077539	2.35399e-07	0.163098	-0.165076	0.000329493	0.253058	-0.00652965
122097676	chr12:122097676:G:GT	4.81118e-11	-2.56711e-10	0.0582243	3.02609e-07	-2.56711e-10	0.249183	0.000326625	-2.56711e-10	0.237784
122097891	chr12:122097891:G:C	5.888e-11	-2.56711e-10	0.260198	2.87884e-07	-2.56711e-10	0.199299	0.000370391	-2.56711e-10	0.363531
122097946	chr12:122097946:T:C	2.95307e-11	-0.381777	-0.0480964	2.35832e-07	0.137743	-0.137883	0.000330492	0.225962	0.023592
122097982	chr12:122097982:T:C	1.50102e-11	-2.56711e-10	-1.10658	8.25454e-08	-2.56711e-10	-1.04991	8.90358e-05	-2.56711e-10	-1.06199
122098980	chr12:122098980:G:A	2.77983e-12	-1.6565	-1.13641	1.22064e-08	-1.95844	-1.00286	1.17888e-05	-1.97257	-1.11131
122099252	chr12:122099252:A:G	1.23881e-11	-2.56711e-10	-1.29857	6.4332e-08	-2.56711e-10	-1.2992	7.00646e-05	-2.56711e-10	-1.30161
122100518	chr12:122100518:T:C	1.60178e-11	-2.56711e-10	-1.0416	8.99474e-08	-2.56711e-10	-0.964033	9.31345e-05	-2.56711e-10	-1.01698
122101037	chr12:122101037:TTATAA:T	1.25649e-11	-2.56711e-10	-1.2844	6.41148e-08	-2.56711e-10	-1.30258	7.07505e-05	-2.56711e-10	-1.29187
122101106	chr12:122101106:C:T	1.36225e-11	-2.56711e-10	-1.20358	7.32503e-08	-2.56711e-10	-1.16938	7.95042e-05	-2.56711e-10	-1.17522
122101374	chr12:122101374:A:G	1.25062e-11	-2.56711e-10	-1.28908	6.60562e-08	-2.56711e-10	-1.27275	7.17926e-05	-2.56711e-10	-1.27725
122101554	chr12:122101554:ATTTATTTATTTAT:A	2.32491e-11	-2.56711e-10	-0.669037	1.30947e-07	-2.56711e-10	-0.588468	0.000139028	-2.56711e-10	-0.61635
122101605	chr12:122101605:G:A	1.26324e-11	-2.56711e-10	-1.27904	6.47995e-08	-2.56711e-10	-1.29196	7.13067e-05	-2.56711e-10	-1.28404
122101641	chr12:122101641:C:T	1.23057e-11	-2.56711e-10	-1.30524	6.42857e-08	-2.56711e-10	-1.29992	6.99897e-05	-2.56711e-10	-1.30268
122101674	chr12:122101674:A:G	1.71678e-11	-0.456232	-0.516035	3.08985e-08	-1.33975	-0.692795	4.57805e-05	-1.12698	-0.600194
122101732	chr12:122101732:C:CT	1.40257e-11	-2.56711e-10	-1.17441	7.05788e-08	-2.56711e-10	-1.20653	7.81173e-05	-2.56711e-10	-1.19282
122101733	chr12:122101733:A:C	1.4005e-11	-2.56711e-10	-1.17589	7.04871e-08	-2.56711e-10	-1.20783	7.801e-05	-2.56711e-10	-1.19419
122101778	chr12:122101778:A:G	1.32347e-11	-2.56711e-10	-1.23246	7.07752e-08	-2.56711e-10	-1.20375	7.67101e-05	-2.56711e-10	-1.21099
122101858	chr12:122101858:C:T	1.31489e-10	0.942866	0.120755	2.11386e-07	-0.156964	0.0473888	0.000362064	0.193089	0.147704
122102231	chr12:122102231:C:G	1.23932e-11	-2.56711e-10	-1.29816	6.48926e-08	-2.56711e-10	-1.29052	7.06721e-05	-2.56711e-10	-1.29298
122102413	chr12:122102413:G:C	1.22651e-11	-2.56711e-10	-1.30855	6.36691e-08	-2.56711e-10	-1.30956	6.95248e-05	-2.56711e-10	-1.30934
122102430	chr12:122102430:A:T	2.71802e-11	-0.417176	-0.0956405	2.16197e-07	0.0967259	-0.183794	0.000302317	0.185529	-0.0250818
122102645	chr12:122102645:T:C	2.14644e-11	-2.56711e-10	-0.748906	1.19852e-07	-2.56711e-10	-0.677003	0.000125869	-2.56711e-10	-0.715787
122102958	chr12:122102958:T:G	1.30994e-11	-2.56711e-10	-1.24274	6.71214e-08	-2.56711e-10	-1.25676	7.40337e-05	-2.56711e-10	-1.24651
122103054	chr12:122103054:A:G	2.06328e-12	-1.78573	-1.30528	9.43081e-09	-1.91177	-1.30751	9.94604e-06	-1.95374	-1.30011
122103130	chr12:122103130:A:G	2.93183e-11	-0.294514	-0.142578	2.37269e-07	0.23551	-0.229573	0.000331727	0.326547	-0.0732634
122103211	chr12:122103211:T:G	1.71966e-11	-0.970591	-3.18773e-10	9.97918e-08	-0.860173	-3.18773e-10	0.000114245	-0.812681	-3.18773e-10
122103246	chr12:122103246:G:A	3.26521e-11	-0.172273	-0.157123	2.68517e-07	0.374624	-0.244968	0.00037701	0.469986	-0.0887409
122103693	chr12:122103693:TA:T	7.01468e-12	-1.8673	-3.18773e-10	5.48068e-08	-1.45945	-3.18773e-10	6.08913e-05	-1.44194	-3.18773e-10
122103776	chr12:122103776:G:A	6.9509e-12	-1.87643	-3.18773e-10	4.41341e-08	-1.67603	-3.18773e-10	4.76407e-05	-1.68734	-3.18773e-10
122103844	chr12:122103844:T:G	2.31744e-11	-0.408666	-0.263591	1.83621e-07	0.0948681	-0.345255	0.000255011	0.1864	-0.19612
122104194	chr12:122104194:A:ACAAGTGTACT	1.33287e-11	-2.56711e-10	-1.22539	6.9953e-08	-2.56711e-10	-1.21543	7.63107e-05	-2.56711e-10	-1.21621
122104681	chr12:122104681:G:A	1.27272e-11	-2.56711e-10	-1.27156	6.45816e-08	-2.56711e-10	-1.29533	7.15279e-05	-2.56711e-10	-1.28094
122104715	chr12:122104715:G:T	1.24745e-11	-2.56711e-10	-1.29162	6.42169e-08	-2.56711e-10	-1.30099	7.05022e-05	-2.56711e-10	-1.29538
122104736	chr12:122104736:C:T	1.04875e-11	-1.46512	-3.18773e-10	3.28706e-08	-1.97068	-3.18773e-10	3.58221e-05	-1.97246	-3.18773e-10
122104807	chr12:122104807:C:T	3.27468e-11	-0.267015	-0.0594829	2.65714e-07	0.269352	-0.15019	0.000373312	0.359679	0.0117081
122104848	chr12:122104848:A:G	2.04652e-12	-1.8066	-1.29257	9.64855e-09	-1.89918	-1.29727	1.01878e-05	-1.94653	-1.28331
122105278	chr12:122105278:G:C	1.83744e-11	-0.0524831	-0.851864	1.89626e-07	0.523539	-0.741745	0.000251992	0.724543	-0.746174
122105628	chr12:122105628:C:T	7.43053e-12	-1.80971	-3.18773e-10	4.91962e-08	-1.56744	-3.18773e-10	4.79463e-05	-1.68095	-3.18773e-10
122105633	chr12:122105633:G:A	1.78866e-11	-2.56711e-10	-0.931251	1.00882e-07	-2.56711e-10	-0.849303	0.000104085	-2.56711e-10	-0.905824
122105791	chr12:122105791:A:C	5.39274e-11	-2.56711e-10	0.172334	2.63704e-07	-2.56711e-10	0.111568	0.000338177	-2.56711e-10	0.272542
122105918	chr12:122105918:G:T	4.37132e-11	-0.286554	0.2489	3.47813e-07	0.240789	0.147616	0.000497408	0.332048	0.326336
122105956	chr12:122105956:A:C	1.37274e-11	-2.56711e-10	-1.19591	7.09384e-08	-2.56711e-10	-1.20145	7.71833e-05	-2.56711e-10	-1.20484
122106016	chr12:122106016:T:C	3.102e-11	-0.379874	-0.000798577	2.46096e-07	0.135951	-0.0934884	0.000346206	0.224349	0.0716574
122106582	chr12:122106582:G:A	2.82146e-11	-2.56711e-10	-0.475464	1.64766e-07	-2.56711e-10	-0.358733	0.000176267	-2.56711e-10	-0.379025
122106754	chr12:122106754:T:A	4.13175e-11	-0.278653	0.184635	3.2688e-07	0.240294	0.08604	0.000467078	0.33503	0.260438
122106819	chr12:122106819:C:A	2.16614e-11	-2.56711e-10	-0.739774	1.21467e-07	-2.56711e-10	-0.663615	0.000129086	-2.56711e-10	-0.690549
122106984	chr12:122106984:G:A	6.90174e-12	-1.88353	-3.18773e-10	3.41563e-08	-1.93231	-3.18773e-10	3.6739e-05	-1.94719	-3.18773e-10
122107204	chr12:122107204:T:C	1.22284e-11	-0.669779	-0.641768	2.4183e-08	-1.47513	-0.802481	3.48238e-05	-1.28152	-0.719202
122107556	chr12:122107556:C:G	4.45845e-11	1.11548	-1.1334	7.50885e-07	2.32156	-1.16357	0.000720529	2.1823	-1.15334
122108140	chr12:122108140:C:T	1.2366e-11	-2.56711e-10	-1.30035	6.38599e-08	-2.56711e-10	-1.30657	6.99688e-05	-2.56711e-10	-1.30298
122108495	chr12:122108495:C:T	1.30237e-11	-0.368906	-0.879626	1.22955e-07	0.158722	-0.810159	0.000161834	0.340905	-0.80536
122109384	chr12:122109384:A:C	1.28695e-11	-2.56711e-10	-1.26044	6.99228e-08	-2.56711e-10	-1.21587	7.48335e-05	-2.56711e-10	-1.23576
122109486	chr12:122109486:A:G	3.21905e-12	-1.71776	-0.92846	1.528e-08	-1.94148	-0.79523	1.43699e-05	-1.96974	-0.916147
122109702	chr12:122109702:T:C	3.04907e-11	-0.391521	-0.00636074	2.41169e-07	0.121422	-0.0991805	0.000338997	0.209069	0.0658945
122110026	chr12:122110026:T:C	3.02846e-11	-2.56711e-10	-0.404666	1.72706e-07	-2.56711e-10	-0.311667	0.000179402	-2.56711e-10	-0.361398
122110544	chr12:122110544:C:T	9.16253e-12	-1.60018	-3.18773e-10	3.56049e-08	-1.89078	-3.18773e-10	3.80237e-05	-1.91282	-3.18773e-10
122110844	chr12:122110844:A:G	1.24139e-11	-2.56711e-10	-1.29649	6.40087e-08	-2.56711e-10	-1.30424	7.01946e-05	-2.56711e-10	-1.29976
122110847	chr12:122110847:G:A	1.24903e-11	-2.56711e-10	-1.29035	6.42754e-08	-2.56711e-10	-1.30008	7.05772e-05	-2.56711e-10	-1.29432
122111071	chr12:122111071:T:C	2.72685e-11	-0.633662	0.124091	1.69066e-07	-0.365432	0.032463	0.000250684	-0.226039	0.199202
122111601	chr12:122111601:C:T	4.20244e-11	-0.458488	0.381434	3.23637e-07	0.0415388	0.274825	0.000470743	0.140367	0.462918
122112136	chr12:122112136:T:C	1.39043e-11	-2.56711e-10	-1.1831	7.62247e-08	-2.56711e-10	-1.12957	8.00864e-05	-2.56711e-10	-1.16792
122113366	chr12:122113366:C:G	1.30865e-11	-2.56711e-10	-1.24373	6.66222e-08	-2.56711e-10	-1.26422	7.32895e-05	-2.56711e-10	-1.25661
122113513	chr12:122113513:C:T	1.31948e-11	-0.316625	-0.918856	1.27231e-07	0.235215	-0.852471	0.000166065	0.409625	-0.84827
122113798	chr12:122113798:C:T	3.14097e-11	-0.629078	0.26089	2.80935e-07	-0.137694	0.312558	0.000391866	-0.00967165	0.429565
122114047	chr12:122114047:A:G	8.69449e-11	-0.243607	0.893577	6.75525e-07	0.273098	0.779133	0.00100615	0.374854	0.988007
122114291	chr12:122114291:C:A	2.26702e-11	-2.56711e-10	-0.694251	1.08232e-07	-2.56711e-10	-0.778985	0.000125686	-2.56711e-10	-0.717243
122114394	chr12:122114394:T:C	3.07854e-11	-0.438252	0.049988	2.46619e-07	0.0885597	-0.0439723	0.000347034	0.174598	0.123799
122114473	chr12:122114473:A:G	1.8528e-11	-1.15829	0.262265	2.60394e-08	-1.93639	-0.267259	3.14458e-05	-1.9725	-0.130259
122114495	chr12:122114495:T:C	4.62928e-11	-0.344642	0.364324	3.70424e-07	0.191744	0.259644	0.000531853	0.281007	0.444333
122114668	chr12:122114668:C:T	6.61951e-11	-2.56711e-10	0.377302	4.26791e-07	-2.56711e-10	0.593035	0.000457488	-2.56711e-10	0.574722
122114814	chr12:122114814:C:T	3.53317e-11	-0.327285	0.0767608	2.86368e-07	0.210382	-0.0163622	0.000405688	0.302553	0.152002
122115006	chr12:122115006:C:G	1.28265e-11	-2.56711e-10	-1.26379	6.96058e-08	-2.56711e-10	-1.22041	7.45262e-05	-2.56711e-10	-1.23988
122115287	chr12:122115287:C:A	2.74236e-11	-0.45406	-0.049838	2.20256e-07	0.0707167	-0.139185	0.000307234	0.154967	0.0216169
122115294	chr12:122115294:A:G	1.29731e-11	-2.56711e-10	-1.25243	7.0706e-08	-2.56711e-10	-1.20473	7.55685e-05	-2.56711e-10	-1.22599
122115309	chr12:122115309:T:C	3.01547e-11	-0.41162	0.0026574	2.43071e-07	0.117783	-0.0876879	0.000341287	0.204844	0.0768514
122115388	chr12:122115388:G:T	5.96276e-11	-2.56711e-10	0.272814	3.83702e-07	-2.56711e-10	0.486608	0.000411021	-2.56711e-10	0.467617
122115416	chr12:122115416:C:T	1.22512e-11	-2.56711e-10	-1.30968	6.37418e-08	-2.56711e-10	-1.30842	6.95113e-05	-2.56711e-10	-1.30954
122115536	chr12:122115536:G:C	1.82861e-11	-2.56711e-10	-0.909166	9.1411e-08	-2.56711e-10	-0.947893	0.00010918	-2.56711e-10	-0.858029
122115966	chr12:122115966:A:G	5.74826e-11	-0.445344	0.681522	4.50442e-07	0.0771837	0.569786	0.000652493	0.157504	0.772268
122116019	chr12:122116019:C:A	9.13861e-12	-1.00609	-0.596705	1.254e-08	-1.94333	-0.991012	1.44683e-05	-1.97154	-0.907524
122116256	chr12:122116256:A:T	4.71941e-11	-0.385705	0.424671	3.74651e-07	0.146585	0.316152	0.000540148	0.234045	0.506771
122116742	chr12:122116742:A:G	3.63848e-11	-0.218229	-0.00292513	3.01295e-07	0.340623	-0.0957904	0.000420679	0.421451	0.0693918
122117103	chr12:122117103:C:T	2.02792e-11	-2.56711e-10	-0.805707	1.12683e-07	-2.56711e-10	-0.738678	0.000118758	-2.56711e-10	-0.773941
122117181	chr12:122117181:G:A	3.98981e-11	-2.56711e-10	-0.128976	2.21417e-07	-2.56711e-10	-0.0632099	0.000238667	-2.56711e-10	-0.0759586
122117380	chr12:122117380:A:G	2.31966e-11	-2.56711e-10	-0.671299	1.30173e-07	-2.56711e-10	-0.594395	0.000136613	-2.56711e-10	-0.633875
122117758	chr12:122117758:G:A	2.51067e-11	-0.533827	-0.0583424	1.9951e-07	-0.00737082	-0.160024	0.000279107	0.0726863	0.00788256
122118395	chr12:122118395:A:G	1.25092e-11	-2.56711e-10	-1.28884	6.7101e-08	-2.56711e-10	-1.25706	7.21866e-05	-2.56711e-10	-1.27177
122118576	chr12:122118576:A:G	3.62899e-11	-0.174788	-0.0489761	3.03008e-07	0.391799	-0.141299	0.000422013	0.471934	0.0220743
122118779	chr12:122118779:C:T	3.29849e-11	-0.205916	-0.113337	2.75524e-07	0.358633	-0.203215	0.00038172	0.43769	-0.04403
122118967	chr12:122118967:C:G	5.30703e-11	-2.56711e-10	0.156313	3.35213e-07	-2.56711e-10	0.351507	0.000362771	-2.56711e-10	0.342744
122118993	chr12:122118993:C:T	1.71991e-11	-2.56711e-10	-0.970449	9.3941e-08	-2.56711e-10	-0.920592	0.000101515	-2.56711e-10	-0.930816
122119016	chr12:122119016:A:T	1.12697e-11	-1.39319	-3.18773e-10	5.3866e-08	-1.47676	-3.18773e-10	5.15137e-05	-1.60918	-3.18773e-10
122119034	chr12:122119034:C:T	3.59797e-11	-0.191048	-0.0413002	2.99255e-07	0.370377	-0.13234	0.000416937	0.451182	0.030726
122119190	chr12:122119190:AAAACAAAAC:A	1.24954e-11	-2.56711e-10	-1.28994	6.39311e-08	-2.56711e-10	-1.30545	7.04006e-05	-2.56711e-10	-1.29683
122119315	chr12:122119315:G:A	5.57926e-11	-0.100344	0.306681	4.62892e-07	0.47305	0.201184	0.000660594	0.556255	0.385857
122119342	chr12:122119342:T:A	1.36423e-11	-2.56711e-10	-1.20213	7.22298e-08	-2.56711e-10	-1.18341	7.89802e-05	-2.56711e-10	-1.18183
122119431	chr12:122119431:G:A	2.39181e-11	-2.56711e-10	-0.640668	1.13965e-07	-2.56711e-10	-0.727369	0.000132355	-2.56711e-10	-0.665544
122119548	chr12:122119548:C:T	5.65069e-11	-2.56711e-10	0.219059	3.59454e-07	-2.56711e-10	0.421326	0.000387501	-2.56711e-10	0.408691
122119552	chr12:122119552:C:T	2.0008e-11	-2.56711e-10	-0.819171	1.14065e-07	-2.56711e-10	-0.726488	0.000116775	-2.56711e-10	-0.790779
122119565	chr12:122119565:G:A	3.16801e-11	-0.242023	-0.117593	2.64187e-07	0.316482	-0.203083	0.000364862	0.395986	-0.047495
122119613	chr12:122119613:G:C	3.69519e-11	-0.196666	-0.00902046	3.06819e-07	0.364923	-0.101925	0.00042843	0.445981	0.0631197
122119681	chr12:122119681:G:A	5.90262e-11	-2.56711e-10	0.262677	3.79334e-07	-2.56711e-10	0.475159	0.00040575	-2.56711e-10	0.454709
122119686	chr12:122119686:T:C	3.79756e-11	-0.15362	-0.0247412	3.18087e-07	0.416512	-0.117445	0.000444128	0.498117	0.0469685
122119690	chr12:122119690:G:A	1.37565e-11	-2.56711e-10	-1.1938	7.06992e-08	-2.56711e-10	-1.20482	7.7204e-05	-2.56711e-10	-1.20458
122120402	chr12:122120402:T:C	1.68006e-11	-2.56711e-10	-0.99389	8.33065e-08	-2.56711e-10	-1.04073	9.28576e-05	-2.56711e-10	-1.01996
122120600	chr12:122120600:A:G	2.57683e-11	-2.56711e-10	-0.566158	1.46312e-07	-2.56711e-10	-0.477514	0.000152396	-2.56711e-10	-0.524545
122120750	chr12:122120750:G:A	6.31428e-12	-1.97249	-3.18773e-10	3.44163e-08	-1.92473	-3.18773e-10	3.61729e-05	-1.96272	-3.18773e-10
122120918	chr12:122120918:T:C	1.30833e-11	-2.56711e-10	-1.24397	6.84821e-08	-2.56711e-10	-1.23669	7.44008e-05	-2.56711e-10	-1.24156
122121140	chr12:122121140:G:T	1.45318e-11	-2.56711e-10	-1.13896	7.26171e-08	-2.56711e-10	-1.17806	8.06848e-05	-2.56711e-10	-1.16048
122121157	chr12:122121157:A:G	3.23226e-11	-0.362698	0.0231616	2.61467e-07	0.174449	-0.0713974	0.000368505	0.262367	0.0960595
122121299	chr12:122121299:T:C	7.51154e-11	0.421502	0.0822195	6.79835e-07	1.0764	-0.0178058	0.000964333	1.16739	0.153019
122121376	chr12:122121376:C:T	3.21859e-12	-1.88603	-0.760329	5.22268e-08	-0.830136	-0.677526	4.71615e-05	-1.06835	-0.629099
122121402	chr12:122121402:G:A	2.5082e-12	-1.82264	-1.0731	1.47618e-08	-1.88069	-0.890527	1.3077e-05	-1.9445	-1.03567
122121629	chr12:122121629:A:G	1.44298e-11	-0.635277	-0.510731	2.76724e-08	-1.45451	-0.688311	4.05284e-05	-1.25364	-0.595384
122122049	chr12:122122049:A:G	3.13022e-11	-0.374426	0.00281153	2.53384e-07	0.162886	-0.0912385	0.00035634	0.249388	0.0754689
122122050	chr12:122122050:C:CCTT	3.11171e-11	-0.382356	0.0048093	2.51619e-07	0.15397	-0.0893136	0.000353635	0.239717	0.0775212
122122115	chr12:122122115:G:A	3.15676e-11	-0.379564	0.0163909	2.54949e-07	0.156214	-0.0784101	0.000358877	0.24256	0.0893913
122122212	chr12:122122212:A:G	3.1472e-11	-0.378874	0.0126675	2.54401e-07	0.15679	-0.0811376	0.000357786	0.24339	0.0855174
122122340	chr12:122122340:C:T	1.22557e-11	-2.56711e-10	-1.30931	6.36615e-08	-2.56711e-10	-1.30968	6.95023e-05	-2.56711e-10	-1.30967
122122368	chr12:122122368:G:T	1.52679e-11	-0.649451	-0.440101	2.92311e-08	-1.46144	-0.626587	4.29185e-05	-1.26418	-0.527545
122122370	chr12:122122370:A:T	7.48696e-11	-2.56711e-10	0.500444	4.85098e-07	-2.56711e-10	0.721092	0.000521972	-2.56711e-10	0.706587
122122516	chr12:122122516:A:G	2.30964e-11	-0.535638	-0.139989	2.03326e-07	-0.0279063	-0.120541	0.000283145	0.0995658	-0.00463486
122122565	chr12:122122565:A:G	1.30291e-11	-0.67512	-0.572998	2.55585e-08	-1.47895	-0.743342	3.70932e-05	-1.28338	-0.654215
122122635	chr12:122122635:A:G	3.06663e-11	-0.352391	-0.0397485	2.49528e-07	0.187849	-0.131535	0.000350207	0.275639	0.031858
122122834	chr12:122122834:A:G	5.48659e-11	0.18232	0.00726734	4.62452e-07	0.760634	-0.087351	0.000644021	0.836684	0.0800193
122122971	chr12:122122971:C:T	3.93796e-12	-1.9177	-0.526941	2.52004e-08	-1.77168	-0.464719	2.72617e-05	-1.8546	-0.390945
122123404	chr12:122123404:G:A	1.80825e-12	-1.93175	-1.29119	1.65558e-08	-1.40209	-1.25444	1.67572e-05	-1.44274	-1.28946
122123517	chr12:122123517:C:T	3.01287e-12	-1.92636	-0.786052	4.06988e-08	-1.03937	-0.717693	3.82331e-05	-1.24313	-0.664197
122123596	chr12:122123596:G:A	1.44403e-11	-2.56711e-10	-1.14528	7.23425e-08	-2.56711e-10	-1.18185	8.03031e-05	-2.56711e-10	-1.16522
122123608	chr12:122123608:G:A	3.13283e-11	-0.45809	0.0873068	2.48845e-07	0.0678001	-0.0142306	0.000350714	0.150603	0.158339
122123955	chr12:122123955:T:C	2.45597e-11	-0.462214	-0.151982	1.9739e-07	0.0620516	-0.24013	0.000272868	0.143347	-0.0853854
122124089	chr12:122124089:A:G	4.94837e-11	-0.313485	0.399825	3.96658e-07	0.229328	0.290488	0.000572923	0.31849	0.481233
122124531	chr12:122124531:C:T	4.29343e-11	-2.56711e-10	-0.0556325	2.11863e-07	-2.56711e-10	-0.107318	0.000267343	-2.56711e-10	0.0375038
122124584	chr12:122124584:C:T	1.41408e-11	-0.216641	-0.9496	1.38063e-07	0.350238	-0.885788	0.000180855	0.528745	-0.882079
122125035	chr12:122125035:G:A	3.27628e-11	-0.514283	0.188273	2.97955e-07	-0.00422201	0.237906	0.000412907	0.117	0.355194
122125237	chr12:122125237:C:T	2.27958e-11	-2.56711e-10	-0.68873	1.31237e-07	-2.56711e-10	-0.586253	0.000140196	-2.56711e-10	-0.607988
122125472	chr12:122125472:C:A	3.82267e-11	-0.182456	0.0106855	3.18585e-07	0.38408	-0.0834487	0.000445287	0.464388	0.0833038
122125581	chr12:122125581:C:T	1.35125e-11	-2.56711e-10	-1.21169	7.25964e-08	-2.56711e-10	-1.17834	7.87702e-05	-2.56711e-10	-1.18449
122125738	chr12:122125738:G:A	1.23173e-11	-2.56711e-10	-1.3043	6.37246e-08	-2.56711e-10	-1.30869	6.97417e-05	-2.56711e-10	-1.30623
122126046	chr12:122126046:A:T	4.22318e-12	-1.9193	-0.455415	2.72875e-08	-1.76527	-0.391559	2.95888e-05	-1.85049	-0.313137
122126059	chr12:122126059:C:T	1.29741e-11	-2.56711e-10	-1.25235	6.6166e-08	-2.56711e-10	-1.27109	7.27252e-05	-2.56711e-10	-1.26434
122126362	chr12:122126362:G:A	3.51788e-11	-0.211164	-0.0436972	2.92252e-07	0.350456	-0.136099	0.000407136	0.430661	0.0274579
122126457	chr12:122126457:A:T	4.08918e-12	-1.92196	-0.485003	2.66189e-08	-1.75953	-0.422111	2.87896e-05	-1.8459	-0.345117
122126553	chr12:122126553:A:G	3.58623e-11	-0.192808	-0.0428081	2.99239e-07	0.372952	-0.134968	0.000416255	0.451821	0.0284482
122126603	chr12:122126603:G:A	1.54319e-11	-2.56711e-10	-1.07887	7.69134e-08	-2.56711e-10	-1.12058	8.55275e-05	-2.56711e-10	-1.10219
122126653	chr12:122126653:G:T	3.59104e-11	-0.207365	-0.026913	2.98297e-07	0.354688	-0.119858	0.000416042	0.434963	0.0447953
122127053	chr12:122127053:C:T	3.76947e-11	-0.132761	-0.053024	3.17152e-07	0.441032	-0.14491	0.000444185	0.527205	0.0180082
122127073	chr12:122127073:A:G	1.60838e-11	-0.371026	-0.666463	2.83819e-08	-1.29179	-0.825717	4.2109e-05	-1.06898	-0.741783
122127094	chr12:122127094:C:T	1.81502e-11	-0.323351	-0.593269	3.13369e-08	-1.25738	-0.761077	4.68533e-05	-1.03118	-0.672825
122127138	chr12:122127138:G:A	1.26193e-11	-2.56711e-10	-1.28008	6.42615e-08	-2.56711e-10	-1.3003	7.09883e-05	-2.56711e-10	-1.28851
122127387	chr12:122127387:C:T	2.29346e-11	-0.682658	-3.18773e-10	5.77429e-08	-1.40726	-3.18773e-10	7.28037e-05	-1.26326	-3.18773e-10
122127531	chr12:122127531:A:T	6.56074e-11	-2.56711e-10	0.368384	4.21278e-07	-2.56711e-10	0.580033	0.000453979	-2.56711e-10	0.567023
122127599	chr12:122127599:T:C	3.69846e-11	-0.17992	-0.0248829	3.08496e-07	0.386401	-0.11795	0.000430695	0.467497	0.0468747
122127778	chr12:122127778:G:A	3.08978e-11	-0.500685	0.116067	2.82235e-07	0.0135078	0.165975	0.000390364	0.136785	0.279266
122127803	chr12:122127803:G:T	3.59538e-11	-0.195288	-0.0377829	2.99303e-07	0.368622	-0.130425	0.000417343	0.449212	0.0336682
122128088	chr12:122128088:G:A	3.41607e-11	-0.201363	-0.082866	2.84613e-07	0.363322	-0.175452	0.000395957	0.443269	-0.0129907
122128645	chr12:122128645:C:G	7.26156e-12	-1.83271	-3.18773e-10	3.64788e-08	-1.86653	-3.18773e-10	3.8169e-05	-1.909	-3.18773e-10
122128693	chr12:122128693:C:T	1.47047e-11	-2.56711e-10	-1.12713	7.52511e-08	-2.56711e-10	-1.14243	8.21112e-05	-2.56711e-10	-1.14295
122128731	chr12:122128731:C:T	3.37343e-11	-0.216277	-0.0805129	2.81165e-07	0.345872	-0.170187	0.000389154	0.423896	-0.0109487
122128765	chr12:122128765:C:A	3.98227e-11	1.0029	-1.13377	6.61487e-07	2.19515	-1.16392	0.000634559	2.0556	-1.1537
122128993	chr12:122128993:T:C	3.12764e-11	-0.561762	0.189323	2.82569e-07	-0.0597909	0.240454	0.000391818	0.0634837	0.356286
122129052	chr12:122129052:A:G	1.45633e-11	-0.737861	-0.398935	3.14286e-08	-1.51703	-0.498513	4.54089e-05	-1.31424	-0.421084
122129396	chr12:122129396:C:T	1.30054e-11	-2.56711e-10	-1.24994	6.64615e-08	-2.56711e-10	-1.26664	7.3112e-05	-2.56711e-10	-1.25904
122129513	chr12:122129513:G:T	1.29722e-11	-0.0136195	-1.23888	1.60637e-07	0.873003	-1.25711	0.000181242	0.884955	-1.23615
122129662	chr12:122129662:CT:C	1.58015e-11	-0.343923	-0.711276	1.0357e-07	-0.0207257	-0.802284	0.000145631	0.146454	-0.716404
122129889	chr12:122129889:C:T	1.35529e-11	-2.56711e-10	-1.2087	7.31561e-08	-2.56711e-10	-1.17066	7.88789e-05	-2.56711e-10	-1.18311
122130239	chr12:122130239:T:G	1.58914e-11	-2.56711e-10	-1.04953	7.91861e-08	-2.56711e-10	-1.09146	8.78948e-05	-2.56711e-10	-1.07489
122130311	chr12:122130311:T:C	2.68072e-11	-2.56711e-10	-0.526635	1.25639e-07	-2.56711e-10	-0.629847	0.000147451	-2.56711e-10	-0.557531
122130441	chr12:122130441:G:A	8.2171e-11	-2.56711e-10	0.593498	5.36376e-07	-2.56711e-10	0.821576	0.000574471	-2.56711e-10	0.802422
122130968	chr12:122130968:C:G	2.36933e-11	-0.330765	-0.319347	2.68959e-07	0.230342	-0.0990432	0.000353865	0.407406	-0.089519
122131044	chr12:122131044:G:A	1.23971e-11	-2.56711e-10	-1.29784	6.39566e-08	-2.56711e-10	-1.30505	7.01223e-05	-2.56711e-10	-1.30079
122131394	chr12:122131394:C:T	1.27995e-11	-2.56711e-10	-1.26589	6.5317e-08	-2.56711e-10	-1.28401	7.17962e-05	-2.56711e-10	-1.2772
122131417	chr12:122131417:G:T	2.42051e-11	-0.854698	0.225958	1.68379e-07	-0.465904	0.12886	0.000238126	-0.384063	0.305836
122131552	chr12:122131552:C:T	2.04667e-11	-0.731377	-0.0651292	1.49005e-07	-0.317107	-0.142172	0.000207045	-0.227614	0.0095241
122131693	chr12:122131693:T:C	1.60079e-11	-0.572106	-0.470116	2.98142e-08	-1.41688	-0.651395	4.40148e-05	-1.21031	-0.556189
122131739	chr12:122131739:G:A	1.99847e-11	-0.892277	0.0719394	1.38723e-07	-0.506481	-0.0242956	0.000194835	-0.423888	0.145015
122132212	chr12:122132212:G:A	1.40693e-11	-0.832328	-0.338984	1.00544e-07	-0.43447	-0.418196	0.000138246	-0.3443	-0.277691
122132768	chr12:122132768:TG:T	2.01523e-11	-0.838599	0.0266138	1.41354e-07	-0.444654	-0.0673371	0.000198476	-0.35973	0.0993704
122133011	chr12:122133011:C:G	5.79517e-11	-2.56711e-10	0.244306	2.83545e-07	-2.56711e-10	0.184113	0.000364307	-2.56711e-10	0.34697
122133495	chr12:122133495:G:A	2.12462e-11	-0.759126	-3.18773e-10	5.67784e-08	-1.4241	-3.18773e-10	7.09826e-05	-1.28859	-3.18773e-10
122133697	chr12:122133697:C:T	1.30477e-11	-2.56711e-10	-1.24669	6.57342e-08	-2.56711e-10	-1.27764	7.31161e-05	-2.56711e-10	-1.25898
122134019	chr12:122134019:T:TC	8.43644e-12	-1.68274	-3.18773e-10	3.30567e-08	-1.96504	-3.18773e-10	3.59096e-05	-1.97002	-3.18773e-10
122134264	chr12:122134264:G:A	2.37519e-11	-2.56711e-10	-0.647641	1.12681e-07	-2.56711e-10	-0.738698	0.000131534	-2.56711e-10	-0.671762
122134304	chr12:122134304:CCTT:C	2.10852e-11	-2.56711e-10	-0.766733	1.17866e-07	-2.56711e-10	-0.693707	0.00012555	-2.56711e-10	-0.718324
122134419	chr12:122134419:T:C	5.04043e-11	-0.52983	0.634602	3.59006e-07	-0.0968731	0.516953	0.000533229	0.00791229	0.720011
122134767	chr12:122134767:C:T	1.54037e-11	-2.56711e-10	-1.0807	7.6646e-08	-2.56711e-10	-1.12406	8.5379e-05	-2.56711e-10	-1.10393
122134850	chr12:122134850:C:T	6.04342e-11	-0.416952	0.703204	5.5927e-07	0.105268	0.758106	0.000807649	0.248342	0.894758
122135700	chr12:122135700:C:T	1.38531e-11	-2.56711e-10	-1.18679	7.06656e-08	-2.56711e-10	-1.2053	7.82208e-05	-2.56711e-10	-1.19149
122136142	chr12:122136142:A:G	7.51884e-11	-2.56711e-10	0.504692	4.87651e-07	-2.56711e-10	0.726342	0.000524031	-2.56711e-10	0.710524
122136387	chr12:122136387:T:TA	3.37568e-12	-1.77483	-0.823881	1.8912e-08	-1.80373	-0.719727	1.81878e-05	-1.86448	-0.785796
122136841	chr12:122136841:G:A	1.89485e-11	-2.56711e-10	-0.873579	9.42534e-08	-2.56711e-10	-0.917271	0.000104079	-2.56711e-10	-0.905873
122137116	chr12:122137116:A:G	1.47172e-11	-2.56711e-10	-1.12629	8.11362e-08	-2.56711e-10	-1.06713	8.50023e-05	-2.56711e-10	-1.10835
122137145	chr12:122137145:T:G	7.33987e-11	-2.56711e-10	0.480603	4.74794e-07	-2.56711e-10	0.699622	0.000511177	-2.56711e-10	0.685689
122137441	chr12:122137441:G:A	8.345e-11	-2.56711e-10	0.608943	5.4567e-07	-2.56711e-10	0.838755	0.000584557	-2.56711e-10	0.819826
122138090	chr12:122138090:C:T	6.33732e-12	-1.96885	-3.18773e-10	3.35511e-08	-1.95019	-3.18773e-10	3.58506e-05	-1.97167	-3.18773e-10
122138248	chr12:122138248:A:G	2.46698e-11	-0.609723	-3.18773e-10	2.56486e-07	0.0838137	-3.18773e-10	0.000241455	-0.064346	-3.18773e-10
122138620	chr12:122138620:T:TGG	1.90645e-11	-2.56711e-10	-0.867478	9.49037e-08	-2.56711e-10	-0.910397	0.000104683	-2.56711e-10	-0.900088
122139048	chr12:122139048:A:G	3.25949e-12	-1.97091	-0.662823	2.92865e-08	-1.49639	-0.589745	2.96306e-05	-1.63336	-0.528858
122139387	chr12:122139387:A:G	1.2425e-11	-2.56711e-10	-1.2956	6.40429e-08	-2.56711e-10	-1.30371	7.02607e-05	-2.56711e-10	-1.29881
122139657	chr12:122139657:A:G	3.00387e-11	-2.56711e-10	-0.412818	1.71251e-07	-2.56711e-10	-0.320126	0.000178437	-2.56711e-10	-0.366793
122139705	chr12:122139705:C:T	1.23265e-11	-2.56711e-10	-1.30355	6.3747e-08	-2.56711e-10	-1.30834	6.97851e-05	-2.56711e-10	-1.30561
122139803	chr12:122139803:G:A	3.25916e-11	-0.551188	0.219939	2.34596e-07	-0.122155	0.116763	0.000337445	-0.0261211	0.296496
122140462	chr12:122140462:A:G	1.23596e-11	-2.56711e-10	-1.30087	6.42143e-08	-2.56711e-10	-1.30103	7.01046e-05	-2.56711e-10	-1.30104
122140550	chr12:122140550:C:T	3.24127e-11	-0.475002	0.138248	2.37731e-07	-0.0313292	0.0392105	0.000339535	0.0639302	0.212619
122140584	chr12:122140584:G:A	3.0214e-12	-1.65424	-1.05534	1.71511e-08	-1.48454	-1.13665	2.31673e-05	-1.33335	-1.07493
122140665	chr12:122140665:A:G	1.70182e-11	-0.24346	-0.737563	1.61617e-07	0.308974	-0.687001	0.000213842	0.478977	-0.664768
122140737	chr12:122140737:C:T	1.27281e-11	-2.56711e-10	-1.27149	6.56913e-08	-2.56711e-10	-1.27829	7.14236e-05	-2.56711e-10	-1.2824
122141417	chr12:122141417:G:A	3.79744e-11	-2.56711e-10	-0.178392	1.87499e-07	-2.56711e-10	-0.229488	0.000235015	-2.56711e-10	-0.0913788
122141445	chr12:122141445:A:G	1.729e-11	-0.284019	-0.681155	1.63782e-07	0.264202	-0.628922	0.000216474	0.431361	-0.604918
122141568	chr12:122141568:C:T	1.23265e-11	-2.56711e-10	-1.30355	6.3747e-08	-2.56711e-10	-1.30834	6.97851e-05	-2.56711e-10	-1.30561
122141938	chr12:122141938:A:G	1.65723e-11	-2.56711e-10	-1.00757	8.46664e-08	-2.56711e-10	-1.02454	9.2385e-05	-2.56711e-10	-1.02506
122142054	chr12:122142054:C:G	2.60494e-11	-2.56711e-10	-0.555308	1.23246e-07	-2.56711e-10	-0.649076	0.000144248	-2.56711e-10	-0.579492
122142295	chr12:122142295:G:A	4.38125e-11	-0.487462	0.452077	3.13952e-07	-0.0530937	0.339074	0.000459157	0.0462079	0.532158
122142616	chr12:122142616:C:T	1.51698e-11	-2.56711e-10	-1.096	7.55763e-08	-2.56711e-10	-1.13812	8.41465e-05	-2.56711e-10	-1.11847
122142824	chr12:122142824:G:A	1.97872e-11	-0.305365	-0.524903	3.32504e-08	-1.26	-0.69919	5.04648e-05	-1.02075	-0.609
122143339	chr12:122143339:C:T	1.92363e-11	-2.56711e-10	-0.858504	9.54982e-08	-2.56711e-10	-0.904152	0.00010579	-2.56711e-10	-0.88957
122143672	chr12:122143672:T:C	2.89336e-11	-0.557495	0.107193	2.08129e-07	-0.131674	0.00657187	0.000297904	-0.0348594	0.180605
122143760	chr12:122143760:G:T	1.25286e-11	-2.56711e-10	-1.28729	6.45942e-08	-2.56711e-10	-1.29513	7.0906e-05	-2.56711e-10	-1.28967
122143969	chr12:122143969:A:T	2.95267e-11	-0.496646	0.0666361	2.15875e-07	-0.0591418	-0.0294156	0.000307352	0.0384585	0.138507
122143990	chr12:122143990:C:T	2.35961e-12	-1.79413	-1.16268	1.31412e-08	-1.66421	-1.22329	1.70361e-05	-1.53825	-1.17744
122144202	chr12:122144202:G:T	3.99668e-11	-2.56711e-10	-0.127254	1.96762e-07	-2.56711e-10	-0.181266	0.000247917	-2.56711e-10	-0.0379329
122144454	chr12:122144454:G:A	7.64418e-11	-2.56711e-10	0.521225	4.95951e-07	-2.56711e-10	0.743218	0.000533985	-2.56711e-10	0.729341
122145323	chr12:122145323:C:T	1.23049e-11	-2.56711e-10	-1.30531	6.44682e-08	-2.56711e-10	-1.29709	7.00517e-05	-2.56711e-10	-1.30179
122145462	chr12:122145462:G:T	5.0176e-11	-0.824819	0.925052	3.99309e-07	-0.464869	0.991346	0.000566289	-0.334246	1.12232
122145738	chr12:122145738:G:A	1.47833e-11	-0.450746	-0.671063	1.36718e-07	0.0657397	-0.611081	0.000178947	0.229668	-0.593608
122145786	chr12:122145786:G:A	1.3346e-11	-2.56711e-10	-1.22409	6.67966e-08	-2.56711e-10	-1.26161	7.46433e-05	-2.56711e-10	-1.23831
122146106	chr12:122146106:G:C	2.2031e-12	-1.73107	-1.29437	9.73615e-09	-1.88402	-1.30339	1.01311e-05	-1.92593	-1.30949
122146146	chr12:122146146:T:C	3.4128e-11	-2.56711e-10	-0.285187	1.57963e-07	-2.56711e-10	-0.400898	0.000187519	-2.56711e-10	-0.317147
122146362	chr12:122146362:G:A	2.17151e-12	-1.93668	-1.1032	1.43163e-08	-1.61527	-1.18659	1.41172e-05	-1.74032	-1.16331
122146408	chr12:122146408:C:T	2.21196e-11	-2.56711e-10	-0.71884	1.09576e-07	-2.56711e-10	-0.766642	0.000121293	-2.56711e-10	-0.752818
122146414	chr12:122146414:C:T	1.85063e-11	-2.56711e-10	-0.897191	1.00697e-07	-2.56711e-10	-0.851138	0.000110476	-2.56711e-10	-0.84623
122146439	chr12:122146439:C:T	1.30945e-11	-2.56711e-10	-1.24311	6.69155e-08	-2.56711e-10	-1.25983	7.33291e-05	-2.56711e-10	-1.25607
122146559	chr12:122146559:A:G	3.00449e-11	-2.56711e-10	-0.412613	1.85276e-07	-2.56711e-10	-0.241412	0.000195563	-2.56711e-10	-0.275145
122146646	chr12:122146646:G:A	1.67148e-11	-2.56711e-10	-0.999008	9.13823e-08	-2.56711e-10	-0.948207	9.89795e-05	-2.56711e-10	-0.956115
122146661	chr12:122146661:G:T	2.18909e-12	-1.87915	-1.15267	1.1655e-08	-1.81022	-1.1973	1.21472e-05	-1.87322	-1.18071
122146701	chr12:122146701:G:A	1.23995e-11	-2.56711e-10	-1.29764	6.53945e-08	-2.56711e-10	-1.28282	7.07763e-05	-2.56711e-10	-1.2915
122146737	chr12:122146737:TGGTTCTGCGCTCTGAACCTGGG:T	1.34477e-11	-2.56711e-10	-1.2165	7.22395e-08	-2.56711e-10	-1.18327	7.83708e-05	-2.56711e-10	-1.18958
122146934	chr12:122146934:C:T	2.02713e-11	-0.344558	-0.461539	2.25111e-08	-1.69742	-0.651827	3.17907e-05	-1.53088	-0.56097
122147046	chr12:122147046:T:C	4.98897e-11	-2.56711e-10	0.0945113	2.41908e-07	-2.56711e-10	0.0252998	0.000309729	-2.56711e-10	0.18467
122147205	chr12:122147205:T:C	3.29941e-11	-1.80137	1.4824	1.95025e-07	-1.51488	1.32475	0.000303773	-1.41828	1.58353
122147255	chr12:122147255:C:T	1.23221e-11	-2.56711e-10	-1.30391	6.36613e-08	-2.56711e-10	-1.30968	6.95738e-05	-2.56711e-10	-1.30864
122147298	chr12:122147298:C:G	1.25568e-11	-2.56711e-10	-1.28504	6.41039e-08	-2.56711e-10	-1.30275	7.04071e-05	-2.56711e-10	-1.29673
122147417	chr12:122147417:C:G	5.77553e-11	0.370423	-0.129512	1.87467e-07	0.0271003	-0.256757	0.000300681	0.303012	-0.147989
122147418	chr12:122147418:A:G	1.27644e-11	-2.56711e-10	-1.26864	6.47119e-08	-2.56711e-10	-1.29331	7.1295e-05	-2.56711e-10	-1.2842
122147832	chr12:122147832:C:T	1.43191e-11	-0.130957	-1.02275	3.65936e-08	-0.831473	-1.03191	5.55708e-05	-0.533368	-1
122147963	chr12:122147963:C:A	7.94812e-12	-1.74237	-3.18773e-10	3.90712e-08	-1.79787	-3.18773e-10	3.93897e-05	-1.87752	-3.18773e-10
122148389	chr12:122148389:G:A	1.36987e-11	-0.0485546	-1.14945	2.79188e-07	1.21946	-1.05083	0.000276251	1.12926	-1.05898
122148484	chr12:122148484:G:A	6.56069e-12	-1.93421	-3.18773e-10	3.41162e-08	-1.93349	-3.18773e-10	3.62986e-05	-1.95925	-3.18773e-10
122148909	chr12:122148909:T:C	2.62585e-12	-1.8829	-0.966998	1.25061e-08	-1.79875	-1.13829	1.41405e-05	-1.89563	-1.00635
122148940	chr12:122148940:CA:C	1.23528e-11	-2.56711e-10	-1.30142	6.38396e-08	-2.56711e-10	-1.30689	6.97998e-05	-2.56711e-10	-1.3054
122149114	chr12:122149114:C:T	2.52656e-11	-2.56711e-10	-0.58586	1.14998e-07	-2.56711e-10	-0.718342	0.000136723	-2.56711e-10	-0.633071
122149372	chr12:122149372:C:CT	4.95118e-12	-0.909417	-1.30626	9.53142e-09	-1.9053	-1.30337	1.14517e-05	-1.80449	-1.3084
122149456	chr12:122149456:T:C	1.00842e-11	-1.96221	0.457869	1.12609e-07	-1.34616	0.606819	0.000122792	-1.45477	0.714232
122149591	chr12:122149591:G:A	5.67535e-11	-2.56711e-10	0.223413	3.57988e-07	-2.56711e-10	0.417239	0.000380449	-2.56711e-10	0.390325
122149599	chr12:122149599:T:C	2.35056e-11	-1.6077	0.94963	1.12293e-07	-1.69617	0.954026	0.000151615	-1.62749	1.09781
122149867	chr12:122149867:A:G	1.91111e-11	-2.56711e-10	-0.865034	9.80726e-08	-2.56711e-10	-0.877551	0.000107114	-2.56711e-10	-0.877137
122149906	chr12:122149906:T:C	1.15422e-10	-2.56711e-10	0.933288	5.3092e-07	-2.56711e-10	0.811353	0.000727282	-2.56711e-10	1.03829
122149998	chr12:122149998:C:T	2.13976e-11	-2.56711e-10	-0.752027	9.89639e-08	-2.56711e-10	-0.868504	0.000116419	-2.56711e-10	-0.793836
122150234	chr12:122150234:A:G	3.20061e-12	-1.34395	-1.30801	1.48068e-08	-1.45897	-1.30921	1.75352e-05	-1.37835	-1.30847
122150250	chr12:122150250:A:T	3.17135e-12	-1.37572	-1.28542	1.53361e-08	-1.47311	-1.25994	1.83695e-05	-1.37224	-1.2681
122150337	chr12:122150337:T:G	2.57434e-11	-2.56711e-10	-0.567127	1.54075e-07	-2.56711e-10	-0.42582	0.000164305	-2.56711e-10	-0.449302
122150594	chr12:122150594:C:T	1.4e-11	-2.56711e-10	-1.17625	7.01801e-08	-2.56711e-10	-1.21219	7.80544e-05	-2.56711e-10	-1.19362
122150613	chr12:122150613:T:C	1.12784e-10	-2.56711e-10	0.910174	5.27699e-07	-2.56711e-10	0.805268	0.000697625	-2.56711e-10	0.996654
122150809	chr12:122150809:G:A	1.22534e-11	-2.56711e-10	-1.3095	6.3699e-08	-2.56711e-10	-1.30909	6.95014e-05	-2.56711e-10	-1.30968
122151436	chr12:122151436:G:A	4.55376e-12	-1.97245	-0.326902	2.80288e-08	-1.49139	-0.638639	3.3084e-05	-1.65407	-0.397909
122151833	chr12:122151833:C:T	4.31847e-11	-2.56711e-10	-0.0498168	2.683e-07	-2.56711e-10	0.128848	0.000284293	-2.56711e-10	0.0989771
122151917	chr12:122151917:GAATACAACAGTGACTTTATTGCA:G	1.54813e-11	-2.56711e-10	-1.07567	8.50394e-08	-2.56711e-10	-1.02014	9.0533e-05	-2.56711e-10	-1.04531
122152009	chr12:122152009:T:C	2.05029e-12	-1.94764	-1.14968	1.29127e-08	-1.7181	-1.18695	1.32412e-05	-1.79129	-1.1764
122152176	chr12:122152176:TG:T	1.50697e-11	-2.56711e-10	-1.10262	8.76077e-08	-2.56711e-10	-0.99039	9.02952e-05	-2.56711e-10	-1.04794
122152330	chr12:122152330:T:C	2.79399e-12	-1.48183	-1.306	1.29447e-08	-1.5932	-1.30938	1.50325e-05	-1.53539	-1.30542
122152597	chr12:122152597:G:A	2.11942e-12	-1.78668	-1.27749	1.05026e-08	-1.83899	-1.27264	1.19375e-05	-1.79835	-1.27299
122152651	chr12:122152651:A:G	2.08808e-12	-1.81032	-1.26875	1.0341e-08	-1.86347	-1.26368	1.16939e-05	-1.82844	-1.26352
122152732	chr12:122152732:C:G	9.1049e-12	-1.60649	-3.18773e-10	3.92358e-08	-1.79367	-3.18773e-10	4.0002e-05	-1.8621	-3.18773e-10
122152738	chr12:122152738:A:G	2.17502e-12	-1.79864	-1.23963	1.07571e-08	-1.85497	-1.23273	1.21772e-05	-1.81817	-1.23329
122152767	chr12:122152767:C:G	1.78522e-12	-1.9653	-1.27046	9.63693e-09	-1.93888	-1.25878	1.02604e-05	-1.96032	-1.26242
122153270	chr12:122153270:GAC:G	1.33161e-11	-2.56711e-10	-1.22633	7.5429e-08	-2.56711e-10	-1.14007	7.85023e-05	-2.56711e-10	-1.1879
122153407	chr12:122153407:G:A	5.41653e-12	-1.90253	-0.223316	1.6027e-08	-1.95028	-0.738702	2.25685e-05	-1.94594	-0.488535
122153459	chr12:122153459:A:C	1.01812e-11	-0.3785	-1.11626	2.5137e-07	1.11011	-1.04644	0.000199855	0.848282	-1.10172
122153725	chr12:122153725:G:A	6.37303e-12	-1.96323	-3.18773e-10	3.35995e-08	-1.94875	-3.18773e-10	3.68504e-05	-1.94416	-3.18773e-10
122153750	chr12:122153750:T:G	7.25765e-12	-1.83325	-3.18773e-10	3.90185e-08	-1.79922	-3.18773e-10	4.18561e-05	-1.81679	-3.18773e-10
122153823	chr12:122153823:C:T	2.90437e-12	-1.70628	-1.04281	1.58474e-08	-1.79075	-0.909503	1.75187e-05	-1.7175	-0.970256
122154787	chr12:122154787:AG:A	1.23195e-11	-2.56711e-10	-1.30412	6.37097e-08	-2.56711e-10	-1.30892	6.95209e-05	-2.56711e-10	-1.3094
122155052	chr12:122155052:T:C	2.12562e-12	-1.76783	-1.29341	1.04362e-08	-1.83324	-1.28474	1.17965e-05	-1.79529	-1.28793
122155084	chr12:122155084:G:T	3.06298e-12	-1.64857	-1.04734	1.67256e-08	-1.74017	-0.906152	1.85792e-05	-1.65799	-0.970995
122155097	chr12:122155097:G:T	1.52756e-11	-2.56711e-10	-1.08905	7.43194e-08	-2.56711e-10	-1.15489	8.68695e-05	-2.56711e-10	-1.08662
122155181	chr12:122155181:C:T	1.03101e-11	-0.374875	-1.1073	2.53831e-07	1.11004	-1.03664	0.000201468	0.846936	-1.09233
122155212	chr12:122155212:C:T	2.92297e-12	-1.65424	-1.08847	1.57877e-08	-1.74587	-0.95816	1.76161e-05	-1.66417	-1.01804
122155251	chr12:122155251:C:T	2.98594e-12	-1.95317	-0.768221	2.02066e-08	-1.96048	-0.496764	2.02046e-05	-1.92976	-0.615357
122155252	chr12:122155252:G:A	2.73472e-12	-1.71314	-1.09614	1.48684e-08	-1.79647	-0.967553	1.64673e-05	-1.7228	-1.02685
122155422	chr12:122155422:G:A	1.23312e-11	-2.56711e-10	-1.30317	6.3674e-08	-2.56711e-10	-1.30948	6.95902e-05	-2.56711e-10	-1.3084
122155435	chr12:122155435:C:T	1.2406e-11	-2.56711e-10	-1.29713	6.45349e-08	-2.56711e-10	-1.29605	7.06625e-05	-2.56711e-10	-1.29311
122155465	chr12:122155465:G:A	3.29117e-11	-2.56711e-10	-0.321476	1.91656e-07	-2.56711e-10	-0.207558	0.000199903	-2.56711e-10	-0.253195
122155728	chr12:122155728:C:T	2.18851e-11	-2.56711e-10	-0.729499	1.02588e-07	-2.56711e-10	-0.832542	0.000114736	-2.56711e-10	-0.808398
122155994	chr12:122155994:G:A	2.18614e-12	-1.76697	-1.2662	1.07714e-08	-1.83061	-1.25575	1.2183e-05	-1.79278	-1.2582
122156018	chr12:122156018:T:C	2.08107e-12	-1.77276	-1.30966	1.01863e-08	-1.83475	-1.30747	1.14935e-05	-1.80038	-1.30886
122157088	chr12:122157088:T:C	2.23458e-12	-1.75972	-1.25153	1.10113e-08	-1.82567	-1.23866	1.24565e-05	-1.7867	-1.24208
122157211	chr12:122157211:G:A	1.44533e-11	-2.56711e-10	-1.14438	7.07044e-08	-2.56711e-10	-1.20475	8.20268e-05	-2.56711e-10	-1.14398
122157248	chr12:122157248:TTTTTTTGAGACGGAGTTTCGCTCTTGTCGCCCAGGCTGGAGTGCAATG:T	1.48441e-11	-2.56711e-10	-1.1177	7.93121e-08	-2.56711e-10	-1.08987	8.59191e-05	-2.56711e-10	-1.09762
122157268	chr12:122157268:G:A	2.05967e-12	-1.78317	-1.30959	1.00709e-08	-1.84466	-1.30894	1.14319e-05	-1.80554	-1.30908
122157445	chr12:122157445:G:C	1.97748e-11	-2.56711e-10	-0.830897	9.46658e-08	-2.56711e-10	-0.912906	0.000109628	-2.56711e-10	-0.853939
122157480	chr12:122157480:C:T	4.94435e-12	-1.33906	-0.877995	8.87478e-08	-0.264485	-0.712975	7.71165e-05	-0.37246	-0.833251
122157526	chr12:122157526:G:A	2.25611e-12	-1.74162	-1.26005	1.1084e-08	-1.80999	-1.24776	1.25624e-05	-1.76907	-1.25125
122157616	chr12:122157616:G:A	2.18989e-12	-1.76377	-1.26768	1.07763e-08	-1.82897	-1.25694	1.21942e-05	-1.79039	-1.25967
122157707	chr12:122157707:A:G	2.84772e-12	-1.84229	-0.926498	1.5906e-08	-1.88703	-0.809534	1.72387e-05	-1.84634	-0.857534
122158139	chr12:122158139:C:T	1.57193e-11	-2.56711e-10	-1.06041	8.70744e-08	-2.56711e-10	-0.996495	9.37141e-05	-2.56711e-10	-1.01078
122158506	chr12:122158506:C:T	3.64494e-12	-1.50987	-1.01209	2.31103e-08	-1.61842	-0.704566	2.43466e-05	-1.49662	-0.86201
122158520	chr12:122158520:G:A	1.23657e-11	-2.56711e-10	-1.30038	6.38206e-08	-2.56711e-10	-1.30718	6.96059e-05	-2.56711e-10	-1.30818
122158641	chr12:122158641:G:A	2.19003e-12	-1.76875	-1.26264	1.07889e-08	-1.83342	-1.25132	1.21999e-05	-1.7954	-1.2542
122158988	chr12:122158988:G:T	4.34746e-12	-1.75632	-0.589389	1.49797e-08	-1.82186	-0.934709	1.97508e-05	-1.81095	-0.756883
122159010	chr12:122159010:A:G	2.27064e-12	-1.73257	-1.26268	1.1129e-08	-1.80272	-1.25099	1.26361e-05	-1.7603	-1.25417
122159015	chr12:122159015:C:T	1.25666e-11	-2.56711e-10	-1.28426	6.46591e-08	-2.56711e-10	-1.29413	7.0865e-05	-2.56711e-10	-1.29025
122159260	chr12:122159260:T:C	2.21805e-12	-1.73147	-1.2872	1.08531e-08	-1.80063	-1.27817	1.23178e-05	-1.75929	-1.28069
122159923	chr12:122159923:G:A	2.52204e-12	-1.67984	-1.2104	1.15788e-08	-1.76051	-1.25357	1.35263e-05	-1.72863	-1.21777
122160119	chr12:122160119:T:C	3.99908e-11	-2.56711e-10	-0.126655	2.29513e-07	-2.56711e-10	-0.0273006	0.00023778	-2.56711e-10	-0.0796828
122160127	chr12:122160127:C:G	1.31721e-11	-2.56711e-10	-1.2372	7.26715e-08	-2.56711e-10	-1.17731	7.69031e-05	-2.56711e-10	-1.20848
122160336	chr12:122160336:T:C	2.61795e-12	-1.65866	-1.19425	1.19122e-08	-1.7431	-1.24259	1.39841e-05	-1.71062	-1.20248
122160394	chr12:122160394:C:G	7.86778e-12	-0.443656	-1.30887	1.71256e-07	0.989542	-1.30964	0.000150123	0.767936	-1.30751
122160405	chr12:122160405:G:A	1.23451e-11	-2.56711e-10	-1.30204	6.38411e-08	-2.56711e-10	-1.30686	6.9816e-05	-2.56711e-10	-1.30516
122161277	chr12:122161277:C:T	1.10553e-11	-0.14213	-1.27026	2.85144e-07	1.43238	-1.24265	0.000254262	1.23425	-1.24691
122161325	chr12:122161325:A:G	2.12213e-11	0.331482	-1.09178	3.0333e-07	1.26424	-1.01268	0.000346349	1.32927	-1.03285
122161333	chr12:122161333:C:T	2.54241e-11	0.593297	-1.1729	3.82204e-07	1.58439	-1.1017	0.000437794	1.65346	-1.12274
122161558	chr12:122161558:G:A	2.18678e-12	-1.75826	-1.27462	1.07149e-08	-1.82892	-1.2627	1.21289e-05	-1.78958	-1.26586
122161654	chr12:122161654:C:T	2.23421e-12	-1.70486	-1.30656	1.0606e-08	-1.79854	-1.3033	1.22264e-05	-1.74246	-1.30497
122161727	chr12:122161727:T:C	2.20602e-12	-1.7597	-1.26442	1.03752e-08	-1.82585	-1.29799	1.18721e-05	-1.80248	-1.27436
122162188	chr12:122162188:C:T	8.449e-11	1.6145	-0.993167	1.43164e-06	2.83209	-1.02877	0.00155156	2.82929	-1.0333
122162324	chr12:122162324:A:G	1.5731e-11	0.107906	-1.16757	1.68703e-07	0.834698	-1.16982	0.000196024	0.897641	-1.17043
122162725	chr12:122162725:C:T	1.22559e-11	-2.56711e-10	-1.3093	6.39235e-08	-2.56711e-10	-1.30557	6.96139e-05	-2.56711e-10	-1.30806
122163048	chr12:122163048:G:A	2.6889e-11	-2.56711e-10	-0.523586	1.46406e-07	-2.56711e-10	-0.476877	0.000164212	-2.56711e-10	-0.44987
122163486	chr12:122163486:A:G	1.44906e-11	-2.56711e-10	-1.1418	8.00375e-08	-2.56711e-10	-1.08076	8.45246e-05	-2.56711e-10	-1.11398
122163765	chr12:122163765:T:A	4.56057e-11	-2.56711e-10	0.00472752	2.62354e-07	-2.56711e-10	0.106435	0.000278476	-2.56711e-10	0.078306
122163973	chr12:122163973:C:T	3.13578e-11	0.937312	-1.30715	4.76276e-07	2.01242	-1.30968	0.000536061	2.04284	-1.30962
122164368	chr12:122164368:A:G	9.28439e-12	-0.277364	-1.30961	1.87655e-07	1.0768	-1.30545	0.000182931	0.966756	-1.30867
122164408	chr12:122164408:A:AC	1.29211e-11	-2.56711e-10	-1.25644	6.64928e-08	-2.56711e-10	-1.26617	7.29971e-05	-2.56711e-10	-1.26061
122164520	chr12:122164520:C:T	1.35077e-11	-2.56711e-10	-1.21204	6.79721e-08	-2.56711e-10	-1.24416	7.54384e-05	-2.56711e-10	-1.22771
122164766	chr12:122164766:A:G	8.66563e-12	-0.506109	-1.14983	1.66051e-07	0.752175	-1.10314	0.000158298	0.624704	-1.11125
122165026	chr12:122165026:C:T	1.53446e-11	-1.08454	-3.18773e-10	7.62201e-08	-1.12963	-3.18773e-10	8.13008e-05	-1.15287	-3.18773e-10
122165168	chr12:122165168:C:G	2.276e-11	-2.56711e-10	-0.6903	1.12677e-07	-2.56711e-10	-0.738737	0.000126276	-2.56711e-10	-0.712557
122165256	chr12:122165256:G:A	9.07426e-12	-0.409265	-1.2006	1.78597e-07	0.883731	-1.16186	0.000169934	0.752911	-1.16853
122165477	chr12:122165477:G:A	2.73904e-12	-1.8051	-1.0026	1.29958e-08	-1.96868	-0.929955	1.381e-05	-1.96557	-0.96007
122165806	chr12:122165806:C:T	6.73001e-12	-0.691692	-1.21703	2.10931e-07	1.0677	-1.17943	0.000178276	0.849198	-1.21689
122166347	chr12:122166347:G:A	1.58229e-11	-2.56711e-10	-1.05384	7.78427e-08	-2.56711e-10	-1.10857	8.73788e-05	-2.56711e-10	-1.08077
122166628	chr12:122166628:A:G	5.30698e-12	-1.75305	-0.393231	2.66657e-08	-1.94884	-0.231041	2.76273e-05	-1.93454	-0.297682
122166635	chr12:122166635:A:C	1.29767e-11	-2.56711e-10	-1.25215	6.67686e-08	-2.56711e-10	-1.26203	7.32885e-05	-2.56711e-10	-1.25662
122166708	chr12:122166708:G:A	6.87066e-12	-0.659576	-1.22847	2.19832e-07	1.12088	-1.19128	0.000185029	0.8968	-1.22731
122166871	chr12:122166871:C:T	2.2632e-11	0.613102	-1.30904	3.22829e-07	1.62331	-1.30945	0.00036169	1.64931	-1.30955
122167077	chr12:122167077:G:A	7.12414e-12	-0.611824	-1.23999	2.3202e-07	1.18884	-1.20527	0.000195599	0.963961	-1.23892
122167116	chr12:122167116:A:C	1.36041e-11	-2.56711e-10	-1.20493	7.28217e-08	-2.56711e-10	-1.17524	7.79651e-05	-2.56711e-10	-1.19477
122167120	chr12:122167120:T:G	3.36897e-11	-2.56711e-10	-0.298112	1.60208e-07	-2.56711e-10	-0.386785	0.000179739	-2.56711e-10	-0.35952
122167146	chr12:122167146:A:G	1.2255e-11	-2.56711e-10	-1.30937	6.37482e-08	-2.56711e-10	-1.30832	6.95014e-05	-2.56711e-10	-1.30968
122167289	chr12:122167289:A:G	1.0941e-11	-1.42279	-3.18773e-10	7.92225e-08	-1.091	-3.18773e-10	8.32861e-05	-1.12875	-3.18773e-10
122168427	chr12:122168427:G:A	2.10681e-11	0.535186	-1.30273	2.9757e-07	1.54007	-1.30767	0.000331792	1.56101	-1.30753
122168509	chr12:122168509:G:A	1.07231e-11	-1.4429	-3.18773e-10	2.57156e-07	0.0864233	-3.18773e-10	0.000210841	-0.199923	-3.18773e-10
122168818	chr12:122168818:C:T	2.16834e-11	-2.56711e-10	-0.738756	1.23154e-07	-2.56711e-10	-0.649825	0.000128088	-2.56711e-10	-0.698312
122168819	chr12:122168819:C:T	1.29222e-11	-2.56711e-10	-1.25635	6.65281e-08	-2.56711e-10	-1.26563	7.29891e-05	-2.56711e-10	-1.26072
122169310	chr12:122169310:T:A	1.27967e-11	-2.56711e-10	-1.26611	6.78225e-08	-2.56711e-10	-1.24636	7.33056e-05	-2.56711e-10	-1.25639
122169442	chr12:122169442:G:A	7.37521e-12	-0.563405	-1.25377	2.45829e-07	1.26559	-1.22421	0.000207659	1.03838	-1.25351
122169452	chr12:122169452:A:G	1.31535e-11	-2.56711e-10	-1.23861	6.7625e-08	-2.56711e-10	-1.24928	7.42431e-05	-2.56711e-10	-1.24368
122169577	chr12:122169577:G:A	3.1943e-12	-1.90227	-0.751669	1.82953e-08	-1.96796	-0.588657	1.82817e-05	-1.97257	-0.672561
122169578	chr12:122169578:T:C	2.93816e-12	-1.89973	-0.837792	1.64861e-08	-1.96861	-0.692135	1.66663e-05	-1.97254	-0.765104
122169586	chr12:122169586:G:A	1.6324e-11	-2.56711e-10	-1.02267	8.0048e-08	-2.56711e-10	-1.08063	9.00941e-05	-2.56711e-10	-1.05017
122169808	chr12:122169808:T:C	1.31859e-11	-2.56711e-10	-1.23616	7.03515e-08	-2.56711e-10	-1.20975	7.57451e-05	-2.56711e-10	-1.22365
122169835	chr12:122169835:G:T	1.64554e-11	0.289465	-1.30412	2.29449e-07	1.26958	-1.29716	0.000252585	1.27811	-1.29739
122170045	chr12:122170045:G:A	1.24198e-11	-2.56711e-10	-1.29601	6.38982e-08	-2.56711e-10	-1.30597	7.01714e-05	-2.56711e-10	-1.30009
122170286	chr12:122170286:G:A	2.88015e-11	-2.56711e-10	-0.454877	1.5541e-07	-2.56711e-10	-0.41719	0.000176495	-2.56711e-10	-0.377732
122170493	chr12:122170493:T:C	1.45207e-11	-2.56711e-10	-1.13973	7.81146e-08	-2.56711e-10	-1.10508	8.52174e-05	-2.56711e-10	-1.10582
122170736	chr12:122170736:C:T	1.51407e-11	-2.56711e-10	-1.09792	7.60045e-08	-2.56711e-10	-1.13247	8.45365e-05	-2.56711e-10	-1.11384
122170943	chr12:122170943:A:G	1.03395e-11	-0.878388	-0.600946	1.70013e-07	0.12701	-0.454394	0.000171137	0.0972913	-0.505857
122171466	chr12:122171466:A:G	1.7275e-11	-2.56711e-10	-0.966044	9.62767e-08	-2.56711e-10	-0.896032	0.000101722	-2.56711e-10	-0.928784
122171584	chr12:122171584:A:G	2.06878e-11	-2.56711e-10	-0.785762	1.02918e-07	-2.56711e-10	-0.829327	0.000119151	-2.56711e-10	-0.770633
122171709	chr12:122171709:A:C	1.35157e-11	-2.56711e-10	-1.21145	7.14062e-08	-2.56711e-10	-1.19487	7.79752e-05	-2.56711e-10	-1.19464
122172041	chr12:122172041:T:G	1.24381e-11	-2.56711e-10	-1.29454	6.39506e-08	-2.56711e-10	-1.30515	7.0255e-05	-2.56711e-10	-1.2989
122172262	chr12:122172262:C:T	1.35009e-11	-2.56711e-10	-1.21255	6.81673e-08	-2.56711e-10	-1.24129	7.5919e-05	-2.56711e-10	-1.22136
122172959	chr12:122172959:TC:T	3.88006e-11	-2.56711e-10	-0.156868	1.8777e-07	-2.56711e-10	-0.228044	0.000224794	-2.56711e-10	-0.135843
122172995	chr12:122172995:A:G	1.43575e-11	-2.56711e-10	-1.15103	7.14672e-08	-2.56711e-10	-1.19402	8.05083e-05	-2.56711e-10	-1.16267
122173002	chr12:122173002:C:T	3.75772e-12	-1.70596	-0.785531	1.69241e-08	-1.93265	-0.701869	1.81074e-05	-1.92146	-0.733249
122173587	chr12:122173587:G:T	2.48595e-12	-1.59874	-1.30591	3.5635e-08	-0.597604	-1.29233	3.75744e-05	-0.619451	-1.30525
122173832	chr12:122173832:T:C	2.393e-12	-1.6351	-1.30765	3.3236e-08	-0.663646	-1.29598	3.50081e-05	-0.688352	-1.3071
122173945	chr12:122173945:G:A	6.34207e-12	-1.73397	-0.234126	3.34639e-08	-1.93293	-0.019862	3.38126e-05	-1.91071	-0.11949
122174085	chr12:122174085:T:C	4.43475e-11	-2.56711e-10	-0.0232487	2.0158e-07	-2.56711e-10	-0.157072	0.000251615	-2.56711e-10	-0.0231294
122174715	chr12:122174715:G:C	3.71503e-11	-2.56711e-10	-0.200332	1.76806e-07	-2.56711e-10	-0.288204	0.000213963	-2.56711e-10	-0.185226
122174803	chr12:122174803:A:C	2.94445e-12	-1.45036	-1.28502	4.78912e-08	-0.32562	-1.26871	5.37385e-05	-0.294416	-1.27248
122174969	chr12:122174969:A:G	4.31203e-11	-2.56711e-10	-0.0513106	1.96397e-07	-2.56711e-10	-0.183122	0.000244659	-2.56711e-10	-0.0511635
122175359	chr12:122175359:G:A	9.05259e-12	-1.61225	-3.18773e-10	6.7381e-08	-1.2529	-3.18773e-10	7.02465e-05	-1.29902	-3.18773e-10
122175380	chr12:122175380:G:A	1.36978e-11	-2.56711e-10	-1.19807	6.86604e-08	-2.56711e-10	-1.23409	7.6369e-05	-2.56711e-10	-1.21545
122175615	chr12:122175615:T:C	6.95295e-12	-1.56761	-0.308528	2.27267e-08	-1.62562	-0.714102	3.00333e-05	-1.64165	-0.507068
122176004	chr12:122176004:A:G	1.47294e-11	-2.56711e-10	-1.12546	8.04008e-08	-2.56711e-10	-1.07624	8.67122e-05	-2.56711e-10	-1.08843
122176229	chr12:122176229:T:C	8.82753e-12	-1.5734	-0.0640278	2.72495e-08	-1.62468	-0.533546	3.71887e-05	-1.64335	-0.291672
122177341	chr12:122177341:A:C	3.87364e-12	-1.67198	-0.789131	1.7119e-08	-1.9183	-0.704771	1.83398e-05	-1.90523	-0.736722
122177994	chr12:122177994:T:C	3.53822e-12	-1.24262	-1.30906	4.42132e-08	-0.364867	-1.30937	4.90584e-05	-0.348901	-1.30912
122178125	chr12:122178125:A:G	2.13403e-11	-2.56711e-10	-0.754708	1.25114e-07	-2.56711e-10	-0.634031	0.000128309	-2.56711e-10	-0.696589
122178226	chr12:122178226:T:G	1.37884e-11	-2.56711e-10	-1.19148	7.17414e-08	-2.56711e-10	-1.19019	7.90861e-05	-2.56711e-10	-1.18049
122178228	chr12:122178228:C:T	4.89117e-12	-1.05743	-1.17044	6.744e-08	-0.0882037	-1.16382	7.60565e-05	-0.0485475	-1.171
122178309	chr12:122178309:C:T	4.56882e-12	-1.07685	-1.2192	6.46033e-08	-0.135812	-1.15918	6.69952e-05	-0.140726	-1.20568
122178596	chr12:122178596:T:C	2.02702e-11	-2.56711e-10	-0.806151	1.02505e-07	-2.56711e-10	-0.833344	0.000111588	-2.56711e-10	-0.836218
122178699	chr12:122178699:G:C	1.20233e-11	-0.158503	-1.16996	2.05491e-07	0.962941	-1.1008	0.000218371	0.990494	-1.15533
122179287	chr12:122179287:G:T	1.37804e-11	-2.56711e-10	-1.19205	6.93411e-08	-2.56711e-10	-1.22422	7.74049e-05	-2.56711e-10	-1.20198
122179474	chr12:122179474:T:C	4.0602e-12	-1.14244	-1.27164	5.54003e-08	-0.233275	-1.2154	5.72552e-05	-0.244437	-1.25907
122179711	chr12:122179711:A:G	3.95361e-12	-1.13722	-1.30346	5.08549e-08	-0.224598	-1.30968	5.56904e-05	-0.226933	-1.30429
122179964	chr12:122179964:C:T	4.50109e-12	-1.13866	-1.17233	5.82898e-08	-0.200998	-1.19683	6.75362e-05	-0.177009	-1.16135
122180051	chr12:122180051:T:G	3.39191e-11	-2.56711e-10	-0.291327	1.82201e-07	-2.56711e-10	-0.258149	0.000209669	-2.56711e-10	-0.205498
122180135	chr12:122180135:G:A	1.25724e-11	-2.56711e-10	-1.2838	6.49569e-08	-2.56711e-10	-1.28953	7.07885e-05	-2.56711e-10	-1.29133
122180176	chr12:122180176:A:G	2.4289e-12	-1.93785	-0.990014	1.37882e-08	-1.82971	-1.00974	1.48514e-05	-1.86899	-0.983947
122180626	chr12:122180626:A:G	4.84387e-12	-1.09412	-1.14347	6.14442e-08	-0.161386	-1.18374	7.18454e-05	-0.138871	-1.13764
122180775	chr12:122180775:C:T	4.08918e-12	-1.735	-0.671961	5.10045e-08	-0.870539	-0.660806	5.78097e-05	-0.864611	-0.62926
122181257	chr12:122181257:T:C	1.36404e-11	-2.56711e-10	-1.20227	6.84661e-08	-2.56711e-10	-1.23692	7.60785e-05	-2.56711e-10	-1.21926
122181824	chr12:122181824:T:C	1.49521e-11	-2.56711e-10	-1.11045	8.15649e-08	-2.56711e-10	-1.06186	8.65845e-05	-2.56711e-10	-1.08991
122182256	chr12:122182256:G:C	2.46096e-11	-2.56711e-10	-0.612167	1.40636e-07	-2.56711e-10	-0.517087	0.000147458	-2.56711e-10	-0.557487
122182425	chr12:122182425:G:A	1.27209e-11	-2.56711e-10	-1.27206	6.49043e-08	-2.56711e-10	-1.29035	7.15057e-05	-2.56711e-10	-1.28125
122182620	chr12:122182620:G:A	1.56937e-11	-2.56711e-10	-1.06204	8.5987e-08	-2.56711e-10	-1.00906	9.1111e-05	-2.56711e-10	-1.03895
122182670	chr12:122182670:G:T	3.03e-12	-1.69454	-1.0122	4.14733e-08	-0.795205	-0.943005	4.16803e-05	-0.817091	-1.00391
122182892	chr12:122182892:G:A	1.25104e-11	-2.56711e-10	-1.28875	6.4725e-08	-2.56711e-10	-1.29311	7.07093e-05	-2.56711e-10	-1.29245
122183084	chr12:122183084:T:G	5.91461e-12	-1.48754	-0.550334	1.34369e-08	-1.95739	-0.907864	1.59279e-05	-1.97248	-0.810469
122183544	chr12:122183544:T:C	2.80521e-12	-1.57308	-1.21074	1.32001e-08	-1.62155	-1.26148	1.49552e-05	-1.62135	-1.22462
122183779	chr12:122183779:G:A	8.7387e-12	-0.48254	-1.165	1.07233e-07	0.354245	-1.1425	0.000126805	0.428645	-1.13702
122184418	chr12:122184418:T:C	2.4739e-12	-1.6041	-1.30541	1.22366e-08	-1.64935	-1.30949	1.33886e-05	-1.64806	-1.30857
122184633	chr12:122184633:C:T	2.74007e-11	-2.56711e-10	-0.504736	1.56857e-07	-2.56711e-10	-0.407924	0.000164829	-2.56711e-10	-0.446121
122185019	chr12:122185019:C:A	2.19579e-12	-1.96979	-1.05897	1.18753e-08	-1.85482	-1.13398	1.35724e-05	-1.87908	-1.06391
122185460	chr12:122185460:G:A	6.32916e-12	-1.97014	-3.18773e-10	3.3511e-08	-1.95138	-3.18773e-10	3.68759e-05	-1.94347	-3.18773e-10
122185706	chr12:122185706:A:G	2.33017e-12	-1.72477	-1.24459	2.5266e-08	-0.960161	-1.27364	2.87459e-05	-0.922863	-1.26967
122185752	chr12:122185752:G:A	2.48712e-12	-1.67741	-1.22677	1.11763e-08	-1.75906	-1.2904	1.2461e-05	-1.75728	-1.27114
122185802	chr12:122185802:G:GTCAC	1.59735e-11	-2.56711e-10	-1.04437	8.65767e-08	-2.56711e-10	-1.00223	9.27493e-05	-2.56711e-10	-1.02113
122186106	chr12:122186106:C:T	1.44776e-11	-2.56711e-10	-1.1427	7.73132e-08	-2.56711e-10	-1.11539	8.4367e-05	-2.56711e-10	-1.11585
122186160	chr12:122186160:C:T	1.32457e-11	-2.56711e-10	-1.23163	6.74923e-08	-2.56711e-10	-1.25125	7.41598e-05	-2.56711e-10	-1.24481
122186393	chr12:122186393:G:A	1.52958e-11	-2.56711e-10	-1.08773	8.27473e-08	-2.56711e-10	-1.04747	8.85705e-05	-2.56711e-10	-1.06723
122186440	chr12:122186440:T:A	1.68312e-11	-2.56711e-10	-0.992069	8.2971e-08	-2.56711e-10	-1.04477	9.39752e-05	-2.56711e-10	-1.008
122186495	chr12:122186495:A:G	1.23674e-11	-2.56711e-10	-1.30024	6.38233e-08	-2.56711e-10	-1.30714	6.99369e-05	-2.56711e-10	-1.30343
122186645	chr12:122186645:G:A	2.38777e-11	-2.56711e-10	-0.64236	1.15014e-07	-2.56711e-10	-0.718207	0.000129623	-2.56711e-10	-0.686397
122186685	chr12:122186685:G:A	5.10282e-11	-2.56711e-10	0.117075	2.24465e-07	-2.56711e-10	-0.049538	0.000281008	-2.56711e-10	0.0873567
122186808	chr12:122186808:G:A	2.39688e-12	-1.63775	-1.30339	3.01597e-08	-0.761911	-1.29484	3.35333e-05	-0.747984	-1.2905
122186955	chr12:122186955:T:C	1.22529e-11	-2.56711e-10	-1.30955	6.36801e-08	-2.56711e-10	-1.30939	6.95016e-05	-2.56711e-10	-1.30968
122187097	chr12:122187097:G:A	4.09739e-12	-1.49056	-0.91439	1.433e-08	-1.61517	-1.18573	1.74084e-05	-1.62179	-1.07229
122187401	chr12:122187401:C:T	1.22844e-11	-2.56711e-10	-1.30698	6.45582e-08	-2.56711e-10	-1.29569	6.99991e-05	-2.56711e-10	-1.30255
122188263	chr12:122188263:T:C	1.15046e-11	-1.37256	-3.18773e-10	3.51241e-08	-1.90437	-3.18773e-10	4.07103e-05	-1.84455	-3.18773e-10
122188448	chr12:122188448:T:TA	1.37898e-11	-2.56711e-10	-1.19138	7.61505e-08	-2.56711e-10	-1.13055	8.05229e-05	-2.56711e-10	-1.16249
122188501	chr12:122188501:C:T	1.62317e-11	-1.1717	0.143363	1.41506e-07	-0.561804	0.0508851	0.000193663	-0.490424	0.205513
122189343	chr12:122189343:G:A	2.72665e-11	-2.56711e-10	-0.509644	1.27287e-07	-2.56711e-10	-0.616812	0.000147948	-2.56711e-10	-0.554166
122189643	chr12:122189643:T:C	6.4961e-12	-1.9441	-3.18773e-10	3.3372e-08	-1.95554	-3.18773e-10	3.62518e-05	-1.96054	-3.18773e-10
122190211	chr12:122190211:G:A	2.12952e-12	-1.96329	-1.09612	1.45568e-08	-1.92081	-0.864395	1.49923e-05	-1.8697	-0.973788
122190233	chr12:122190233:C:A	2.05263e-12	-1.87997	-1.21621	1.09018e-08	-1.82917	-1.24516	1.25977e-05	-1.79022	-1.22729
122190260	chr12:122190260:T:C	1.22684e-11	-2.56711e-10	-1.30827	6.51044e-08	-2.56711e-10	-1.28727	7.02005e-05	-2.56711e-10	-1.29967
122190481	chr12:122190481:AC:A	2.57842e-12	-1.84473	-1.02339	2.57288e-08	-1.28902	-0.92663	2.06125e-05	-1.57112	-0.954011
122190534	chr12:122190534:G:A	2.16985e-12	-1.85786	-1.18278	2.11288e-08	-1.31653	-1.09609	1.68814e-05	-1.59522	-1.1296
122190734	chr12:122190734:G:A	1.2309e-11	-2.56711e-10	-1.30497	6.57171e-08	-2.56711e-10	-1.2779	7.06174e-05	-2.56711e-10	-1.29375
122191291	chr12:122191291:T:C	2.32834e-12	-1.82599	-1.14416	1.21253e-08	-1.7018	-1.26617	1.53372e-05	-1.6023	-1.21845
122191335	chr12:122191335:C:T	1.90975e-12	-1.88144	-1.28689	1.04242e-08	-1.83431	-1.28482	1.18554e-05	-1.7896	-1.28865
122191466	chr12:122191466:A:C	2.2346e-12	-1.80307	-1.20817	2.30736e-08	-1.19981	-1.12476	1.80532e-05	-1.50025	-1.15746
122191532	chr12:122191532:G:A	1.23096e-11	-2.56711e-10	-1.30493	6.36691e-08	-2.56711e-10	-1.30956	6.96009e-05	-2.56711e-10	-1.30825
122191552	chr12:122191552:G:A	4.70631e-11	-2.56711e-10	0.0361851	2.71768e-07	-2.56711e-10	0.141688	0.000292632	-2.56711e-10	0.127889
122191661	chr12:122191661:A:T	1.97143e-12	-1.97253	-1.16401	1.16468e-08	-1.93303	-1.0752	1.2244e-05	-1.93536	-1.11063
122191984	chr12:122191984:A:G	1.90278e-12	-1.86642	-1.30557	1.14026e-08	-1.7679	-1.26151	1.3121e-05	-1.69081	-1.286
122192160	chr12:122192160:T:C	1.76656e-12	-1.9371	-1.30917	9.08899e-09	-1.9707	-1.28549	9.7568e-06	-1.97249	-1.30057
122192198	chr12:122192198:C:T	1.32918e-11	-2.56711e-10	-1.22815	6.66699e-08	-2.56711e-10	-1.26351	7.40482e-05	-2.56711e-10	-1.24631
122192447	chr12:122192447:T:G	1.35486e-11	-2.56711e-10	-1.20902	7.59469e-08	-2.56711e-10	-1.13322	8.02455e-05	-2.56711e-10	-1.16594
122192601	chr12:122192601:C:T	2.14184e-12	-1.79151	-1.26213	1.02287e-08	-1.84099	-1.29707	1.11074e-05	-1.86102	-1.28239
122192672	chr12:122192672:C:T	4.29444e-11	-2.56711e-10	-0.0553989	2.46926e-07	-2.56711e-10	0.0458313	0.000266412	-2.56711e-10	0.0340154
122192710	chr12:122192710:G:A	1.24083e-11	-2.56711e-10	-1.29694	6.68379e-08	-2.56711e-10	-1.26099	7.15759e-05	-2.56711e-10	-1.28027
122192827	chr12:122192827:T:TTGAAGAGGTTAC	1.23661e-11	-2.56711e-10	-1.30035	6.3756e-08	-2.56711e-10	-1.3082	6.98021e-05	-2.56711e-10	-1.30536
122193128	chr12:122193128:C:T	1.70797e-11	-2.56711e-10	-0.977415	9.43461e-08	-2.56711e-10	-0.916288	0.000100999	-2.56711e-10	-0.935914
122193247	chr12:122193247:G:A	2.09134e-11	-2.56711e-10	-0.774915	1.01729e-07	-2.56711e-10	-0.840945	0.00011159	-2.56711e-10	-0.8362
122193296	chr12:122193296:T:G	2.22857e-12	-1.76731	-1.24663	1.75207e-08	-1.31452	-1.28535	1.93102e-05	-1.3315	-1.25889
122193313	chr12:122193313:G:A	1.3865e-11	-2.56711e-10	-1.18594	6.89289e-08	-2.56711e-10	-1.23018	7.6931e-05	-2.56711e-10	-1.20812
122193315	chr12:122193315:G:A	2.13635e-12	-1.75192	-1.30428	1.83825e-08	-1.24271	-1.30914	2.00255e-05	-1.24442	-1.3096
122193761	chr12:122193761:T:C	1.23379e-11	-2.56711e-10	-1.30263	6.37674e-08	-2.56711e-10	-1.30802	6.95123e-05	-2.56711e-10	-1.30952
122193851	chr12:122193851:C:T	1.23013e-11	-2.56711e-10	-1.3056	6.36641e-08	-2.56711e-10	-1.30964	6.95537e-05	-2.56711e-10	-1.30893
122194060	chr12:122194060:T:C	2.84154e-12	-1.85837	-0.912582	3.29183e-08	-1.31821	-0.651024	2.42614e-05	-1.592	-0.770142
122194137	chr12:122194137:A:G	1.24101e-11	-2.56711e-10	-1.2968	6.41805e-08	-2.56711e-10	-1.30156	7.00804e-05	-2.56711e-10	-1.30138
122194354	chr12:122194354:C:T	1.23434e-11	-2.56711e-10	-1.30219	6.37531e-08	-2.56711e-10	-1.30824	6.95175e-05	-2.56711e-10	-1.30945
122194440	chr12:122194440:C:T	2.70373e-11	-2.56711e-10	-0.518088	1.29338e-07	-2.56711e-10	-0.600827	0.000142169	-2.56711e-10	-0.594014
122194536	chr12:122194536:A:C	2.68905e-12	-1.69707	-1.12904	1.41731e-08	-1.61639	-1.19553	1.55044e-05	-1.65076	-1.15914
122194562	chr12:122194562:G:A	8.58124e-12	-1.62905	-0.0366711	4.57267e-08	-1.57734	-0.0632331	4.93304e-05	-1.61595	-0.0365332
122194759	chr12:122194759:C:G	1.23085e-11	-2.56711e-10	-1.30501	6.6064e-08	-2.56711e-10	-1.27264	7.08693e-05	-2.56711e-10	-1.29019
122194989	chr12:122194989:A:C	1.22711e-11	-2.56711e-10	-1.30806	6.41063e-08	-2.56711e-10	-1.30272	6.95657e-05	-2.56711e-10	-1.30876
122194995	chr12:122194995:GT:G	6.49849e-11	-2.56711e-10	0.35885	3.13963e-07	-2.56711e-10	0.286015	0.000398884	-2.56711e-10	0.437644
122195322	chr12:122195322:C:T	1.22686e-11	-2.56711e-10	-1.30826	6.50911e-08	-2.56711e-10	-1.28747	7.01854e-05	-2.56711e-10	-1.29989
122195768	chr12:122195768:T:C	1.22957e-11	-2.56711e-10	-1.30605	6.39214e-08	-2.56711e-10	-1.30561	6.9509e-05	-2.56711e-10	-1.30957
122196162	chr12:122196162:A:G	1.46313e-11	-2.56711e-10	-1.13214	7.63649e-08	-2.56711e-10	-1.12774	8.43067e-05	-2.56711e-10	-1.11657
122196187	chr12:122196187:G:T	1.5092e-11	-2.56711e-10	-1.10114	7.6327e-08	-2.56711e-10	-1.12823	8.30231e-05	-2.56711e-10	-1.13191
122196463	chr12:122196463:A:T	1.23308e-11	-2.56711e-10	-1.3032	6.37883e-08	-2.56711e-10	-1.30769	6.95073e-05	-2.56711e-10	-1.3096
122196533	chr12:122196533:C:T	1.22896e-11	-2.56711e-10	-1.30655	6.39684e-08	-2.56711e-10	-1.30487	6.95165e-05	-2.56711e-10	-1.30946
122196565	chr12:122196565:T:C	1.23034e-11	-2.56711e-10	-1.30542	6.38901e-08	-2.56711e-10	-1.30609	6.95034e-05	-2.56711e-10	-1.30965
122197076	chr12:122197076:C:T	3.6246e-11	-2.56711e-10	-0.224976	1.67763e-07	-2.56711e-10	-0.340706	0.000187669	-2.56711e-10	-0.316347
122197643	chr12:122197643:C:T	2.31955e-10	-2.56711e-10	1.63124	1.34003e-06	-2.56711e-10	1.73719	0.00142689	-2.56711e-10	1.71223
122197739	chr12:122197739:G:A	3.70262e-12	-1.58883	-0.91743	2.19518e-08	-1.49841	-0.876001	2.58297e-05	-1.42076	-0.878743
122198506	chr12:122198506:T:C	2.6959e-12	-1.5461	-1.27748	1.39223e-08	-1.62354	-1.20622	1.38598e-05	-1.68288	-1.23915
122198595	chr12:122198595:C:T	1.80569e-12	-1.91599	-1.30837	9.28528e-09	-1.96051	-1.27431	9.85199e-06	-1.96841	-1.29494
122198692	chr12:122198692:C:T	7.92507e-12	-1.74527	-3.18773e-10	4.09548e-08	-1.75079	-3.18773e-10	4.33793e-05	-1.78105	-3.18773e-10
122198991	chr12:122198991:T:C	6.66395e-12	-1.91859	-3.18773e-10	3.53268e-08	-1.89862	-3.18773e-10	4.05432e-05	-1.84866	-3.18773e-10
122199428	chr12:122199428:A:G	1.93719e-11	-2.56711e-10	-0.851481	1.15928e-07	-2.56711e-10	-0.710291	0.000120194	-2.56711e-10	-0.76192
122199439	chr12:122199439:C:T	1.33004e-11	-2.56711e-10	-1.22751	6.81475e-08	-2.56711e-10	-1.24158	7.44215e-05	-2.56711e-10	-1.24128
122199639	chr12:122199639:A:G	8.85226e-11	-2.56711e-10	0.667954	5.26584e-07	-2.56711e-10	0.803153	0.000560406	-2.56711e-10	0.777634
122199703	chr12:122199703:C:T	2.24343e-12	-1.77902	-1.22828	2.32187e-08	-1.01191	-1.30639	2.28153e-05	-1.12154	-1.30206
122200312	chr12:122200312:G:A	4.17096e-11	-2.56711e-10	-0.0845722	1.92719e-07	-2.56711e-10	-0.202024	0.000221982	-2.56711e-10	-0.148433
122200375	chr12:122200375:CTGTCCT:C	1.22865e-11	-2.56711e-10	-1.3068	6.367e-08	-2.56711e-10	-1.30955	6.95756e-05	-2.56711e-10	-1.30861
122200419	chr12:122200419:G:C	1.72622e-11	-2.56711e-10	-0.966787	9.19107e-08	-2.56711e-10	-0.942441	0.000100164	-2.56711e-10	-0.944217
122200592	chr12:122200592:A:G	4.42631e-11	-2.56711e-10	-0.0251528	2.04555e-07	-2.56711e-10	-0.142424	0.000256337	-2.56711e-10	-0.00453404
122201216	chr12:122201216:G:A	1.28329e-11	-2.56711e-10	-1.26329	6.65639e-08	-2.56711e-10	-1.2651	7.35268e-05	-2.56711e-10	-1.25338
122201890	chr12:122201890:T:G	2.99397e-12	-1.75508	-0.963624	4.09974e-08	-1.06532	-0.684435	2.85653e-05	-1.38942	-0.809409
122201899	chr12:122201899:G:A	1.82133e-11	-2.56711e-10	-0.913152	1.01818e-07	-2.56711e-10	-0.840069	0.000106363	-2.56711e-10	-0.88417
122202090	chr12:122202090:C:T	6.80937e-12	-1.897	-3.18773e-10	3.95342e-08	-1.78609	-3.18773e-10	4.10981e-05	-1.83507	-3.18773e-10
122202340	chr12:122202340:TAATTGG:T	5.6912e-11	-2.56711e-10	0.226203	3.10423e-07	-2.56711e-10	0.274676	0.000334713	-2.56711e-10	0.262247
122202825	chr12:122202825:T:C	1.91287e-11	-2.56711e-10	-0.864116	9.28443e-08	-2.56711e-10	-0.932335	0.000109922	-2.56711e-10	-0.85126
122202860	chr12:122202860:G:C	3.84951e-11	-2.56711e-10	-0.164774	2.14404e-07	-2.56711e-10	-0.0953972	0.000227785	-2.56711e-10	-0.122627
122202898	chr12:122202898:G:C	4.21423e-11	-2.56711e-10	-0.0742533	2.35067e-07	-2.56711e-10	-0.00339011	0.000249517	-2.56711e-10	-0.0314988
122203041	chr12:122203041:G:A	3.90658e-11	-2.56711e-10	-0.150058	2.17635e-07	-2.56711e-10	-0.0804411	0.000231185	-2.56711e-10	-0.107808
122203923	chr12:122203923:C:G	1.81245e-11	-2.56711e-10	-0.918037	8.67255e-08	-2.56711e-10	-1.00051	0.000102653	-2.56711e-10	-0.919673
122204218	chr12:122204218:C:T	1.28596e-11	-2.56711e-10	-1.26122	6.7675e-08	-2.56711e-10	-1.24854	7.33747e-05	-2.56711e-10	-1.25545
122204282	chr12:122204282:C:T	2.46949e-11	-2.56711e-10	-0.608707	1.23478e-07	-2.56711e-10	-0.647197	0.00013644	-2.56711e-10	-0.63514
122204615	chr12:122204615:G:T	1.34903e-11	-2.56711e-10	-1.21334	7.01597e-08	-2.56711e-10	-1.21249	7.71622e-05	-2.56711e-10	-1.20512
122204634	chr12:122204634:C:G	3.08022e-12	-1.58296	-1.10734	2.98285e-08	-0.889092	-1.1787	2.53879e-05	-1.16676	-1.14999
122204697	chr12:122204697:C:T	2.2603e-12	-1.9711	-1.02871	1.69662e-08	-1.83734	-0.794697	1.52205e-05	-1.92136	-0.907027
122204948	chr12:122204948:T:G	1.25699e-11	-2.56711e-10	-1.284	6.72632e-08	-2.56711e-10	-1.25465	7.2676e-05	-2.56711e-10	-1.26502
122205974	chr12:122205974:C:T	1.24848e-11	-2.56711e-10	-1.29079	6.48617e-08	-2.56711e-10	-1.291	7.11556e-05	-2.56711e-10	-1.28616
122206094	chr12:122206094:G:C	1.37161e-11	-2.56711e-10	-1.19673	6.87128e-08	-2.56711e-10	-1.23332	7.54868e-05	-2.56711e-10	-1.22707
122206223	chr12:122206223:G:A	1.37803e-11	-2.56711e-10	-1.19207	6.70675e-08	-2.56711e-10	-1.25756	7.47434e-05	-2.56711e-10	-1.23697
122206237	chr12:122206237:G:A	9.6004e-12	-1.67162	0.118123	6.92619e-08	-1.43229	0.206922	7.24024e-05	-1.48331	0.214522
122206258	chr12:122206258:C:T	1.22705e-11	-2.56711e-10	-1.30811	6.4329e-08	-2.56711e-10	-1.29925	6.97618e-05	-2.56711e-10	-1.30594
122206511	chr12:122206511:T:C	1.22576e-11	-2.56711e-10	-1.30916	6.42147e-08	-2.56711e-10	-1.30103	6.95546e-05	-2.56711e-10	-1.30892
122206994	chr12:122206994:G:A	1.692e-11	-2.56711e-10	-0.986808	9.37659e-08	-2.56711e-10	-0.922457	0.000100167	-2.56711e-10	-0.944185
122207191	chr12:122207191:C:A	1.4082e-11	-2.56711e-10	-1.17041	7.52911e-08	-2.56711e-10	-1.1419	8.12984e-05	-2.56711e-10	-1.1529
122207806	chr12:122207806:G:GC	1.34062e-11	-2.56711e-10	-1.21959	7.07341e-08	-2.56711e-10	-1.20433	7.66319e-05	-2.56711e-10	-1.21201
122208019	chr12:122208019:A:G	1.72206e-11	-2.56711e-10	-0.969198	8.08007e-08	-2.56711e-10	-1.07127	9.16847e-05	-2.56711e-10	-1.03267
122208327	chr12:122208327:A:G	2.18337e-12	-1.91438	-1.12006	1.06587e-08	-1.81432	-1.28257	1.40612e-05	-1.68849	-1.21911
122208411	chr12:122208411:C:T	2.79428e-12	-1.83746	-0.950269	1.3211e-08	-1.76373	-1.11847	1.74426e-05	-1.64827	-1.04384
122208832	chr12:122208832:A:G	1.94527e-11	-2.56711e-10	-0.847319	8.95682e-08	-2.56711e-10	-0.968258	0.000102458	-2.56711e-10	-0.921574
122209028	chr12:122209028:AAAAGGTATTAAAT:A	1.3928e-11	-2.56711e-10	-1.1814	7.28114e-08	-2.56711e-10	-1.17539	7.90317e-05	-2.56711e-10	-1.18118
122209055	chr12:122209055:T:G	6.3155e-12	-1.9723	-3.18773e-10	3.41999e-08	-1.93104	-3.18773e-10	3.66574e-05	-1.94941	-3.18773e-10
122209153	chr12:122209153:A:G	1.95994e-12	-1.83475	-1.30764	1.63032e-08	-1.40938	-1.26252	1.5155e-05	-1.53193	-1.30076
122209341	chr12:122209341:C:T	1.28883e-11	-2.56711e-10	-1.25898	6.89846e-08	-2.56711e-10	-1.22938	7.4086e-05	-2.56711e-10	-1.2458
122209408	chr12:122209408:A:G	1.47058e-11	-2.56711e-10	-1.12706	7.22696e-08	-2.56711e-10	-1.18286	8.294e-05	-2.56711e-10	-1.13291
122209515	chr12:122209515:AG:A	3.85434e-11	-2.56711e-10	-0.163519	2.07426e-07	-2.56711e-10	-0.128483	0.000226287	-2.56711e-10	-0.129224
122209573	chr12:122209573:G:A	1.23835e-11	-2.56711e-10	-1.29894	6.36709e-08	-2.56711e-10	-1.30953	6.96962e-05	-2.56711e-10	-1.30688
122209750	chr12:122209750:T:C	1.4594e-11	-2.56711e-10	-1.13469	7.40641e-08	-2.56711e-10	-1.15833	8.27003e-05	-2.56711e-10	-1.1358
122209871	chr12:122209871:A:G	9.73116e-12	-1.77016	0.230185	6.89742e-08	-1.57384	0.344315	7.12195e-05	-1.62233	0.337067
122209940	chr12:122209940:C:T	1.38549e-11	-2.56711e-10	-1.18666	6.84691e-08	-2.56711e-10	-1.23688	7.64072e-05	-2.56711e-10	-1.21495
122210053	chr12:122210053:G:T	2.86283e-12	-1.75358	-1.00992	1.39724e-08	-1.66212	-1.16405	1.88395e-05	-1.5197	-1.09537
122210191	chr12:122210191:G:A	1.27909e-11	-2.56711e-10	-1.26657	6.83193e-08	-2.56711e-10	-1.23907	7.34433e-05	-2.56711e-10	-1.25451
122210309	chr12:122210309:G:A	1.22722e-11	-2.56711e-10	-1.30797	6.36978e-08	-2.56711e-10	-1.30911	6.95825e-05	-2.56711e-10	-1.30851
122210323	chr12:122210323:C:T	8.94148e-12	-1.81548	0.190874	4.39079e-08	-1.59719	-0.0839782	5.15234e-05	-1.62711	0.0181143
122210582	chr12:122210582:C:T	3.54598e-12	-1.84641	-0.703075	3.72106e-08	-1.48385	-0.362816	2.86688e-05	-1.67603	-0.519191
122211711	chr12:122211711:C:T	2.64584e-12	-1.90151	-0.940803	1.49147e-08	-1.957	-0.803913	1.53599e-05	-1.96768	-0.851581
122211937	chr12:122211937:G:A	1.25906e-11	-2.56711e-10	-1.28235	6.47969e-08	-2.56711e-10	-1.292	7.07224e-05	-2.56711e-10	-1.29227
122211978	chr12:122211978:T:C	1.5584e-11	-2.56711e-10	-1.06906	7.80116e-08	-2.56711e-10	-1.1064	8.75316e-05	-2.56711e-10	-1.07903
122212453	chr12:122212453:T:TA	2.70123e-12	-1.72556	-1.09603	1.36262e-08	-1.62977	-1.2215	1.82254e-05	-1.48102	-1.16719
122212546	chr12:122212546:T:A	4.35066e-11	-2.56711e-10	-0.0423907	2.15489e-07	-2.56711e-10	-0.0903485	0.00023204	-2.56711e-10	-0.104119
122212555	chr12:122212555:TTAG:T	1.86768e-11	-2.56711e-10	-0.888021	8.94478e-08	-2.56711e-10	-0.969603	0.000105827	-2.56711e-10	-0.889227
122212710	chr12:122212710:TG:T	2.75591e-12	-1.89188	-0.909674	1.55013e-08	-1.95254	-0.769801	1.59344e-05	-1.96507	-0.817479
122212717	chr12:122212717:C:T	1.62702e-11	-2.56711e-10	-1.02597	8.88378e-08	-2.56711e-10	-0.976447	9.64524e-05	-2.56711e-10	-0.981978
122212842	chr12:122212842:G:C	1.22889e-11	-2.56711e-10	-1.30661	6.46617e-08	-2.56711e-10	-1.29409	7.02309e-05	-2.56711e-10	-1.29924
122213125	chr12:122213125:T:G	1.26891e-11	-2.56711e-10	-1.27456	6.52701e-08	-2.56711e-10	-1.28472	7.13063e-05	-2.56711e-10	-1.28404
122213729	chr12:122213729:C:T	1.92277e-11	-2.56711e-10	-0.85895	1.07462e-07	-2.56711e-10	-0.786117	0.000112324	-2.56711e-10	-0.829638
122214014	chr12:122214014:G:A	3.76639e-12	-1.4031	-1.08609	2.02104e-08	-1.25172	-1.20534	2.80116e-05	-1.06892	-1.14949
122214346	chr12:122214346:C:G	2.79933e-12	-1.88196	-0.903961	1.41375e-08	-1.73362	-1.08081	1.7606e-05	-1.67748	-1.00531
122214560	chr12:122214560:G:A	1.22523e-11	-2.56711e-10	-1.30959	6.43906e-08	-2.56711e-10	-1.29829	6.96188e-05	-2.56711e-10	-1.30799
122214565	chr12:122214565:A:G	2.71786e-12	-1.61068	-1.20478	1.34214e-08	-1.74994	-1.11647	1.32337e-05	-1.81803	-1.15023
122214695	chr12:122214695:CCT:C	1.24251e-11	-2.56711e-10	-1.29559	6.41384e-08	-2.56711e-10	-1.30222	7.03355e-05	-2.56711e-10	-1.29775
122214911	chr12:122214911:A:G	2.61881e-12	-1.68728	-1.16531	1.72729e-08	-1.36297	-1.25115	1.82148e-05	-1.44968	-1.19911
122215146	chr12:122215146:G:T	1.84415e-11	-2.56711e-10	-0.9007	8.60646e-08	-2.56711e-10	-1.00816	9.73146e-05	-2.56711e-10	-0.973079
122215313	chr12:122215313:T:C	1.39237e-11	-1.18171	-3.18773e-10	6.42267e-08	-1.30084	-3.18773e-10	6.87232e-05	-1.32094	-3.18773e-10
122215350	chr12:122215350:G:A	2.49433e-12	-1.61731	-1.28397	1.39701e-08	-1.5167	-1.30964	1.89779e-05	-1.30419	-1.30356
122215612	chr12:122215612:T:G	1.67087e-11	-2.56711e-10	-0.999376	8.10603e-08	-2.56711e-10	-1.06806	9.47692e-05	-2.56711e-10	-0.999584
122215667	chr12:122215667:A:G	1.81018e-11	-2.56711e-10	-0.919293	8.70025e-08	-2.56711e-10	-0.997322	0.000102847	-2.56711e-10	-0.917789
122215705	chr12:122215705:A:T	1.25229e-11	-2.56711e-10	-1.28774	6.45276e-08	-2.56711e-10	-1.29617	7.05041e-05	-2.56711e-10	-1.29536
122215854	chr12:122215854:T:C	2.51879e-12	-1.58257	-1.30895	2.24768e-08	-1.04604	-1.30474	1.90179e-05	-1.29809	-1.30756
122216145	chr12:122216145:A:G	1.22745e-11	-2.56711e-10	-1.30778	6.39832e-08	-2.56711e-10	-1.30464	6.97171e-05	-2.56711e-10	-1.30658
122216338	chr12:122216338:T:C	2.19545e-11	-2.56711e-10	-0.726331	1.32232e-07	-2.56711e-10	-0.578701	0.000139277	-2.56711e-10	-0.614561
122216656	chr12:122216656:G:T	2.7031e-12	-1.51563	-1.30527	1.6135e-08	-1.37807	-1.3042	2.15539e-05	-1.17083	-1.30964
122216970	chr12:122216970:A:G	1.66182e-11	-2.56711e-10	-1.00481	9.07845e-08	-2.56711e-10	-0.95477	9.67155e-05	-2.56711e-10	-0.979254
122217087	chr12:122217087:A:G	6.01797e-11	-2.56711e-10	0.282031	2.87733e-07	-2.56711e-10	0.198775	0.000368583	-2.56711e-10	0.358637
122217127	chr12:122217127:T:A	5.19397e-12	-1.73469	-0.433119	3.89257e-08	-1.51075	-0.290852	3.78607e-05	-1.58296	-0.334155
122217268	chr12:122217268:T:A	6.54176e-12	-1.9371	-3.18773e-10	3.45318e-08	-1.92138	-3.18773e-10	3.9182e-05	-1.88281	-3.18773e-10
122217278	chr12:122217278:T:G	1.59405e-11	-2.56711e-10	-1.04644	8.71344e-08	-2.56711e-10	-0.995807	9.44133e-05	-2.56711e-10	-1.00335
122217447	chr12:122217447:G:A	6.19216e-12	-1.18898	-0.803044	1.03983e-07	-0.142684	-0.676347	7.13181e-05	-0.562834	-0.721044
122218467	chr12:122218467:C:T	2.5312e-12	-1.69721	-1.1894	2.07824e-08	-1.13735	-1.2918	1.99933e-05	-1.30377	-1.25186
122219240	chr12:122219240:A:C	3.68445e-11	-2.56711e-10	-0.208598	2.14102e-07	-2.56711e-10	-0.0968046	0.000228781	-2.56711e-10	-0.118261
122219258	chr12:122219258:C:A	1.22763e-11	-2.56711e-10	-1.30763	6.39973e-08	-2.56711e-10	-1.30442	6.97323e-05	-2.56711e-10	-1.30636
122219755	chr12:122219755:T:C	1.11701e-11	-1.67739	0.275331	8.08142e-08	-1.43827	0.367163	8.44285e-05	-1.49511	0.37999
122219860	chr12:122219860:T:C	2.97627e-12	-1.50871	-1.21593	2.78667e-08	-0.828007	-1.30782	2.62142e-05	-1.00269	-1.28203
122221320	chr12:122221320:A:T	3.50452e-11	-2.56711e-10	-0.258664	2.02779e-07	-2.56711e-10	-0.151144	0.0002168	-2.56711e-10	-0.172054
122221677	chr12:122221677:A:G	2.76142e-12	-1.69429	-1.10527	1.47235e-08	-1.52973	-1.24409	2.00947e-05	-1.36048	-1.19009
122221780	chr12:122221780:G:C	1.24224e-11	-2.56711e-10	-1.2958	6.57483e-08	-2.56711e-10	-1.27742	7.08202e-05	-2.56711e-10	-1.29088
122222007	chr12:122222007:T:C	1.22543e-11	-2.56711e-10	-1.30943	6.37279e-08	-2.56711e-10	-1.30864	6.95497e-05	-2.56711e-10	-1.30899
122222496	chr12:122222496:G:A	7.99045e-11	-2.56711e-10	0.565528	3.67483e-07	-2.56711e-10	0.443419	0.000479822	-2.56711e-10	0.622387
122222586	chr12:122222586:AAAAAATT:A	1.1925e-11	-1.33667	-3.18773e-10	1.64243e-07	-0.361915	-3.18773e-10	0.000119869	-0.764627	-3.18773e-10
122222723	chr12:122222723:G:A	1.90646e-11	-1.28425	0.416784	4.4405e-07	-0.284203	0.916881	0.000260299	-0.708084	0.718885
122222862	chr12:122222862:C:T	1.35572e-11	-2.56711e-10	-1.20838	7.03039e-08	-2.56711e-10	-1.21043	7.76939e-05	-2.56711e-10	-1.19825
122222907	chr12:122222907:G:T	1.2275e-11	-2.56711e-10	-1.30774	6.39835e-08	-2.56711e-10	-1.30463	6.95051e-05	-2.56711e-10	-1.30963
122223161	chr12:122223161:A:G	3.21176e-12	-1.5683	-1.08019	2.74503e-08	-0.912925	-1.23796	2.66145e-05	-1.09953	-1.17004
122223363	chr12:122223363:G:T	1.32772e-11	-2.56711e-10	-1.22926	7.40763e-08	-2.56711e-10	-1.15816	7.79603e-05	-2.56711e-10	-1.19483
122223452	chr12:122223452:T:A	1.93588e-12	-1.84602	-1.30872	1.10473e-08	-1.7623	-1.29877	1.25268e-05	-1.72	-1.30316
122223530	chr12:122223530:T:A	6.72371e-12	-1.08991	-0.81975	1.19837e-07	0.0174716	-0.694599	8.07571e-05	-0.420886	-0.738696
122224449	chr12:122224449:C:T	1.23436e-11	-2.56711e-10	-1.30217	6.37088e-08	-2.56711e-10	-1.30894	6.95848e-05	-2.56711e-10	-1.30848
122225622	chr12:122225622:G:A	2.14157e-12	-1.75636	-1.29741	1.28477e-08	-1.60157	-1.30853	1.5868e-05	-1.47822	-1.30851
122225647	chr12:122225647:C:T	2.05254e-11	-2.56711e-10	-0.793642	1.11963e-07	-2.56711e-10	-0.745092	0.000119787	-2.56711e-10	-0.76531
122225708	chr12:122225708:CAG:C	1.9194e-11	-2.56711e-10	-0.860704	1.07217e-07	-2.56711e-10	-0.788403	0.000112124	-2.56711e-10	-0.831419
122225731	chr12:122225731:G:A	2.00049e-11	-2.56711e-10	-0.819329	1.12096e-07	-2.56711e-10	-0.743902	0.000117012	-2.56711e-10	-0.788747
122226222	chr12:122226222:CT:C	1.34159e-11	-2.56711e-10	-1.21887	7.51523e-08	-2.56711e-10	-1.14374	7.89289e-05	-2.56711e-10	-1.18248
122226240	chr12:122226240:C:G	1.22662e-11	-2.56711e-10	-1.30845	6.39058e-08	-2.56711e-10	-1.30585	6.96562e-05	-2.56711e-10	-1.30746
122226702	chr12:122226702:A:G	4.11371e-11	-2.56711e-10	-0.0983944	2.04541e-07	-2.56711e-10	-0.142491	0.000252498	-2.56711e-10	-0.0196246
122226895	chr12:122226895:G:T	1.29646e-11	-2.56711e-10	-1.25308	6.62396e-08	-2.56711e-10	-1.26998	7.29481e-05	-2.56711e-10	-1.26128
122227070	chr12:122227070:G:A	1.23357e-11	-2.56711e-10	-1.30281	6.44325e-08	-2.56711e-10	-1.29764	7.01319e-05	-2.56711e-10	-1.30065
122227574	chr12:122227574:C:T	1.36902e-11	-2.56711e-10	-1.19863	6.74259e-08	-2.56711e-10	-1.25223	7.50208e-05	-2.56711e-10	-1.23326
122227892	chr12:122227892:C:T	4.33731e-12	-1.66329	-0.684758	3.31905e-08	-1.61898	-0.34202	3.1959e-05	-1.56594	-0.52063
122228596	chr12:122228596:T:A	1.3559e-11	-2.56711e-10	-1.20826	6.83516e-08	-2.56711e-10	-1.23859	7.61492e-05	-2.56711e-10	-1.21833
122228879	chr12:122228879:AT:A	1.69821e-11	-2.56711e-10	-0.983145	9.44185e-08	-2.56711e-10	-0.915521	9.95563e-05	-2.56711e-10	-0.950305
122229444	chr12:122229444:A:C	1.43426e-11	-2.56711e-10	-1.15207	7.10997e-08	-2.56711e-10	-1.19918	7.90701e-05	-2.56711e-10	-1.18069
122230138	chr12:122230138:A:C	1.23824e-11	-2.56711e-10	-1.29903	6.56392e-08	-2.56711e-10	-1.27909	7.11616e-05	-2.56711e-10	-1.28607
122230308	chr12:122230308:C:T	1.24064e-11	-2.56711e-10	-1.29709	6.49127e-08	-2.56711e-10	-1.29022	7.05835e-05	-2.56711e-10	-1.29423
122231073	chr12:122231073:C:T	1.23534e-11	-2.56711e-10	-1.30137	6.53649e-08	-2.56711e-10	-1.28327	7.09076e-05	-2.56711e-10	-1.28965
122231521	chr12:122231521:G:A	4.44625e-12	-1.22332	-1.09992	7.45757e-08	-0.17899	-0.972455	5.02381e-05	-0.605123	-1.02913
122231642	chr12:122231642:A:G	1.23624e-11	-2.56711e-10	-1.30064	6.54548e-08	-2.56711e-10	-1.2819	7.09874e-05	-2.56711e-10	-1.28852
122231742	chr12:122231742:TTTCTTCTA:T	1.34939e-11	-2.56711e-10	-1.21307	7.39809e-08	-2.56711e-10	-1.15945	7.91422e-05	-2.56711e-10	-1.17978
122231803	chr12:122231803:T:C	1.24861e-11	-2.56711e-10	-1.29069	6.36977e-08	-2.56711e-10	-1.30911	7.0019e-05	-2.56711e-10	-1.30226
122231900	chr12:122231900:T:C	1.18888e-11	-1.32201	-0.0176997	2.5603e-07	-0.333723	0.415758	0.00015518	-0.751922	0.245482
122231954	chr12:122231954:G:A	1.34793e-11	-2.56711e-10	-1.21415	7.05076e-08	-2.56711e-10	-1.20754	7.64913e-05	-2.56711e-10	-1.21385
122232675	chr12:122232675:C:T	1.22557e-11	-2.56711e-10	-1.30931	6.36654e-08	-2.56711e-10	-1.30962	6.95046e-05	-2.56711e-10	-1.30963
122233140	chr12:122233140:A:C	1.22547e-11	-2.56711e-10	-1.30939	6.37863e-08	-2.56711e-10	-1.30772	6.95608e-05	-2.56711e-10	-1.30883
122233723	chr12:122233723:T:C	5.9015e-11	-2.56711e-10	0.262488	3.47362e-07	-2.56711e-10	0.38711	0.000372194	-2.56711e-10	0.368389
122233774	chr12:122233774:T:C	6.64519e-12	-1.92141	-3.18773e-10	3.38657e-08	-1.94086	-3.18773e-10	3.66231e-05	-1.95035	-3.18773e-10
122234331	chr12:122234331:G:A	1.22538e-11	-2.56711e-10	-1.30947	6.37729e-08	-2.56711e-10	-1.30793	6.95513e-05	-2.56711e-10	-1.30896
122234359	chr12:122234359:C:A	1.22537e-11	-2.56711e-10	-1.30948	6.37715e-08	-2.56711e-10	-1.30795	6.95503e-05	-2.56711e-10	-1.30898
122234544	chr12:122234544:G:A	2.44173e-11	-2.56711e-10	-0.620014	1.34889e-07	-2.56711e-10	-0.558809	0.0001436	-2.56711e-10	-0.583996
122234668	chr12:122234668:T:C	1.29878e-11	-2.56711e-10	-1.25129	6.72582e-08	-2.56711e-10	-1.25472	7.44761e-05	-2.56711e-10	-1.24055
122234691	chr12:122234691:G:A	1.23542e-11	-2.56711e-10	-1.30131	6.3913e-08	-2.56711e-10	-1.30574	6.991e-05	-2.56711e-10	-1.30382
122234695	chr12:122234695:C:T	1.34678e-11	-2.56711e-10	-1.215	7.04447e-08	-2.56711e-10	-1.20843	7.64259e-05	-2.56711e-10	-1.21471
122234745	chr12:122234745:AC:A	3.2043e-12	-1.65175	-0.99906	1.66121e-08	-1.47572	-1.1774	2.30896e-05	-1.30483	-1.10682
122235066	chr12:122235066:G:A	3.6202e-11	-2.56711e-10	-0.22619	2.01839e-07	-2.56711e-10	-0.15579	0.000212737	-2.56711e-10	-0.190969
122235104	chr12:122235104:G:A	2.10588e-11	-2.56711e-10	-0.767987	9.57906e-08	-2.56711e-10	-0.901094	0.000109849	-2.56711e-10	-0.851926
122235350	chr12:122235350:C:T	9.91705e-11	-2.56711e-10	0.781536	4.50192e-07	-2.56711e-10	0.646416	0.000595539	-2.56711e-10	0.83844
122235548	chr12:122235548:G:A	4.04272e-11	-1.60631	1.49051	3.34385e-07	-1.34379	1.69282	0.000334722	-1.42497	1.68724
122235745	chr12:122235745:C:A	1.25705e-11	-2.56711e-10	-1.28395	6.37957e-08	-2.56711e-10	-1.30757	7.03218e-05	-2.56711e-10	-1.29795
122235763	chr12:122235763:C:T	3.40413e-12	-1.33154	-1.25878	5.05868e-08	-0.346866	-1.1927	3.60704e-05	-0.742698	-1.22286
122235876	chr12:122235876:G:A	2.27636e-11	-2.56711e-10	-0.690143	1.00183e-07	-2.56711e-10	-0.856263	0.000117674	-2.56711e-10	-0.783111
122236555	chr12:122236555:G:A	1.22962e-11	-2.56711e-10	-1.30602	6.46005e-08	-2.56711e-10	-1.29504	6.99428e-05	-2.56711e-10	-1.30335
122236625	chr12:122236625:T:C	3.94092e-12	-1.44	-1.00389	6.84602e-08	-0.529988	-0.707018	4.40172e-05	-0.922329	-0.844118
122236775	chr12:122236775:T:C	2.04604e-11	-2.56711e-10	-0.796812	1.11204e-07	-2.56711e-10	-0.751891	0.000121436	-2.56711e-10	-0.751638
122237073	chr12:122237073:A:G	1.53427e-11	-1.33096	0.246294	3.07836e-07	-0.35009	0.616397	0.000190453	-0.757922	0.456299
122237189	chr12:122237189:C:T	2.69995e-12	-1.87341	-0.948662	2.4392e-08	-1.52822	-0.740786	2.21987e-05	-1.64365	-0.807338
122237370	chr12:122237370:T:C	1.23904e-11	-2.56711e-10	-1.29838	6.54613e-08	-2.56711e-10	-1.2818	7.06024e-05	-2.56711e-10	-1.29396
122237880	chr12:122237880:G:A	3.27956e-12	-1.41179	-1.2158	1.8592e-08	-1.25794	-1.28259	2.60495e-05	-1.03834	-1.25269
122238860	chr12:122238860:A:G	2.13067e-11	-2.56711e-10	-0.756283	1.13003e-07	-2.56711e-10	-0.735846	0.000118025	-2.56711e-10	-0.780135
122239187	chr12:122239187:A:G	2.66658e-12	-1.58281	-1.2517	9.57449e-09	-1.91174	-1.29241	1.1635e-05	-1.81929	-1.27772
122239457	chr12:122239457:C:T	7.49199e-12	-1.46167	-0.339795	3.77412e-08	-1.30465	-0.527861	4.55546e-05	-1.29214	-0.439979
122239550	chr12:122239550:T:C	2.43171e-11	-2.56711e-10	-0.624123	1.19027e-07	-2.56711e-10	-0.683912	0.000142195	-2.56711e-10	-0.593829
122240352	chr12:122240352:G:A	2.26206e-11	-1.55018	0.853738	1.91157e-07	-1.27043	1.06027	0.000188111	-1.33777	1.02378
122240611	chr12:122240611:CA:C	8.29748e-11	-2.56711e-10	0.603233	3.83014e-07	-2.56711e-10	0.484814	0.000501417	-2.56711e-10	0.66641
122240892	chr12:122240892:T:C	1.27868e-11	-2.56711e-10	-1.26689	6.83148e-08	-2.56711e-10	-1.23913	7.39065e-05	-2.56711e-10	-1.24823
122241089	chr12:122241089:G:A	6.05811e-11	-2.56711e-10	0.288679	2.84595e-07	-2.56711e-10	0.187808	0.000329413	-2.56711e-10	0.246283
122241324	chr12:122241324:G:A	3.53324e-12	-1.64747	-0.905616	1.7092e-08	-1.4896	-1.13505	2.52729e-05	-1.27791	-1.04338
122241427	chr12:122241427:C:T	3.80946e-11	-1.46427	1.28904	3.10507e-07	-1.15939	1.43434	0.00032692	-1.22143	1.46011
122241600	chr12:122241600:C:A	1.26189e-11	-2.56711e-10	-1.2801	6.47709e-08	-2.56711e-10	-1.2924	7.09805e-05	-2.56711e-10	-1.28862
122241693	chr12:122241693:T:C	3.02207e-12	-1.46536	-1.244	2.9101e-08	-0.782903	-1.30958	2.65733e-05	-0.97448	-1.29664
122241846	chr12:122241846:G:A	1.06907e-10	-2.56711e-10	0.856652	5.11777e-07	-2.56711e-10	0.774631	0.000670578	-2.56711e-10	0.957113
122241930	chr12:122241930:T:C	4.32054e-11	-1.43567	1.38633	3.5424e-07	-1.12704	1.53375	0.000374429	-1.18744	1.56182
122242431	chr12:122242431:G:A	1.30336e-11	-2.56711e-10	-1.24777	6.76274e-08	-2.56711e-10	-1.24925	7.35801e-05	-2.56711e-10	-1.25265
122242614	chr12:122242614:G:A	4.48857e-12	-1.69496	-0.618811	2.5557e-08	-1.42988	-0.792467	2.90543e-05	-1.45016	-0.731704
122242706	chr12:122242706:C:T	1.23986e-11	-2.56711e-10	-1.29772	6.54843e-08	-2.56711e-10	-1.28145	7.06546e-05	-2.56711e-10	-1.29323
122243115	chr12:122243115:G:C	1.91114e-11	-2.56711e-10	-0.865017	8.81572e-08	-2.56711e-10	-0.984137	0.000100429	-2.56711e-10	-0.941572
122243285	chr12:122243285:G:A	1.25896e-11	-2.56711e-10	-1.28243	6.53271e-08	-2.56711e-10	-1.28385	7.12143e-05	-2.56711e-10	-1.28533
122243490	chr12:122243490:C:G	3.28194e-12	-1.81121	-0.81566	2.41349e-08	-1.77832	-0.501276	2.31725e-05	-1.74477	-0.663296
122243813	chr12:122243813:C:T	2.06276e-11	-2.56711e-10	-0.788673	9.41863e-08	-2.56711e-10	-0.917984	0.000107677	-2.56711e-10	-0.871895
122244789	chr12:122244789:A:C	3.51731e-11	-1.5795	1.32448	2.77635e-07	-1.30665	1.4697	0.000295542	-1.3598	1.49758
122244828	chr12:122244828:A:T	1.49113e-11	-2.56711e-10	-1.11318	7.07741e-08	-2.56711e-10	-1.20377	8.1339e-05	-2.56711e-10	-1.1524
122245053	chr12:122245053:G:A	1.27973e-11	-2.56711e-10	-1.26607	6.42076e-08	-2.56711e-10	-1.30114	7.12257e-05	-2.56711e-10	-1.28517
122245415	chr12:122245415:T:C	1.27176e-11	-2.56711e-10	-1.27231	6.69298e-08	-2.56711e-10	-1.25961	7.2491e-05	-2.56711e-10	-1.26757
122245692	chr12:122245692:C:T	1.94147e-11	-0.849271	-3.18773e-10	3.93055e-08	-1.7919	-3.18773e-10	4.60361e-05	-1.7216	-3.18773e-10
122245793	chr12:122245793:A:G	4.40995e-12	-1.74155	-0.58989	1.99673e-08	-1.58889	-0.880268	2.88127e-05	-1.43805	-0.752162
122246235	chr12:122246235:C:T	8.23748e-11	-2.56711e-10	0.595975	4.45195e-07	-2.56711e-10	0.635254	0.000491395	-2.56711e-10	0.64622
122246338	chr12:122246338:C:T	1.2401e-11	-2.56711e-10	-1.29752	6.50148e-08	-2.56711e-10	-1.28864	7.05076e-05	-2.56711e-10	-1.29531
122246339	chr12:122246339:G:A	1.31278e-11	-2.56711e-10	-1.24057	6.60194e-08	-2.56711e-10	-1.27331	7.31812e-05	-2.56711e-10	-1.25809
122246350	chr12:122246350:A:G	2.64339e-11	-1.61326	1.0726	2.22291e-07	-1.34952	1.29025	0.000219746	-1.41054	1.25198
122246444	chr12:122246444:C:T	3.22202e-11	-1.59475	1.25204	2.53842e-07	-1.32465	1.3981	0.000269273	-1.3777	1.4224
122246513	chr12:122246513:G:A	1.00596e-11	-1.50678	-3.18773e-10	7.47252e-08	-1.14944	-3.18773e-10	7.12868e-05	-1.28432	-3.18773e-10
122246541	chr12:122246541:C:T	1.90723e-11	-2.56711e-10	-0.867066	8.80307e-08	-2.56711e-10	-0.985573	0.000100253	-2.56711e-10	-0.943334
122246542	chr12:122246542:G:A	1.36446e-11	-2.56711e-10	-1.20196	6.81896e-08	-2.56711e-10	-1.24097	7.56886e-05	-2.56711e-10	-1.2244
122246606	chr12:122246606:G:T	2.54343e-12	-1.76101	-1.12078	1.90205e-08	-1.25639	-1.26136	1.87708e-05	-1.41519	-1.20354
122246611	chr12:122246611:TTTAA:T	3.02889e-12	-1.41293	-1.29418	4.05268e-08	-0.501766	-1.25953	2.99697e-05	-0.873956	-1.27689
122246626	chr12:122246626:G:A	3.78344e-12	-1.7724	-0.71227	1.74744e-08	-1.62868	-0.97384	2.4688e-05	-1.48529	-0.859419
122246644	chr12:122246644:G:C	1.94166e-11	-2.56711e-10	-0.849178	8.94005e-08	-2.56711e-10	-0.970133	0.000101904	-2.56711e-10	-0.926994
122246743	chr12:122246743:C:A	1.9204e-11	-2.56711e-10	-0.860188	8.85655e-08	-2.56711e-10	-0.979517	0.000100897	-2.56711e-10	-0.936926
122247193	chr12:122247193:T:TA	1.32142e-11	-2.56711e-10	-1.23402	7.36465e-08	-2.56711e-10	-1.16398	7.75391e-05	-2.56711e-10	-1.20025
122247561	chr12:122247561:C:T	1.42943e-11	-2.56711e-10	-1.15544	7.39746e-08	-2.56711e-10	-1.15954	8.19528e-05	-2.56711e-10	-1.14488
122247597	chr12:122247597:C:T	1.78371e-11	-0.934021	-3.18773e-10	1.02023e-07	-0.83806	-3.18773e-10	0.000115264	-0.803804	-3.18773e-10
122247606	chr12:122247606:C:T	1.26776e-11	-2.56711e-10	-1.27546	6.3961e-08	-2.56711e-10	-1.30499	7.07344e-05	-2.56711e-10	-1.2921
122247762	chr12:122247762:C:T	5.20086e-11	-2.56711e-10	0.136106	3.08192e-07	-2.56711e-10	0.267464	0.000316635	-2.56711e-10	0.206723
122248033	chr12:122248033:A:G	1.19719e-10	-2.56711e-10	0.969845	5.45341e-07	-2.56711e-10	0.838152	0.000730906	-2.56711e-10	1.04326
122248192	chr12:122248192:G:C	1.06694e-11	-1.12843	-0.319495	2.30615e-07	-0.0775661	0.0550569	0.00013753	-0.531286	-0.0959015
122248368	chr12:122248368:T:A	2.88639e-12	-1.51958	-1.23572	2.66362e-08	-0.871328	-1.30966	2.4598e-05	-1.05574	-1.29262
122248394	chr12:122248394:A:G	4.22291e-11	-1.51659	1.4444	3.42145e-07	-1.22491	1.59688	0.000361525	-1.28048	1.61978
122248469	chr12:122248469:C:T	3.21079e-12	-1.54767	-1.10112	2.71588e-08	-0.910401	-1.25116	2.58062e-05	-1.11227	-1.18815
122248613	chr12:122248613:G:A	1.34283e-11	-2.56711e-10	-1.21794	6.73385e-08	-2.56711e-10	-1.25353	7.46265e-05	-2.56711e-10	-1.23853
122249115	chr12:122249115:T:C	1.34792e-11	-2.56711e-10	-1.21416	7.05064e-08	-2.56711e-10	-1.20755	7.64905e-05	-2.56711e-10	-1.21386
122249152	chr12:122249152:A:C	9.17678e-11	-2.56711e-10	0.703958	4.38718e-07	-2.56711e-10	0.620598	0.000569728	-2.56711e-10	0.794132
122249263	chr12:122249263:G:A	3.35104e-11	-2.56711e-10	-0.303449	1.60053e-07	-2.56711e-10	-0.387752	0.000184994	-2.56711e-10	-0.330704
122249471	chr12:122249471:C:T	1.27465e-11	-2.56711e-10	-1.27005	6.41028e-08	-2.56711e-10	-1.30277	7.10183e-05	-2.56711e-10	-1.28809
122249880	chr12:122249880:T:G	1.24367e-11	-2.56711e-10	-1.29465	6.36637e-08	-2.56711e-10	-1.30964	6.98458e-05	-2.56711e-10	-1.30474
122250207	chr12:122250207:C:T	1.36522e-11	-2.56711e-10	-1.20141	6.82252e-08	-2.56711e-10	-1.24044	7.57276e-05	-2.56711e-10	-1.22389
122250396	chr12:122250396:G:A	1.22596e-11	-2.56711e-10	-1.309	6.37255e-08	-2.56711e-10	-1.30867	6.95054e-05	-2.56711e-10	-1.30962
122250849	chr12:122250849:T:C	1.25538e-11	-2.56711e-10	-1.28528	6.63187e-08	-2.56711e-10	-1.26879	7.15288e-05	-2.56711e-10	-1.28093
122251773	chr12:122251773:G:A	2.14491e-11	-1.72641	0.976785	1.60072e-07	-1.50033	1.11269	0.000168196	-1.55938	1.13348
122251908	chr12:122251908:G:A	4.21764e-12	-1.06727	-1.30876	6.48651e-08	0.00320171	-1.29415	4.51297e-05	-0.43895	-1.30254
122251945	chr12:122251945:T:C	3.55423e-12	-1.39017	-1.157	3.24874e-08	-0.703623	-1.27878	2.98556e-05	-0.925361	-1.22929
122252133	chr12:122252133:CTG:C	3.39431e-12	-1.72635	-0.866853	1.59604e-08	-1.63225	-1.0609	2.19451e-05	-1.48755	-0.974929
122252480	chr12:122252480:C:T	1.23689e-11	-2.56711e-10	-1.30012	6.37687e-08	-2.56711e-10	-1.308	6.99359e-05	-2.56711e-10	-1.30345
122252513	chr12:122252513:G:A	1.2835e-11	-2.56711e-10	-1.26313	6.86587e-08	-2.56711e-10	-1.23411	7.42219e-05	-2.56711e-10	-1.24397
122252876	chr12:122252876:T:C	1.95156e-11	-2.56711e-10	-0.844088	1.09857e-07	-2.56711e-10	-0.764078	0.000116685	-2.56711e-10	-0.791554
122253087	chr12:122253087:G:A	1.03e-10	-2.56711e-10	0.819428	4.92079e-07	-2.56711e-10	0.73538	0.000641237	-2.56711e-10	0.912371
122253342	chr12:122253342:C:T	1.39501e-11	-1.03095	-0.14887	3.11331e-07	0.0312553	0.246342	0.000177419	-0.437905	0.0653911
122253633	chr12:122253633:T:C	1.73813e-11	-2.56711e-10	-0.959907	9.47223e-08	-2.56711e-10	-0.912309	0.000101182	-2.56711e-10	-0.934102
122253942	chr12:122253942:G:A	8.05452e-12	-1.72907	-3.18773e-10	4.25105e-08	-1.71351	-3.18773e-10	4.98738e-05	-1.64153	-3.18773e-10
122253995	chr12:122253995:T:G	1.28497e-11	-2.56711e-10	-1.26198	6.51223e-08	-2.56711e-10	-1.28699	7.18322e-05	-2.56711e-10	-1.2767
122254701	chr12:122254701:C:T	1.29547e-11	-2.56711e-10	-1.25384	6.55128e-08	-2.56711e-10	-1.28101	7.23255e-05	-2.56711e-10	-1.26985
122255435	chr12:122255435:A:G	1.84191e-11	-2.56711e-10	-0.901918	9.82724e-08	-2.56711e-10	-0.875516	0.000107264	-2.56711e-10	-0.875736
122255876	chr12:122255876:G:A	2.49616e-11	-0.597967	-3.18773e-10	3.34852e-06	2.65301	-3.18773e-10	0.00356298	2.62733	-3.18773e-10
122257121	chr12:122257121:G:A	1.83369e-11	-2.56711e-10	-0.906388	9.77663e-08	-2.56711e-10	-0.880679	0.000107257	-2.56711e-10	-0.875798
122259265	chr12:122259265:G:A	2.27184e-11	-1.58192	0.889791	1.79331e-07	-1.30322	1.02919	0.000188774	-1.35955	1.04907
122259282	chr12:122259282:T:C	3.09559e-12	-1.42257	-1.26276	2.99862e-08	-0.755321	-1.3072	2.70013e-05	-0.951342	-1.3038
122259479	chr12:122259479:A:C	1.21109e-10	-2.56711e-10	0.981387	5.75954e-07	-2.56711e-10	0.89277	0.000755709	-2.56711e-10	1.07663
122259501	chr12:122259501:G:A	1.35989e-11	-2.56711e-10	-1.20532	6.79221e-08	-2.56711e-10	-1.2449	7.54472e-05	-2.56711e-10	-1.22759
122260202	chr12:122260202:G:A	1.20441e-10	-2.56711e-10	0.975859	5.72742e-07	-2.56711e-10	0.887177	0.000751484	-2.56711e-10	1.07102
122260714	chr12:122260714:G:A	3.60485e-12	-1.75658	-0.776444	1.69106e-08	-1.61436	-1.02096	2.3885e-05	-1.46363	-0.914145
122261601	chr12:122261601:G:T	1.45317e-11	-2.56711e-10	-1.13897	7.41213e-08	-2.56711e-10	-1.15756	8.08692e-05	-2.56711e-10	-1.15819
122261859	chr12:122261859:G:A	1.34835e-11	-2.56711e-10	-1.21384	7.07535e-08	-2.56711e-10	-1.20406	7.66176e-05	-2.56711e-10	-1.2122
122262476	chr12:122262476:A:G	2.72325e-12	-1.51178	-1.3017	2.75607e-08	-0.880132	-1.26674	2.41928e-05	-1.06051	-1.30446
122262586	chr12:122262586:T:C	1.01613e-10	-2.56711e-10	0.805871	4.63018e-07	-2.56711e-10	0.674507	0.000615581	-2.56711e-10	0.871539
122262593	chr12:122262593:A:T	3.03451e-12	-1.45157	-1.25368	2.88877e-08	-0.790431	-1.30941	2.58268e-05	-1.00617	-1.29345
122262783	chr12:122262783:C:T	1.2266e-11	-2.56711e-10	-1.30848	6.40861e-08	-2.56711e-10	-1.30303	6.95201e-05	-2.56711e-10	-1.30941
122263057	chr12:122263057:A:C	2.77372e-12	-1.88682	-0.908291	1.6423e-08	-1.95944	-0.705137	1.65139e-05	-1.9725	-0.774327
122263586	chr12:122263586:A:G	1.34226e-11	-2.56711e-10	-1.21836	7.18663e-08	-2.56711e-10	-1.18845	7.72981e-05	-2.56711e-10	-1.20336
122263594	chr12:122263594:T:G	7.89635e-11	-2.56711e-10	0.553682	4.27261e-07	-2.56711e-10	0.594136	0.000471037	-2.56711e-10	0.603909
122264215	chr12:122264215:A:G	9.99311e-11	-2.56711e-10	0.789176	4.80561e-07	-2.56711e-10	0.711696	0.00062567	-2.56711e-10	0.887796
122264687	chr12:122264687:G:A	1.02468e-11	-0.939289	-0.549051	2.20768e-07	0.150776	-0.216921	0.000130078	-0.330517	-0.352379
122265437	chr12:122265437:T:C	1.58889e-11	-2.56711e-10	-1.04968	7.84298e-08	-2.56711e-10	-1.10105	8.88742e-05	-2.56711e-10	-1.06381
122266031	chr12:122266031:T:C	7.02149e-12	-1.86633	-3.18773e-10	5.16208e-08	-1.51933	-3.18773e-10	5.3356e-05	-1.57404	-3.18773e-10
122266153	chr12:122266153:T:G	2.49878e-12	-1.61269	-1.28681	2.22551e-08	-1.06646	-1.29423	2.06107e-05	-1.21553	-1.30968
122266176	chr12:122266176:A:T	7.14816e-12	-1.84845	-3.18773e-10	3.99953e-08	-1.7745	-3.18773e-10	4.31831e-05	-1.78558	-3.18773e-10
122266183	chr12:122266183:T:C	1.36516e-11	-2.56711e-10	-1.20145	7.66735e-08	-2.56711e-10	-1.1237	8.03435e-05	-2.56711e-10	-1.16472
122266297	chr12:122266297:C:T	1.77781e-11	-2.56711e-10	-0.937338	8.6828e-08	-2.56711e-10	-0.999329	9.91937e-05	-2.56711e-10	-0.953953
122266474	chr12:122266474:G:A	6.83677e-12	-1.89299	-3.18773e-10	3.28151e-08	-1.97237	-3.18773e-10	3.62918e-05	-1.95944	-3.18773e-10
122266891	chr12:122266891:C:A	1.23717e-11	-2.56711e-10	-1.29989	6.37016e-08	-2.56711e-10	-1.30905	6.97825e-05	-2.56711e-10	-1.30564
122267435	chr12:122267435:T:C	6.15995e-12	-1.92723	-0.0700058	2.35561e-08	-1.82521	-0.478661	3.46747e-05	-1.73937	-0.265648
122268148	chr12:122268148:A:G	1.91013e-11	-2.56711e-10	-0.865546	1.07009e-07	-2.56711e-10	-0.790345	0.000117456	-2.56711e-10	-0.784965
122268197	chr12:122268197:G:A	1.6665e-11	-2.56711e-10	-1.00199	9.20546e-08	-2.56711e-10	-0.940877	0.000101033	-2.56711e-10	-0.935582
122268403	chr12:122268403:T:TA	1.27589e-11	-1.78939	0.52032	9.5958e-08	-1.58776	0.688415	9.74078e-05	-1.63812	0.666004
122268453	chr12:122268453:T:C	4.60378e-12	-0.993916	-1.29451	7.16792e-08	0.0809122	-1.27197	4.90858e-05	-0.378832	-1.27863
122268486	chr12:122268486:C:A	3.85904e-12	-1.177	-1.28788	5.22764e-08	-0.199409	-1.30731	3.76076e-05	-0.621395	-1.30243
122269211	chr12:122269211:T:C	1.34075e-11	-2.56711e-10	-1.21949	7.20328e-08	-2.56711e-10	-1.18614	7.72397e-05	-2.56711e-10	-1.20411
122269554	chr12:122269554:T:C	2.98504e-12	-1.45448	-1.26722	2.86691e-08	-0.797858	-1.30958	2.57067e-05	-1.00431	-1.29996
122269586	chr12:122269586:T:A	6.82406e-12	-1.29483	-0.600017	1.23286e-07	-0.36922	-0.279535	7.83143e-05	-0.780416	-0.409882
122269882	chr12:122269882:C:G	1.29246e-11	-2.56711e-10	-1.25617	6.89545e-08	-2.56711e-10	-1.22981	7.42081e-05	-2.56711e-10	-1.24415
122269948	chr12:122269948:G:A	9.01062e-12	-1.6169	-3.18773e-10	3.9874e-08	-1.77753	-3.18773e-10	4.21967e-05	-1.80869	-3.18773e-10
122270270	chr12:122270270:G:A	1.2637e-11	-2.56711e-10	-1.27867	6.49265e-08	-2.56711e-10	-1.29	7.12807e-05	-2.56711e-10	-1.2844
122270445	chr12:122270445:G:A	6.32043e-12	-1.97152	-3.18773e-10	3.31543e-08	-1.96209	-3.18773e-10	3.61887e-05	-1.96228	-3.18773e-10
122270498	chr12:122270498:C:T	1.13145e-11	-1.38922	-3.18773e-10	7.02534e-08	-1.21115	-3.18773e-10	6.88822e-05	-1.31863	-3.18773e-10
122270556	chr12:122270556:T:C	2.5978e-12	-1.56045	-1.30019	2.44679e-08	-0.967942	-1.29795	2.19412e-05	-1.15301	-1.30965
122270563	chr12:122270563:G:A	2.8257e-12	-1.47517	-1.30138	2.82705e-08	-0.839987	-1.28145	2.51961e-05	-1.01682	-1.30752
122270645	chr12:122270645:C:T	1.00276e-11	-1.50996	-3.18773e-10	6.79116e-08	-1.24505	-3.18773e-10	6.74311e-05	-1.33992	-3.18773e-10
122270701	chr12:122270701:C:T	1.28411e-11	-1.80269	0.540034	9.59439e-08	-1.60934	0.709845	9.77132e-05	-1.65624	0.687253
122271052	chr12:122271052:G:A	2.67516e-12	-1.94786	-0.883439	1.19183e-08	-1.89107	-1.09411	1.54628e-05	-1.81132	-1.00126
122271062	chr12:122271062:T:C	1.22568e-11	-2.56711e-10	-1.30923	6.36617e-08	-2.56711e-10	-1.30968	6.95047e-05	-2.56711e-10	-1.30963
122271427	chr12:122271427:A:G	1.36789e-11	-1.79341	0.59396	1.02795e-07	-1.59677	0.766251	0.000104551	-1.64508	0.743731
122271496	chr12:122271496:T:G	2.482e-11	-0.603654	-3.18773e-10	1.0169e-07	-0.84133	-3.18773e-10	0.000118308	-0.777735	-3.18773e-10
122271527	chr12:122271527:A:T	4.86881e-11	-2.56711e-10	0.070131	2.89923e-07	-2.56711e-10	0.206357	0.000298359	-2.56711e-10	0.147269
122271637	chr12:122271637:A:T	6.76452e-12	-1.20333	-0.700288	1.24686e-07	-0.237549	-0.399907	7.8965e-05	-0.659775	-0.522248
122271795	chr12:122271795:G:A	2.86342e-12	-1.46879	-1.2945	2.76526e-08	-0.840744	-1.30279	2.47229e-05	-1.03401	-1.30929
122271891	chr12:122271891:A:G	1.34834e-11	-1.76493	0.55108	1.02324e-07	-1.55587	0.720756	0.000103813	-1.60742	0.698986
122272154	chr12:122272154:A:T	7.03542e-11	-2.56711e-10	0.438238	3.37332e-07	-2.56711e-10	0.357809	0.000432579	-2.56711e-10	0.518737
122272485	chr12:122272485:A:G	1.61292e-11	-2.56711e-10	-1.03467	8.84336e-08	-2.56711e-10	-0.981006	9.36444e-05	-2.56711e-10	-1.01152
122273470	chr12:122273470:T:C	1.62414e-11	-2.56711e-10	-1.02774	8.53242e-08	-2.56711e-10	-1.0168	9.24944e-05	-2.56711e-10	-1.02388
122273888	chr12:122273888:C:T	2.07858e-11	-2.56711e-10	-0.781034	1.04803e-07	-2.56711e-10	-0.81118	0.000117603	-2.56711e-10	-0.783712
122273932	chr12:122273932:G:A	1.27566e-11	-2.56711e-10	-1.26926	6.47062e-08	-2.56711e-10	-1.2934	7.14421e-05	-2.56711e-10	-1.28214
122274832	chr12:122274832:G:A	8.20825e-12	-1.71016	-3.18773e-10	5.14611e-08	-1.52243	-3.18773e-10	5.1628e-05	-1.60696	-3.18773e-10
122274920	chr12:122274920:C:T	2.25322e-11	-2.56711e-10	-0.700359	1.10447e-07	-2.56711e-10	-0.758726	0.000121024	-2.56711e-10	-0.755037
122274938	chr12:122274938:G:A	9.14723e-12	-1.60185	-3.18773e-10	6.54512e-08	-1.28195	-3.18773e-10	6.37906e-05	-1.39542	-3.18773e-10
122275337	chr12:122275337:G:A	1.86612e-11	-1.78133	0.892478	1.32278e-07	-1.58047	1.00212	0.000144043	-1.62061	1.0397
122275377	chr12:122275377:G:A	8.85654e-12	-1.63415	-3.18773e-10	5.66763e-08	-1.4259	-3.18773e-10	5.63708e-05	-1.51908	-3.18773e-10
122275386	chr12:122275386:G:A	4.32504e-11	-2.56711e-10	-0.048298	2.56029e-07	-2.56711e-10	0.0820317	0.000265874	-2.56711e-10	0.0319938
122275405	chr12:122275405:G:A	8.46436e-11	-2.56711e-10	0.623146	4.05533e-07	-2.56711e-10	0.541943	0.000524347	-2.56711e-10	0.711125
122275505	chr12:122275505:G:A	5.85533e-12	-1.15326	-0.894691	1.07967e-07	-0.166246	-0.615186	6.79732e-05	-0.597384	-0.73453
122275575	chr12:122275575:C:G	1.2257e-11	-2.56711e-10	-1.3092	6.3845e-08	-2.56711e-10	-1.3068	6.95941e-05	-2.56711e-10	-1.30835
122275937	chr12:122275937:G:GCC	2.85531e-12	-1.48733	-1.27879	2.70302e-08	-0.857116	-1.30919	2.42835e-05	-1.05727	-1.30396
122275977	chr12:122275977:C:A	6.37659e-12	-1.96267	-3.18773e-10	3.36733e-08	-1.94655	-3.18773e-10	3.69634e-05	-1.9411	-3.18773e-10
122276015	chr12:122276015:A:C	1.2339e-11	-2.56711e-10	-1.30254	6.36675e-08	-2.56711e-10	-1.30959	6.967e-05	-2.56711e-10	-1.30726
122276113	chr12:122276113:T:C	1.22541e-11	-2.56711e-10	-1.30945	6.3677e-08	-2.56711e-10	-1.30943	6.95011e-05	-2.56711e-10	-1.30969
122276706	chr12:122276706:C:T	3.75432e-12	-1.86887	-0.62353	1.97331e-08	-1.68428	-0.796677	2.25513e-05	-1.69848	-0.736751
122276930	chr12:122276930:G:A	1.22676e-11	-2.56711e-10	-1.30834	6.42734e-08	-2.56711e-10	-1.30011	6.99239e-05	-2.56711e-10	-1.30362
122277015	chr12:122277015:G:A	1.70898e-12	-1.96972	-1.30968	8.92927e-09	-1.97058	-1.30335	9.77406e-06	-1.96329	-1.308
122277163	chr12:122277163:G:T	1.44626e-11	-1.78482	0.641077	1.09825e-07	-1.58283	0.818457	0.000111291	-1.63289	0.794012
122277273	chr12:122277273:T:C	7.25614e-12	-0.525628	-1.30783	1.21578e-06	2.90479	-1.26491	0.000804596	2.42225	-1.28294
122277763	chr12:122277763:G:A	2.52167e-11	-1.11158	0.523787	5.26216e-07	-0.105204	0.907658	0.000346206	-0.534362	0.83037
122278976	chr12:122278976:T:C	1.23319e-11	-2.56711e-10	-1.30311	6.36956e-08	-2.56711e-10	-1.30914	6.96041e-05	-2.56711e-10	-1.3082
122279829	chr12:122279829:G:A	1.22855e-11	-2.56711e-10	-1.30688	6.38563e-08	-2.56711e-10	-1.30662	6.9739e-05	-2.56711e-10	-1.30627
122280045	chr12:122280045:A:C	2.45924e-11	-1.76851	1.15564	1.76667e-07	-1.56099	1.27199	0.000192298	-1.60341	1.31143
122280127	chr12:122280127:C:G	2.46826e-12	-1.6055	-1.30629	2.38835e-08	-1.03647	-1.2536	2.13601e-05	-1.1904	-1.2991
122280218	chr12:122280218:C:T	6.35677e-12	-1.96578	-3.18773e-10	3.31367e-08	-1.96262	-3.18773e-10	3.59271e-05	-1.96954	-3.18773e-10
122280226	chr12:122280226:A:C	1.9743e-11	-1.11067	0.278163	4.03374e-07	-0.10317	0.639775	0.000265813	-0.533525	0.565292
122280380	chr12:122280380:T:C	2.51369e-12	-1.94987	-0.943685	1.14075e-08	-1.91729	-1.11169	1.43183e-05	-1.85194	-1.03755
122280399	chr12:122280399:C:T	2.55189e-12	-1.93917	-0.939303	1.16336e-08	-1.90082	-1.10854	1.47163e-05	-1.8285	-1.03357
122280565	chr12:122280565:C:T	2.65505e-11	-1.78663	1.25038	1.89695e-07	-1.58756	1.36972	0.000206742	-1.6287	1.40914
122281700	chr12:122281700:C:T	2.74938e-12	-1.95223	-0.851698	1.21856e-08	-1.92068	-1.04232	1.54277e-05	-1.85745	-0.95741
122281707	chr12:122281707:C:T	6.5315e-12	-1.20918	-0.729489	1.18353e-07	-0.253217	-0.436374	7.55667e-05	-0.670302	-0.555711
122281882	chr12:122281882:A:G	2.60521e-11	-1.7629	1.20769	1.8879e-07	-1.55375	1.33112	0.000204136	-1.59681	1.36457
122282118	chr12:122282118:G:A	1.23226e-11	-2.56711e-10	-1.30387	6.36613e-08	-2.56711e-10	-1.30968	6.96187e-05	-2.56711e-10	-1.30799
122282274	chr12:122282274:C:T	1.23316e-11	-2.56711e-10	-1.30314	6.49144e-08	-2.56711e-10	-1.29019	7.01976e-05	-2.56711e-10	-1.29971
122282536	chr12:122282536:A:C	3.75095e-11	-2.56711e-10	-0.19071	1.97405e-07	-2.56711e-10	-0.178	0.000219846	-2.56711e-10	-0.158102
122283010	chr12:122283010:C:T	2.47768e-11	-1.72277	1.11737	1.82224e-07	-1.49371	1.23569	0.000196461	-1.54061	1.27005
122283142	chr12:122283142:A:G	6.63045e-12	-1.92363	-3.18773e-10	3.44204e-08	-1.92461	-3.18773e-10	3.70914e-05	-1.93764	-3.18773e-10
122283332	chr12:122283332:A:T	1.22846e-11	-2.56711e-10	-1.30696	6.4482e-08	-2.56711e-10	-1.29687	7.01109e-05	-2.56711e-10	-1.30095
122283359	chr12:122283359:C:G	1.22603e-11	-2.56711e-10	-1.30893	6.37741e-08	-2.56711e-10	-1.30791	6.95043e-05	-2.56711e-10	-1.30964
122283429	chr12:122283429:C:T	2.95596e-12	-1.45506	-1.27642	2.82648e-08	-0.819644	-1.302	2.59498e-05	-0.986296	-1.30857
122283448	chr12:122283448:C:A	2.39791e-12	-1.80665	-1.13405	9.76812e-09	-1.96906	-1.21507	1.1493e-05	-1.92548	-1.1838
122285903	chr12:122285903:T:C	2.87493e-11	-0.45669	-3.18773e-10	1.15986e-07	-0.709787	-3.18773e-10	0.000136539	-0.634418	-3.18773e-10
122285909	chr12:122285909:G:A	1.93737e-11	-1.86335	1.01196	1.35005e-07	-1.70015	1.1422	0.000145472	-1.73671	1.16566
122286183	chr12:122286183:T:C	2.77013e-11	-0.493825	-3.18773e-10	1.12112e-07	-0.743761	-3.18773e-10	0.000131848	-0.669378	-3.18773e-10
122286714	chr12:122286714:T:A	2.75328e-11	-1.16215	0.662222	5.2024e-07	-0.169124	0.960156	0.000361605	-0.589964	0.929489
122287157	chr12:122287157:C:G	1.31607e-11	-2.56711e-10	-1.23807	7.15584e-08	-2.56711e-10	-1.19274	7.61206e-05	-2.56711e-10	-1.21871
122287214	chr12:122287214:T:C	1.23323e-11	-2.56711e-10	-1.30308	6.49366e-08	-2.56711e-10	-1.28985	7.02031e-05	-2.56711e-10	-1.29963
122287523	chr12:122287523:C:T	2.22632e-11	-2.56711e-10	-0.71237	1.17518e-07	-2.56711e-10	-0.696665	0.000124123	-2.56711e-10	-0.729756
122287943	chr12:122287943:T:C	1.26497e-11	-2.56711e-10	-1.27767	6.73262e-08	-2.56711e-10	-1.25371	7.22895e-05	-2.56711e-10	-1.27035
122287967	chr12:122287967:C:T	5.81015e-12	-1.16868	-0.887017	1.02987e-07	-0.18696	-0.641695	6.60336e-05	-0.617817	-0.743048
122288209	chr12:122288209:T:G	1.25677e-11	-2.56711e-10	-1.28418	6.67317e-08	-2.56711e-10	-1.26258	7.17662e-05	-2.56711e-10	-1.27761
122288247	chr12:122288247:T:C	1.09556e-10	-2.56711e-10	0.881131	5.2156e-07	-2.56711e-10	0.793565	0.000682826	-2.56711e-10	0.975212
122288884	chr12:122288884:C:T	1.25848e-11	-2.56711e-10	-1.28282	6.69961e-08	-2.56711e-10	-1.25862	7.193e-05	-2.56711e-10	-1.27533
122289195	chr12:122289195:G:A	2.21064e-12	-1.80992	-1.2121	1.13401e-08	-1.74419	-1.29072	1.4711e-05	-1.59704	-1.26539
122289465	chr12:122289465:T:C	1.22902e-11	-2.56711e-10	-1.3065	6.36944e-08	-2.56711e-10	-1.30916	6.96204e-05	-2.56711e-10	-1.30797
122290172	chr12:122290172:T:C	6.28721e-12	-1.01157	-0.965221	1.19869e-07	0.0526486	-0.729506	7.41838e-05	-0.414349	-0.830133
122290270	chr12:122290270:T:C	2.26464e-11	-2.56711e-10	-0.695304	1.29171e-07	-2.56711e-10	-0.602119	0.000135911	-2.56711e-10	-0.639027
122290492	chr12:122290492:T:C	1.52789e-11	-2.56711e-10	-1.08883	8.39952e-08	-2.56711e-10	-1.0325	8.90945e-05	-2.56711e-10	-1.06133
122290669	chr12:122290669:C:CA	1.23291e-11	-2.56711e-10	-1.30334	6.36841e-08	-2.56711e-10	-1.30932	6.96022e-05	-2.56711e-10	-1.30823
122290746	chr12:122290746:A:G	6.01994e-12	-1.14339	-0.876836	1.09127e-07	-0.139627	-0.631119	6.91884e-05	-0.581745	-0.732449
122290754	chr12:122290754:C:T	1.27689e-11	-2.56711e-10	-1.26829	6.78613e-08	-2.56711e-10	-1.24579	7.317e-05	-2.56711e-10	-1.25824
122290873	chr12:122290873:T:A	1.22744e-11	-2.56711e-10	-1.30779	6.37728e-08	-2.56711e-10	-1.30793	6.95978e-05	-2.56711e-10	-1.30829
122291077	chr12:122291077:G:C	4.16337e-12	-1.78201	-0.606971	2.29352e-08	-1.54835	-0.78224	2.61137e-05	-1.56662	-0.721951
122291129	chr12:122291129:G:A	1.27034e-11	-2.56711e-10	-1.27343	6.74267e-08	-2.56711e-10	-1.25222	7.27508e-05	-2.56711e-10	-1.26399
122291252	chr12:122291252:C:T	6.13937e-12	-1.07033	-0.930253	1.14737e-07	-0.0345085	-0.686107	7.15575e-05	-0.491777	-0.78875
122291346	chr12:122291346:T:G	1.96013e-11	-1.6247	0.784995	1.41423e-07	-1.36581	0.854308	0.000150765	-1.39781	0.862501
122291585	chr12:122291585:T:C	3.56978e-11	-2.56711e-10	-0.240216	1.97973e-07	-2.56711e-10	-0.17513	0.000212925	-2.56711e-10	-0.190089
122291821	chr12:122291821:T:A	1.24304e-11	-2.56711e-10	-1.29516	6.57054e-08	-2.56711e-10	-1.27808	7.08745e-05	-2.56711e-10	-1.29012
122292077	chr12:122292077:C:T	2.3324e-12	-1.84413	-1.12427	1.48856e-08	-1.64686	-1.11601	1.55981e-05	-1.67764	-1.12624
122292287	chr12:122292287:G:A	3.59259e-11	-2.56711e-10	-0.233844	1.99276e-07	-2.56711e-10	-0.168567	0.000214319	-2.56711e-10	-0.183564
122292495	chr12:122292495:A:C	1.23346e-11	-2.56711e-10	-1.30289	6.36912e-08	-2.56711e-10	-1.30921	6.96174e-05	-2.56711e-10	-1.30801
122292920	chr12:122292920:A:G	9.20423e-12	-1.59564	-3.18773e-10	6.21292e-08	-1.33404	-3.18773e-10	6.52201e-05	-1.37326	-3.18773e-10
122293327	chr12:122293327:T:C	1.80133e-12	-1.91947	-1.3073	9.93466e-09	-1.86899	-1.29824	1.1166e-05	-1.83575	-1.30241
122293729	chr12:122293729:C:T	1.85179e-11	-2.56711e-10	-0.896567	9.76407e-08	-2.56711e-10	-0.881964	0.000105747	-2.56711e-10	-0.889982
122293890	chr12:122293890:T:C	3.22237e-12	-1.33958	-1.30561	3.76341e-08	-0.632769	-1.20258	3.15913e-05	-0.829015	-1.26913
122293916	chr12:122293916:T:G	1.22548e-11	-2.56711e-10	-1.30938	6.38324e-08	-2.56711e-10	-1.307	6.95761e-05	-2.56711e-10	-1.30861
122293930	chr12:122293930:G:A	4.37876e-11	-2.56711e-10	-0.0359524	2.60068e-07	-2.56711e-10	0.0976828	0.000270308	-2.56711e-10	0.0485333
122294788	chr12:122294788:G:A	1.26767e-11	-2.56711e-10	-1.27554	6.97444e-08	-2.56711e-10	-1.21842	7.40794e-05	-2.56711e-10	-1.24589
122294812	chr12:122294812:G:A	5.6926e-11	-2.56711e-10	0.226448	3.17408e-07	-2.56711e-10	0.296928	0.000348164	-2.56711e-10	0.301645
122294881	chr12:122294881:C:T	2.86804e-11	-2.56711e-10	-0.459091	1.57565e-07	-2.56711e-10	-0.40342	0.00017014	-2.56711e-10	-0.414403
122295122	chr12:122295122:T:C	7.02103e-12	-1.86639	-3.18773e-10	4.38727e-08	-1.68197	-3.18773e-10	4.4575e-05	-1.75385	-3.18773e-10
122295189	chr12:122295189:A:G	2.31454e-12	-1.84128	-1.13481	1.13323e-08	-1.78194	-1.25366	1.47954e-05	-1.646	-1.21071
122295632	chr12:122295632:T:A	1.89692e-11	-2.56711e-10	-0.872489	1.00799e-07	-2.56711e-10	-0.850127	0.000108338	-2.56711e-10	-0.865771
122295828	chr12:122295828:T:C	2.8985e-12	-1.45126	-1.29985	3.23965e-08	-0.807251	-1.17796	2.73037e-05	-0.990777	-1.25323
122296846	chr12:122296846:A:C	1.81653e-11	-1.71753	0.801741	1.27436e-07	-1.49165	0.876011	0.000135877	-1.52177	0.882492
122297249	chr12:122297249:T:C	1.22594e-11	-2.56711e-10	-1.30901	6.36643e-08	-2.56711e-10	-1.30964	6.95095e-05	-2.56711e-10	-1.30956
122297285	chr12:122297285:A:G	2.27461e-12	-1.77095	-1.22254	1.18348e-08	-1.69686	-1.29535	1.54848e-05	-1.53876	-1.27241
122297315	chr12:122297315:T:C	1.2504e-11	-2.56711e-10	-1.28926	6.60906e-08	-2.56711e-10	-1.27223	7.14548e-05	-2.56711e-10	-1.28196
122297350	chr12:122297350:G:A	4.20846e-12	-1.42531	-0.952902	4.03068e-08	-0.679092	-1.08765	4.27895e-05	-0.800715	-0.994021
122297582	chr12:122297582:G:A	5.81176e-11	-2.56711e-10	0.247165	3.64097e-07	-2.56711e-10	0.434161	0.000382807	-2.56711e-10	0.396504
122297843	chr12:122297843:G:C	1.99968e-11	-2.56711e-10	-0.819732	1.09123e-07	-2.56711e-10	-0.770785	0.000121375	-2.56711e-10	-0.75214
122298028	chr12:122298028:G:T	2.53321e-11	-2.56711e-10	-0.58323	1.45592e-07	-2.56711e-10	-0.48245	0.000153451	-2.56711e-10	-0.517648
122298574	chr12:122298574:G:C	7.42031e-11	-2.56711e-10	0.491502	3.50247e-07	-2.56711e-10	0.395379	0.000453884	-2.56711e-10	0.566813
122298758	chr12:122298758:C:T	1.30793e-11	-2.56711e-10	-1.24427	6.83276e-08	-2.56711e-10	-1.23894	7.50857e-05	-2.56711e-10	-1.2324
122298846	chr12:122298846:T:C	2.04077e-12	-1.90185	-1.20013	1.40567e-08	-1.8314	-0.988759	1.30436e-05	-1.88674	-1.09599
122298872	chr12:122298872:G:A	3.26303e-11	-2.56711e-10	-0.330061	1.8016e-07	-2.56711e-10	-0.269414	0.000194148	-2.56711e-10	-0.282409
122298997	chr12:122298997:G:A	2.08456e-12	-1.82604	-1.2547	1.09788e-08	-1.76103	-1.30626	1.39702e-05	-1.6219	-1.29221
122299354	chr12:122299354:C:T	2.1589e-12	-1.83253	-1.21318	1.10227e-08	-1.77034	-1.29296	1.41851e-05	-1.63205	-1.26679
122299527	chr12:122299527:T:G	2.13368e-11	-2.56711e-10	-0.75487	1.23137e-07	-2.56711e-10	-0.649959	0.000128497	-2.56711e-10	-0.695122
122299799	chr12:122299799:C:A	1.46905e-11	-2.56711e-10	-1.1281	7.38834e-08	-2.56711e-10	-1.16077	8.21455e-05	-2.56711e-10	-1.14254
122300703	chr12:122300703:T:C	1.23395e-11	-2.56711e-10	-1.3025	6.36961e-08	-2.56711e-10	-1.30914	6.96329e-05	-2.56711e-10	-1.30779
122300865	chr12:122300865:A:C	2.88344e-12	-1.51595	-1.24037	3.80107e-08	-0.730542	-1.09485	2.68182e-05	-1.09861	-1.16334
122301360	chr12:122301360:T:G	1.24965e-11	-2.56711e-10	-1.28986	6.59442e-08	-2.56711e-10	-1.27445	7.13815e-05	-2.56711e-10	-1.28299
122301418	chr12:122301418:C:T	9.24944e-12	-1.59074	-3.18773e-10	6.00504e-08	-1.36807	-3.18773e-10	5.94459e-05	-1.46596	-3.18773e-10
122302920	chr12:122302920:C:T	4.1419e-11	-2.56711e-10	-0.0915646	2.01148e-07	-2.56711e-10	-0.159218	0.000250218	-2.56711e-10	-0.0286942
122302973	chr12:122302973:C:T	2.1148e-12	-1.88768	-1.17866	1.04809e-08	-1.8378	-1.27591	1.32788e-05	-1.72164	-1.24323
122303105	chr12:122303105:G:A	2.13132e-11	-2.56711e-10	-0.755976	1.17821e-07	-2.56711e-10	-0.694089	0.000129899	-2.56711e-10	-0.68427
122303171	chr12:122303171:A:G	1.35377e-11	-1.069	-0.140828	2.67353e-07	-0.034099	0.15941	0.000176055	-0.476775	0.0965416
122303533	chr12:122303533:G:A	7.71657e-12	-1.77193	-3.18773e-10	3.85148e-08	-1.81222	-3.18773e-10	4.105e-05	-1.83624	-3.18773e-10
122303735	chr12:122303735:C:T	1.24798e-11	-2.56711e-10	-1.2912	6.50323e-08	-2.56711e-10	-1.28837	7.12535e-05	-2.56711e-10	-1.28478
122304539	chr12:122304539:G:T	2.39462e-12	-1.69793	-1.24415	2.33819e-08	-1.21209	-1.0992	1.99499e-05	-1.37972	-1.17809
122304581	chr12:122304581:G:A	1.22529e-11	-2.56711e-10	-1.30954	6.36742e-08	-2.56711e-10	-1.30948	6.95225e-05	-2.56711e-10	-1.30938
122304592	chr12:122304592:C:T	1.25081e-11	-2.56711e-10	-1.28893	6.61204e-08	-2.56711e-10	-1.27178	7.14822e-05	-2.56711e-10	-1.28158
122304615	chr12:122304615:C:T	6.64974e-12	-1.92073	-3.18773e-10	3.41318e-08	-1.93303	-3.18773e-10	3.64515e-05	-1.95504	-3.18773e-10
122305149	chr12:122305149:C:T	3.26517e-12	-1.94904	-0.682954	2.32013e-08	-1.96287	-0.356177	2.20415e-05	-1.95108	-0.507022
122305285	chr12:122305285:G:T	1.38833e-11	-2.56711e-10	-1.18462	7.56639e-08	-2.56711e-10	-1.13696	8.06595e-05	-2.56711e-10	-1.16079
122305562	chr12:122305562:C:T	2.46868e-11	-2.56711e-10	-0.609037	1.42191e-07	-2.56711e-10	-0.506084	0.000149247	-2.56711e-10	-0.545427
122305722	chr12:122305722:C:T	1.40689e-11	-2.56711e-10	-1.17134	7.98251e-08	-2.56711e-10	-1.08342	8.34685e-05	-2.56711e-10	-1.12656
122305805	chr12:122305805:T:C	3.72864e-11	-2.56711e-10	-0.196677	2.0745e-07	-2.56711e-10	-0.128366	0.000225182	-2.56711e-10	-0.13412
122305926	chr12:122305926:G:A	9.01905e-11	-2.56711e-10	0.68662	4.30688e-07	-2.56711e-10	0.602124	0.000557934	-2.56711e-10	0.773213
122306825	chr12:122306825:G:C	1.30908e-11	-2.56711e-10	-1.2434	6.90968e-08	-2.56711e-10	-1.22775	7.51201e-05	-2.56711e-10	-1.23194
122307140	chr12:122307140:C:G	1.10724e-11	-1.41085	-3.18773e-10	8.24107e-08	-1.05154	-3.18773e-10	7.72825e-05	-1.20356	-3.18773e-10
122308303	chr12:122308303:A:T	8.71996e-12	-1.75716	0.107473	5.89995e-08	-1.54479	0.159056	6.31573e-05	-1.57413	0.16873
122309330	chr12:122309330:T:A	1.9268e-12	-1.94941	-1.21004	1.02335e-08	-1.9719	-1.16569	1.09155e-05	-1.97256	-1.18828
122309369	chr12:122309369:T:C	1.33072e-11	-2.56711e-10	-1.227	7.10889e-08	-2.56711e-10	-1.19933	7.624e-05	-2.56711e-10	-1.21714
122309433	chr12:122309433:T:C	8.66391e-12	-1.65614	-3.18773e-10	3.3353e-08	-1.95611	-3.18773e-10	3.61749e-05	-1.96266	-3.18773e-10
122309556	chr12:122309556:T:C	3.91231e-11	-2.56711e-10	-0.148592	2.10997e-07	-2.56711e-10	-0.111414	0.000225099	-2.56711e-10	-0.134488
122309736	chr12:122309736:G:A	2.24106e-12	-1.97257	-1.03579	1.2962e-08	-1.95805	-0.943182	1.3851e-05	-1.94516	-0.977507
122309745	chr12:122309745:C:T	1.33845e-10	-2.56711e-10	1.08138	6.41047e-07	-2.56711e-10	0.999844	0.000843392	-2.56711e-10	1.1864
122310029	chr12:122310029:A:G	1.33024e-11	-2.56711e-10	-1.22736	7.22653e-08	-2.56711e-10	-1.18291	7.7021e-05	-2.56711e-10	-1.20695
122310138	chr12:122310138:A:C	2.2827e-11	-0.955056	0.267697	4.93754e-07	0.120669	0.618108	0.000317172	-0.337269	0.545686
122310975	chr12:122310975:C:A	1.3184e-11	-2.56711e-10	-1.2363	6.89155e-08	-2.56711e-10	-1.23038	7.5742e-05	-2.56711e-10	-1.22369
122311025	chr12:122311025:G:A	2.2676e-12	-1.81471	-1.18187	1.14576e-08	-1.74834	-1.27627	1.49009e-05	-1.60468	-1.24493
122311226	chr12:122311226:T:A	2.09389e-11	-2.56711e-10	-0.773698	1.11472e-07	-2.56711e-10	-0.749485	0.000119673	-2.56711e-10	-0.766268
122311431	chr12:122311431:T:TA	6.88552e-12	-1.88588	-3.18773e-10	3.81532e-08	-1.82165	-3.18773e-10	4.11745e-05	-1.83321	-3.18773e-10
122312400	chr12:122312400:G:C	1.25696e-11	-2.56711e-10	-1.28402	6.6455e-08	-2.56711e-10	-1.26673	7.18636e-05	-2.56711e-10	-1.27626
122312592	chr12:122312592:C:T	1.26872e-11	-2.56711e-10	-1.27471	6.62088e-08	-2.56711e-10	-1.27045	7.26028e-05	-2.56711e-10	-1.26602
122313104	chr12:122313104:T:C	1.46524e-11	-1.1307	-3.18773e-10	8.29172e-08	-1.04542	-3.18773e-10	9.68671e-05	-0.977688	-3.18773e-10
122313463	chr12:122313463:A:G	3.18133e-11	-2.56711e-10	-0.355421	1.72838e-07	-2.56711e-10	-0.310903	0.000183075	-2.56711e-10	-0.341132
122313491	chr12:122313491:C:T	1.2531e-11	-2.56711e-10	-1.2871	6.82933e-08	-2.56711e-10	-1.23945	7.28881e-05	-2.56711e-10	-1.2621
122313556	chr12:122313556:G:A	1.83186e-11	-2.56711e-10	-0.907387	9.07878e-08	-2.56711e-10	-0.954734	0.000101756	-2.56711e-10	-0.928447
122313830	chr12:122313830:A:C	1.43121e-11	-2.56711e-10	-1.1542	7.44159e-08	-2.56711e-10	-1.15359	8.25888e-05	-2.56711e-10	-1.13715
122314035	chr12:122314035:G:A	2.33712e-11	-2.56711e-10	-0.6638	1.11565e-07	-2.56711e-10	-0.748649	0.000127888	-2.56711e-10	-0.699869
122314495	chr12:122314495:A:G	2.26719e-12	-1.80271	-1.19406	1.1565e-08	-1.73325	-1.28203	1.50481e-05	-1.58626	-1.25351
122314821	chr12:122314821:A:G	4.24642e-11	-2.56711e-10	-0.0666425	2.36832e-07	-2.56711e-10	0.00409271	0.000257351	-2.56711e-10	-0.000588575
122315540	chr12:122315540:C:G	2.10285e-12	-1.82356	-1.24845	1.02912e-08	-1.91918	-1.21279	1.10043e-05	-1.92148	-1.23126
122315726	chr12:122315726:C:T	6.18773e-12	-1.19903	-0.793709	1.09405e-07	-0.2348	-0.5334	6.89016e-05	-0.67772	-0.640628
122315790	chr12:122315790:G:A	2.27789e-12	-1.83705	-1.15501	1.12922e-08	-1.77621	-1.26294	1.46765e-05	-1.63892	-1.22586
122315914	chr12:122315914:T:C	1.08607e-11	-1.43015	-3.18773e-10	3.3117e-08	-1.96321	-3.18773e-10	3.69345e-05	-1.94188	-3.18773e-10
122315961	chr12:122315961:T:C	2.01579e-12	-1.85703	-1.25726	9.97695e-09	-1.93985	-1.22313	1.06822e-05	-1.94127	-1.24118
122316205	chr12:122316205:C:T	2.54957e-11	-2.56711e-10	-0.576794	1.47094e-07	-2.56711e-10	-0.472184	0.00015457	-2.56711e-10	-0.510383
122317233	chr12:122317233:T:C	2.30664e-12	-1.84759	-1.13192	1.13199e-08	-1.78805	-1.24865	1.468e-05	-1.65618	-1.20837
122317545	chr12:122317545:T:C	1.22689e-11	-2.56711e-10	-1.30823	6.37137e-08	-2.56711e-10	-1.30886	6.95013e-05	-2.56711e-10	-1.30968
122317732	chr12:122317732:T:C	2.21492e-11	-2.56711e-10	-0.717505	1.18341e-07	-2.56711e-10	-0.689689	0.000126991	-2.56711e-10	-0.706909
122317741	chr12:122317741:A:G	1.33803e-11	-2.56711e-10	-1.22152	7.28437e-08	-2.56711e-10	-1.17494	7.75195e-05	-2.56711e-10	-1.2005
122318000	chr12:122318000:T:G	5.55129e-12	-1.50366	-0.597612	7.38854e-08	-0.646413	-0.51433	5.65863e-05	-1.0048	-0.51046
122318020	chr12:122318020:T:C	1.41841e-11	-2.56711e-10	-1.16318	7.59526e-08	-2.56711e-10	-1.13315	8.2193e-05	-2.56711e-10	-1.14196
122318094	chr12:122318094:T:C	5.79433e-12	-1.10929	-0.94914	1.03219e-07	-0.102172	-0.724233	6.64023e-05	-0.540264	-0.815033
122318720	chr12:122318720:A:G	7.80424e-12	-1.76064	-3.18773e-10	4.6137e-08	-1.63164	-3.18773e-10	5.15584e-05	-1.60831	-3.18773e-10
122318944	chr12:122318944:C:G	3.31808e-12	-1.33905	-1.27687	4.17173e-08	-0.614068	-1.11828	3.28467e-05	-0.852126	-1.20705
122318973	chr12:122318973:A:C	1.73486e-11	-2.56711e-10	-0.96179	8.42518e-08	-2.56711e-10	-1.02945	9.55644e-05	-2.56711e-10	-0.991227
122319096	chr12:122319096:C:T	4.80991e-12	-1.30625	-0.938375	4.28621e-08	-0.641785	-1.06349	4.80181e-05	-0.70106	-0.97839
122319187	chr12:122319187:T:C	2.9332e-11	-2.56711e-10	-0.436626	1.54689e-07	-2.56711e-10	-0.421839	0.000171717	-2.56711e-10	-0.405179
122319524	chr12:122319524:T:C	4.32661e-11	-2.56711e-10	-0.047935	2.02658e-07	-2.56711e-10	-0.151738	0.00023648	-2.56711e-10	-0.0851644
122319709	chr12:122319709:T:C	1.80999e-12	-1.92147	-1.30051	9.69873e-09	-1.97224	-1.21902	1.02349e-05	-1.96575	-1.25947
122319872	chr12:122319872:G:A	1.89638e-11	-2.56711e-10	-0.872771	9.02014e-08	-2.56711e-10	-0.961214	0.000105351	-2.56711e-10	-0.89373
122319975	chr12:122319975:T:C	2.95878e-11	-2.56711e-10	-0.427942	1.42069e-07	-2.56711e-10	-0.506948	0.000163256	-2.56711e-10	-0.45571
122319996	chr12:122319996:C:T	9.95395e-12	-1.77187	0.254533	5.54762e-08	-1.85005	0.402747	5.56606e-05	-1.86573	0.333976
122320260	chr12:122320260:C:T	6.56714e-12	-1.93323	-3.18773e-10	3.75475e-08	-1.83765	-3.18773e-10	4.0562e-05	-1.8482	-3.18773e-10
122320484	chr12:122320484:G:A	1.22678e-11	-2.56711e-10	-1.30833	6.37341e-08	-2.56711e-10	-1.30854	6.95426e-05	-2.56711e-10	-1.30909
122320544	chr12:122320544:T:C	3.32381e-11	-2.56711e-10	-0.311606	1.58751e-07	-2.56711e-10	-0.395924	0.000182819	-2.56711e-10	-0.342533
122320594	chr12:122320594:C:T	1.26391e-11	-2.56711e-10	-1.27851	6.63738e-08	-2.56711e-10	-1.26796	7.22083e-05	-2.56711e-10	-1.27147
122320627	chr12:122320627:G:A	1.22594e-11	-2.56711e-10	-1.30901	6.36947e-08	-2.56711e-10	-1.30916	6.95138e-05	-2.56711e-10	-1.3095
122320695	chr12:122320695:A:G	1.22733e-11	-2.56711e-10	-1.30788	6.40815e-08	-2.56711e-10	-1.3031	6.95379e-05	-2.56711e-10	-1.30916
122321402	chr12:122321402:C:T	1.24786e-11	-2.56711e-10	-1.29129	6.41291e-08	-2.56711e-10	-1.30236	7.03444e-05	-2.56711e-10	-1.29762
122321692	chr12:122321692:T:C	2.16734e-12	-1.77204	-1.26976	1.38721e-08	-1.54377	-1.28961	1.59176e-05	-1.47393	-1.30967
122321781	chr12:122321781:A:G	1.22596e-11	-2.56711e-10	-1.309	6.36974e-08	-2.56711e-10	-1.30912	6.95144e-05	-2.56711e-10	-1.30949
122321811	chr12:122321811:G:A	2.0349e-11	-2.56711e-10	-0.802273	1.10748e-07	-2.56711e-10	-0.756	0.000119454	-2.56711e-10	-0.768099
122322185	chr12:122322185:G:A	1.2606e-11	-2.56711e-10	-1.28113	6.92193e-08	-2.56711e-10	-1.22598	7.33336e-05	-2.56711e-10	-1.25601
122322555	chr12:122322555:T:C	1.28454e-11	-1.413	0.150679	1.08782e-07	-1.27234	0.498431	9.31484e-05	-1.4003	0.38347
122322822	chr12:122322822:A:C	5.62394e-12	-1.59728	-0.490986	2.52588e-08	-1.33025	-0.903833	3.4996e-05	-1.25162	-0.744169
122323903	chr12:122323903:T:C	4.83934e-11	-2.56711e-10	0.0640594	2.97611e-07	-2.56711e-10	0.232529	0.000318449	-2.56711e-10	0.212435
122324282	chr12:122324282:C:G	1.69735e-11	-2.56711e-10	-0.983652	8.16507e-08	-2.56711e-10	-1.06081	9.45755e-05	-2.56711e-10	-1.00163
122325346	chr12:122325346:C:T	1.46693e-11	-2.56711e-10	-1.12954	7.84342e-08	-2.56711e-10	-1.101	8.46842e-05	-2.56711e-10	-1.1121
122326006	chr12:122326006:C:T	1.28904e-11	-2.56711e-10	-1.25882	6.4766e-08	-2.56711e-10	-1.29248	7.18353e-05	-2.56711e-10	-1.27665
122326302	chr12:122326302:G:A	1.46932e-11	-2.56711e-10	-1.12792	7.85756e-08	-2.56711e-10	-1.0992	8.48301e-05	-2.56711e-10	-1.11038
122326363	chr12:122326363:G:T	1.4753e-11	-2.56711e-10	-1.12386	7.90734e-08	-2.56711e-10	-1.09288	8.54508e-05	-2.56711e-10	-1.10309
122327096	chr12:122327096:A:G	1.47691e-11	-2.56711e-10	-1.12276	7.9035e-08	-2.56711e-10	-1.09337	8.52898e-05	-2.56711e-10	-1.10497
122327854	chr12:122327854:T:C	1.21013e-11	-1.48173	0.15974	1.00745e-07	-1.35627	0.505599	8.72245e-05	-1.47378	0.391237
122327956	chr12:122327956:G:C	2.41661e-12	-1.64534	-1.2876	1.69408e-08	-1.36069	-1.27285	1.94364e-05	-1.27631	-1.30757
122328638	chr12:122328638:G:T	1.47864e-11	-2.56711e-10	-1.1216	8.17035e-08	-2.56711e-10	-1.06016	8.6617e-05	-2.56711e-10	-1.08953
122329044	chr12:122329044:C:T	1.03608e-11	-1.216	-0.261275	3.64085e-08	-1.42457	-0.443889	4.56818e-05	-1.34952	-0.379813
122329045	chr12:122329045:G:A	1.32017e-11	-2.56711e-10	-1.23496	6.79937e-08	-2.56711e-10	-1.24384	7.48791e-05	-2.56711e-10	-1.23515
122329147	chr12:122329147:C:T	3.38628e-12	-1.79826	-0.797316	2.04978e-08	-1.85776	-0.585175	1.9126e-05	-1.90824	-0.69174
122329261	chr12:122329261:A:C	1.22545e-11	-2.56711e-10	-1.30941	6.36763e-08	-2.56711e-10	-1.30945	6.95018e-05	-2.56711e-10	-1.30968
122329323	chr12:122329323:C:T	2.33853e-12	-1.65654	-1.30924	1.55731e-08	-1.40903	-1.30868	1.67903e-05	-1.42079	-1.30943
122329395	chr12:122329395:G:A	1.30364e-11	-2.56711e-10	-1.24756	6.82666e-08	-2.56711e-10	-1.23984	7.49849e-05	-2.56711e-10	-1.23374
122329404	chr12:122329404:G:A	1.3217e-11	-2.56711e-10	-1.2338	6.80682e-08	-2.56711e-10	-1.24275	7.49658e-05	-2.56711e-10	-1.234
122329586	chr12:122329586:C:T	1.05839e-11	-1.51964	0.0636692	8.70789e-08	-1.39702	0.400577	7.59432e-05	-1.50946	0.288422
122329689	chr12:122329689:G:A	1.70774e-12	-1.97148	-1.30866	9.10698e-09	-1.94692	-1.3073	1.00399e-05	-1.93502	-1.30944
122329692	chr12:122329692:TC:T	3.74035e-12	-1.70241	-0.793716	2.22456e-08	-1.78007	-0.581045	2.04363e-05	-1.84582	-0.687897
122329743	chr12:122329743:G:A	6.50529e-12	-1.94269	-3.18773e-10	4.14216e-08	-1.73946	-3.18773e-10	4.60359e-05	-1.72161	-3.18773e-10
122330103	chr12:122330103:G:A	5.1142e-11	-2.56711e-10	0.119302	3.11771e-07	-2.56711e-10	0.27901	0.000334302	-2.56711e-10	0.261017
122330111	chr12:122330111:C:G	1.30872e-11	-2.56711e-10	-1.24367	6.64369e-08	-2.56711e-10	-1.26701	7.3326e-05	-2.56711e-10	-1.25611
122330217	chr12:122330217:A:G	1.32186e-11	-2.56711e-10	-1.23368	6.80762e-08	-2.56711e-10	-1.24263	7.49761e-05	-2.56711e-10	-1.23386
122330223	chr12:122330223:T:C	1.29536e-11	-2.56711e-10	-1.25393	6.58874e-08	-2.56711e-10	-1.27531	7.26512e-05	-2.56711e-10	-1.26536
122330583	chr12:122330583:A:G	1.7065e-12	-1.97133	-1.30953	9.17117e-09	-1.9462	-1.301	1.00529e-05	-1.93435	-1.30882
122330764	chr12:122330764:T:TCA	2.38637e-12	-1.66508	-1.28045	1.3823e-08	-1.5523	-1.28462	1.41122e-05	-1.6231	-1.28089
122331016	chr12:122331016:T:A	1.60474e-11	-2.56711e-10	-1.03976	8.99132e-08	-2.56711e-10	-0.964414	9.46193e-05	-2.56711e-10	-1.00117
122331025	chr12:122331025:T:A	1.24418e-11	-2.56711e-10	-1.29424	6.50968e-08	-2.56711e-10	-1.28738	7.10863e-05	-2.56711e-10	-1.28713
122331338	chr12:122331338:G:A	7.70978e-12	-1.77281	-3.18773e-10	4.50076e-08	-1.65643	-3.18773e-10	4.93838e-05	-1.65141	-3.18773e-10
122331397	chr12:122331397:C:A	1.22992e-11	-2.56711e-10	-1.30577	6.36937e-08	-2.56711e-10	-1.30917	6.96355e-05	-2.56711e-10	-1.30775
122331455	chr12:122331455:C:T	2.26302e-12	-1.74316	-1.25544	1.44197e-08	-1.49681	-1.29786	1.67306e-05	-1.42555	-1.30824
122331518	chr12:122331518:T:C	1.76727e-10	-2.56711e-10	1.3593	1.00229e-06	-2.56711e-10	1.44679	0.0011327	-2.56711e-10	1.48133
122332000	chr12:122332000:A:T	5.14259e-12	-0.870362	-1.30738	4.29077e-07	1.81731	-1.21893	0.000331468	1.49957	-1.24706
122332187	chr12:122332187:C:T	9.18056e-12	-1.59822	-3.18773e-10	3.48697e-08	-1.91164	-3.18773e-10	3.64743e-05	-1.95442	-3.18773e-10
122332331	chr12:122332331:C:T	3.08107e-11	-2.56711e-10	-0.387441	1.54459e-07	-2.56711e-10	-0.423329	0.000186928	-2.56711e-10	-0.320302
122332430	chr12:122332430:A:C	1.70523e-12	-1.97248	-1.30913	9.05446e-09	-1.95354	-1.30646	9.95679e-06	-1.94314	-1.30963
122332448	chr12:122332448:C:T	1.7112e-12	-1.97082	-1.30729	9.12e-09	-1.94412	-1.30867	1.009e-05	-1.93084	-1.30864
122332473	chr12:122332473:T:C	1.22743e-11	-2.56711e-10	-1.30779	6.3774e-08	-2.56711e-10	-1.30791	6.95636e-05	-2.56711e-10	-1.30879
122332687	chr12:122332687:C:T	1.32197e-11	-2.56711e-10	-1.23359	6.80813e-08	-2.56711e-10	-1.24256	7.49822e-05	-2.56711e-10	-1.23378
122332960	chr12:122332960:A:G	1.71482e-12	-1.97209	-1.30391	9.25583e-09	-1.95034	-1.28767	1.0084e-05	-1.9388	-1.30127
122333033	chr12:122333033:A:G	4.31508e-12	-1.08741	-1.26578	1.57875e-07	0.708184	-1.10964	0.000130644	0.479288	-1.15784
122333244	chr12:122333244:T:C	1.6489e-11	-2.56711e-10	-1.01261	8.83079e-08	-2.56711e-10	-0.982429	9.56259e-05	-2.56711e-10	-0.990584
122334771	chr12:122334771:T:C	5.81282e-12	-1.65496	-0.400279	3.65492e-08	-1.73916	-0.125438	3.23049e-05	-1.81388	-0.261927
122334937	chr12:122334937:G:T	1.38867e-11	-2.56711e-10	-1.18437	7.59844e-08	-2.56711e-10	-1.13273	8.09147e-05	-2.56711e-10	-1.15763
122335019	chr12:122335019:C:T	1.75443e-12	-1.95006	-1.3031	9.68451e-09	-1.88628	-1.30645	1.08346e-05	-1.86625	-1.30203
122335251	chr12:122335251:T:G	2.7119e-11	-2.56711e-10	-0.515069	1.28734e-07	-2.56711e-10	-0.605511	0.000148819	-2.56711e-10	-0.5483
122336211	chr12:122336211:C:T	3.01058e-11	-2.56711e-10	-0.410586	1.44297e-07	-2.56711e-10	-0.491389	0.000166102	-2.56711e-10	-0.438425
122336258	chr12:122336258:TCA:T	1.23063e-11	-2.56711e-10	-1.3052	6.3764e-08	-2.56711e-10	-1.30807	6.96245e-05	-2.56711e-10	-1.30791
122337002	chr12:122337002:CCT:C	1.27017e-11	-2.56711e-10	-1.27356	6.67709e-08	-2.56711e-10	-1.26199	7.24646e-05	-2.56711e-10	-1.26793
122337102	chr12:122337102:G:T	3.25774e-12	-1.95638	-0.677895	1.58907e-08	-1.90813	-0.789392	1.86307e-05	-1.86509	-0.761126
122337581	chr12:122337581:G:A	2.59418e-11	-2.56711e-10	-0.55945	1.07888e-07	-2.56711e-10	-0.782166	0.000130254	-2.56711e-10	-0.681541
122337673	chr12:122337673:G:A	1.23017e-11	-2.56711e-10	-1.30557	6.41987e-08	-2.56711e-10	-1.30128	6.9931e-05	-2.56711e-10	-1.30352
122338384	chr12:122338384:T:A	1.52393e-11	-2.56711e-10	-1.09143	7.21543e-08	-2.56711e-10	-1.18445	8.17411e-05	-2.56711e-10	-1.14747
122338519	chr12:122338519:C:T	5.93616e-11	-2.56711e-10	0.268344	3.60468e-07	-2.56711e-10	0.424146	0.000390498	-2.56711e-10	0.416394
122338610	chr12:122338610:G:A	1.9652e-11	-2.56711e-10	-0.837124	9.63315e-08	-2.56711e-10	-0.895463	0.00011185	-2.56711e-10	-0.833873
122339323	chr12:122339323:T:C	1.06394e-11	-1.56414	0.113404	8.9566e-08	-1.42034	0.45206	7.71868e-05	-1.54037	0.335575
122339662	chr12:122339662:G:A	4.78425e-11	-2.56711e-10	0.0526092	2.90001e-07	-2.56711e-10	0.206624	0.000311331	-2.56711e-10	0.18983
122340678	chr12:122340678:T:C	5.61842e-11	-2.56711e-10	0.213331	2.7369e-07	-2.56711e-10	0.148736	0.000343467	-2.56711e-10	0.288064
122340851	chr12:122340851:C:T	1.01151e-11	-1.50127	-3.18773e-10	5.00831e-08	-1.54958	-3.18773e-10	5.29598e-05	-1.58149	-3.18773e-10
122341870	chr12:122341870:A:G	1.26123e-11	-2.56711e-10	-1.28063	6.49054e-08	-2.56711e-10	-1.29033	7.10085e-05	-2.56711e-10	-1.28823
122341933	chr12:122341933:G:A	1.33091e-11	-2.56711e-10	-1.22685	6.85135e-08	-2.56711e-10	-1.23623	7.54872e-05	-2.56711e-10	-1.22706
122342795	chr12:122342795:C:T	1.44426e-11	-1.46659	0.321472	1.23193e-07	-1.33775	0.688247	0.000105606	-1.45602	0.564706
122343372	chr12:122343372:A:G	6.3193e-12	-1.9717	-3.18773e-10	3.45701e-08	-1.92027	-3.18773e-10	3.69226e-05	-1.9422	-3.18773e-10
122343413	chr12:122343413:G:A	1.4025e-11	-2.56711e-10	-1.17447	7.68815e-08	-2.56711e-10	-1.12099	8.18013e-05	-2.56711e-10	-1.14673
122343774	chr12:122343774:C:T	4.70805e-12	-1.68459	-0.581438	2.89594e-08	-1.76561	-0.33175	2.60231e-05	-1.83437	-0.45767
122344322	chr12:122344322:T:C	6.09944e-11	-2.56711e-10	0.295479	2.97178e-07	-2.56711e-10	0.231073	0.000372948	-2.56711e-10	0.370413
122345420	chr12:122345420:C:T	6.57574e-12	-1.93192	-3.18773e-10	3.30279e-08	-1.96591	-3.18773e-10	3.5881e-05	-1.97082	-3.18773e-10
122345453	chr12:122345453:G:A	1.32083e-11	-2.56711e-10	-1.23446	6.80262e-08	-2.56711e-10	-1.24337	7.49164e-05	-2.56711e-10	-1.23465
122345524	chr12:122345524:CCTTCTT:CCTT	4.52118e-12	-1.65542	-0.651109	2.74305e-08	-1.7402	-0.411398	2.46216e-05	-1.8138	-0.533604
122346003	chr12:122346003:C:T	6.54519e-11	-2.56711e-10	0.366012	4.00005e-07	-2.56711e-10	0.528218	0.000432944	-2.56711e-10	0.51958
122346142	chr12:122346142:G:A	1.21292e-11	-1.74019	0.420501	6.79104e-08	-1.82204	0.576973	6.72484e-05	-1.83824	0.495611
122346366	chr12:122346366:T:C	1.48864e-11	-2.56711e-10	-1.11486	7.47486e-08	-2.56711e-10	-1.14913	8.33209e-05	-2.56711e-10	-1.12833
122346526	chr12:122346526:A:G	1.73984e-12	-1.9709	-1.29061	8.95543e-09	-1.96475	-1.30624	9.95371e-06	-1.95839	-1.29469
122346903	chr12:122346903:A:G	1.37661e-11	-2.56711e-10	-1.1931	7.07578e-08	-2.56711e-10	-1.204	7.80697e-05	-2.56711e-10	-1.19343
122347202	chr12:122347202:T:C	6.96215e-11	-2.56711e-10	0.427769	4.25583e-07	-2.56711e-10	0.5902	0.000461199	-2.56711e-10	0.582801
122347219	chr12:122347219:C:T	2.64446e-11	-2.56711e-10	-0.540253	1.24312e-07	-2.56711e-10	-0.640463	0.000148513	-2.56711e-10	-0.550353
122347601	chr12:122347601:G:A	2.28674e-11	-2.56711e-10	-0.685592	1.13354e-07	-2.56711e-10	-0.73274	0.000127113	-2.56711e-10	-0.705954
122347900	chr12:122347900:C:T	2.54089e-11	-2.56711e-10	-0.580205	1.19746e-07	-2.56711e-10	-0.677888	0.00014272	-2.56711e-10	-0.59014
122348162	chr12:122348162:T:C	6.40458e-12	-1.23901	-0.719284	4.244e-08	-1.04416	-0.671004	3.96705e-05	-1.19528	-0.67514
122348253	chr12:122348253:G:A	8.4531e-12	-1.68077	-3.18773e-10	4.18214e-08	-1.72985	-3.18773e-10	4.51449e-05	-1.74115	-3.18773e-10
122348319	chr12:122348319:C:A	1.22625e-11	-2.56711e-10	-1.30876	6.38584e-08	-2.56711e-10	-1.30659	6.96468e-05	-2.56711e-10	-1.30759
122348400	chr12:122348400:T:C	1.32013e-11	-2.56711e-10	-1.23499	6.79918e-08	-2.56711e-10	-1.24387	7.48769e-05	-2.56711e-10	-1.23518
122348530	chr12:122348530:T:A	1.04848e-11	-1.73006	0.264675	5.81252e-08	-1.81853	0.417874	5.79309e-05	-1.83577	0.343997
122348556	chr12:122348556:G:A	2.32879e-11	-2.56711e-10	-0.667368	1.08847e-07	-2.56711e-10	-0.773316	0.000126393	-2.56711e-10	-0.711628
122348998	chr12:122348998:T:A	1.23471e-11	-2.56711e-10	-1.30188	6.40883e-08	-2.56711e-10	-1.303	6.98953e-05	-2.56711e-10	-1.30403
122349515	chr12:122349515:G:A	1.13989e-11	-1.46456	0.0827743	9.48253e-08	-1.33552	0.424296	8.19366e-05	-1.45436	0.309281
122350580	chr12:122350580:A:T	6.71721e-11	-2.56711e-10	0.391954	4.10006e-07	-2.56711e-10	0.552914	0.000444328	-2.56711e-10	0.545535
122350826	chr12:122350826:G:A	1.32114e-11	-2.56711e-10	-1.23422	6.8041e-08	-2.56711e-10	-1.24315	7.49343e-05	-2.56711e-10	-1.23442
122351216	chr12:122351216:G:A	6.89011e-11	-2.56711e-10	0.417368	4.20958e-07	-2.56711e-10	0.579275	0.000456263	-2.56711e-10	0.572042
122351817	chr12:122351817:AAT:A	4.28441e-12	-1.18639	-1.17393	4.31497e-08	-0.87781	-0.820773	4.59863e-05	-0.722049	-1.00064
122351869	chr12:122351869:C:G	2.73471e-11	-2.56711e-10	-0.506692	1.29678e-07	-2.56711e-10	-0.598203	0.000149981	-2.56711e-10	-0.54052
122352029	chr12:122352029:T:C	2.15913e-12	-1.75854	-1.28706	1.44718e-08	-1.51801	-1.27305	1.63144e-05	-1.45134	-1.30764
122352563	chr12:122352563:G:A	4.86669e-12	-1.7724	-0.460485	3.1105e-08	-1.83842	-0.187471	2.80211e-05	-1.89285	-0.325222
122353017	chr12:122353017:C:A	1.71634e-12	-1.97064	-1.30447	9.12075e-09	-1.94307	-1.30963	1.01107e-05	-1.93099	-1.30645
122353300	chr12:122353300:TGACTGCACTCCA:T	1.22591e-11	-2.56711e-10	-1.30903	6.39543e-08	-2.56711e-10	-1.30509	6.96489e-05	-2.56711e-10	-1.30756
122353528	chr12:122353528:C:A	1.23902e-11	-2.56711e-10	-1.2984	6.37686e-08	-2.56711e-10	-1.308	6.98533e-05	-2.56711e-10	-1.30463
122353923	chr12:122353923:G:A	3.04887e-11	-2.56711e-10	-0.397948	1.45939e-07	-2.56711e-10	-0.48007	0.000168167	-2.56711e-10	-0.426072
122354904	chr12:122354904:C:T	1.87517e-11	-2.56711e-10	-0.884019	9.49988e-08	-2.56711e-10	-0.909394	0.000104923	-2.56711e-10	-0.897801
122355058	chr12:122355058:G:A	1.83363e-11	-2.56711e-10	-0.90642	9.08193e-08	-2.56711e-10	-0.954387	0.00010198	-2.56711e-10	-0.92625
122355362	chr12:122355362:C:T	1.25376e-11	-1.52659	0.24002	1.05333e-07	-1.4061	0.599972	9.14041e-05	-1.51756	0.481821
122355625	chr12:122355625:T:C	1.70978e-12	-1.97224	-1.30669	9.24119e-09	-1.95216	-1.28743	1.00314e-05	-1.9426	-1.30271
122355669	chr12:122355669:A:G	4.51178e-12	-1.70014	-0.608473	2.77404e-08	-1.77906	-0.361314	2.49979e-05	-1.84547	-0.486763
122355999	chr12:122355999:T:C	6.64022e-11	-2.56711e-10	0.380426	4.05291e-07	-2.56711e-10	0.541347	0.000439798	-2.56711e-10	0.535289
122356619	chr12:122356619:C:T	2.85775e-11	-2.56711e-10	-0.462685	1.33236e-07	-2.56711e-10	-0.571136	0.000160607	-2.56711e-10	-0.472066
122356673	chr12:122356673:T:C	6.28904e-11	-2.56711e-10	0.32609	3.82634e-07	-2.56711e-10	0.48382	0.000415418	-2.56711e-10	0.478257
122356789	chr12:122356789:C:T	1.30119e-11	-2.56711e-10	-1.24944	6.80848e-08	-2.56711e-10	-1.24251	7.481e-05	-2.56711e-10	-1.23608
122356849	chr12:122356849:G:A	9.36693e-12	-1.54321	-0.0349062	7.60676e-08	-1.42442	0.292784	6.67375e-05	-1.53454	0.184275
122356974	chr12:122356974:A:G	1.2969e-11	-2.56711e-10	-1.25274	6.78478e-08	-2.56711e-10	-1.24599	7.45373e-05	-2.56711e-10	-1.23973
122357255	chr12:122357255:A:G	1.79961e-12	-1.95762	-1.27012	8.98404e-09	-1.97252	-1.29529	1.00138e-05	-1.97121	-1.27585
122358159	chr12:122358159:A:T	6.64931e-11	-2.56711e-10	0.381793	4.05858e-07	-2.56711e-10	0.542745	0.000440364	-2.56711e-10	0.536574
122358210	chr12:122358210:T:C	2.7242e-11	-2.56711e-10	-0.510545	1.11792e-07	-2.56711e-10	-0.74662	0.000135938	-2.56711e-10	-0.638831
122358678	chr12:122358678:G:A	2.97494e-12	-1.96997	-0.755114	1.4245e-08	-1.94225	-0.864604	1.65447e-05	-1.91081	-0.834152
122358724	chr12:122358724:C:G	9.03915e-12	-1.49232	-0.121421	7.33532e-08	-1.367	0.199027	6.4118e-05	-1.48322	0.0929175
122358954	chr12:122358954:G:C	7.02916e-12	-1.86524	-3.18773e-10	3.74734e-08	-1.83963	-3.18773e-10	4.12824e-05	-1.83059	-3.18773e-10
122359248	chr12:122359248:G:C	3.01058e-11	-2.56711e-10	-0.410586	1.44297e-07	-2.56711e-10	-0.491389	0.000166102	-2.56711e-10	-0.438425
122359754	chr12:122359754:G:A	5.23152e-12	-1.58819	-0.572416	3.17309e-08	-1.68639	-0.319581	2.81365e-05	-1.76613	-0.447829
122359933	chr12:122359933:A:G	5.91094e-11	-2.56711e-10	0.264086	3.57707e-07	-2.56711e-10	0.416456	0.000389431	-2.56711e-10	0.413658
122360354	chr12:122360354:G:A	5.28891e-12	-1.75	-0.399694	2.4664e-08	-1.51328	-0.744634	3.32518e-05	-1.46417	-0.582752
122360581	chr12:122360581:G:A	1.45996e-11	-2.56711e-10	-1.13431	6.93774e-08	-2.56711e-10	-1.2237	7.85462e-05	-2.56711e-10	-1.18734
122361593	chr12:122361593:G:A	1.29922e-11	-1.3958	0.144845	1.09305e-07	-1.26049	0.491375	9.39376e-05	-1.38576	0.37736
122361627	chr12:122361627:G:C	1.30439e-11	-2.56711e-10	-1.24698	6.72069e-08	-2.56711e-10	-1.25548	7.39432e-05	-2.56711e-10	-1.24773
122361798	chr12:122361798:T:C	1.28273e-11	-2.56711e-10	-1.26373	6.61951e-08	-2.56711e-10	-1.27065	7.27273e-05	-2.56711e-10	-1.26431
122361851	chr12:122361851:CAA:C	1.26006e-11	-2.56711e-10	-1.28156	6.46936e-08	-2.56711e-10	-1.2936	7.11252e-05	-2.56711e-10	-1.28659
122361862	chr12:122361862:C:T	1.22739e-11	-2.56711e-10	-1.30783	6.3691e-08	-2.56711e-10	-1.30922	6.95043e-05	-2.56711e-10	-1.30964
122361924	chr12:122361924:C:T	9.04848e-12	-1.75431	0.141603	5.03167e-08	-1.83724	0.292319	5.02203e-05	-1.85401	0.2194
122362011	chr12:122362011:C:T	3.69761e-12	-1.35109	-1.15653	2.48832e-08	-0.941547	-1.30752	3.17005e-05	-0.822495	-1.2722
122362184	chr12:122362184:T:C	6.46724e-12	-1.94855	-3.18773e-10	3.35049e-08	-1.95157	-3.18773e-10	3.70048e-05	-1.93998	-3.18773e-10
122362402	chr12:122362402:A:G	1.86031e-12	-1.94707	-1.24749	9.17163e-09	-1.96848	-1.27867	1.02071e-05	-1.97237	-1.25557
122363805	chr12:122363805:C:A	1.45879e-11	-2.56711e-10	-1.13512	6.90028e-08	-2.56711e-10	-1.22911	7.96519e-05	-2.56711e-10	-1.17336
122364277	chr12:122364277:A:G	3.56551e-11	-2.56711e-10	-0.241413	1.67535e-07	-2.56711e-10	-0.342068	0.000195554	-2.56711e-10	-0.275192
122365008	chr12:122365008:T:TCTC	1.29401e-11	-2.56711e-10	-1.25497	6.42672e-08	-2.56711e-10	-1.30021	7.11158e-05	-2.56711e-10	-1.28672
122365041	chr12:122365041:C:T	1.29193e-11	-2.56711e-10	-1.25658	7.15295e-08	-2.56711e-10	-1.19315	7.53446e-05	-2.56711e-10	-1.22896
122365080	chr12:122365080:T:C	1.4707e-11	-2.56711e-10	-1.12698	7.40322e-08	-2.56711e-10	-1.15876	8.20505e-05	-2.56711e-10	-1.14369
122365253	chr12:122365253:A:T	1.42105e-11	-2.56711e-10	-1.16133	7.2117e-08	-2.56711e-10	-1.18497	7.99015e-05	-2.56711e-10	-1.17023
122365394	chr12:122365394:G:T	1.30423e-11	-2.56711e-10	-1.2471	6.78925e-08	-2.56711e-10	-1.24533	7.36003e-05	-2.56711e-10	-1.25238
122366028	chr12:122366028:T:C	3.2597e-12	-1.88612	-0.747553	1.40794e-08	-1.72485	-1.09369	1.85759e-05	-1.67744	-0.951721
122367745	chr12:122367745:G:A	2.90244e-12	-1.86179	-0.887957	1.75044e-08	-1.71592	-0.88489	1.92527e-05	-1.71756	-0.875814
122367813	chr12:122367813:GT:G	1.65012e-11	-2.56711e-10	-1.01187	8.18629e-08	-2.56711e-10	-1.05821	9.38978e-05	-2.56711e-10	-1.00882
122368526	chr12:122368526:T:C	1.95565e-12	-1.94906	-1.19552	9.35779e-09	-1.97224	-1.25481	1.06219e-05	-1.97249	-1.21562
122368650	chr12:122368650:G:A	5.27306e-12	-1.04486	-1.10783	3.05644e-08	-0.768042	-1.27538	4.26297e-05	-0.586604	-1.21187
122368824	chr12:122368824:G:A	1.88974e-11	-2.56711e-10	-0.876279	8.50386e-08	-2.56711e-10	-1.02015	9.90287e-05	-2.56711e-10	-0.955618
122368836	chr12:122368836:C:T	1.2718e-11	-2.56711e-10	-1.27229	6.98627e-08	-2.56711e-10	-1.21673	7.38747e-05	-2.56711e-10	-1.24866
122369009	chr12:122369009:C:T	2.2423e-11	-2.56711e-10	-0.705215	1.11167e-07	-2.56711e-10	-0.752228	0.000121509	-2.56711e-10	-0.751039
122369313	chr12:122369313:C:T	1.63487e-11	-1.37518	0.354027	1.38253e-07	-1.25214	0.717962	0.000118766	-1.3748	0.600922
122369576	chr12:122369576:C:G	1.47544e-11	-2.56711e-10	-1.12376	7.42459e-08	-2.56711e-10	-1.15588	8.23057e-05	-2.56711e-10	-1.14059
122370241	chr12:122370241:T:G	2.72797e-12	-1.87667	-0.935073	1.6681e-08	-1.73441	-0.914574	1.81682e-05	-1.73966	-0.911697
122370597	chr12:122370597:A:G	2.50629e-12	-1.85002	-1.04648	1.35302e-08	-1.69666	-1.16167	1.59957e-05	-1.66067	-1.11804
122371018	chr12:122371018:A:G	1.2962e-11	-2.56711e-10	-1.25329	6.43187e-08	-2.56711e-10	-1.29941	7.11996e-05	-2.56711e-10	-1.28554
122371325	chr12:122371325:C:G	1.30554e-11	-2.56711e-10	-1.2461	6.4518e-08	-2.56711e-10	-1.29631	7.15369e-05	-2.56711e-10	-1.28081
122371328	chr12:122371328:A:G	1.37511e-11	-2.56711e-10	-1.19419	7.20621e-08	-2.56711e-10	-1.18573	7.88206e-05	-2.56711e-10	-1.18385
122371611	chr12:122371611:G:A	2.26399e-12	-1.83122	-1.16696	1.24109e-08	-1.63649	-1.3082	1.48666e-05	-1.57607	-1.27584
122371702	chr12:122371702:T:C	6.51711e-12	-1.52302	-0.417852	3.36502e-08	-1.40995	-0.537291	3.85851e-05	-1.47344	-0.424723
122371923	chr12:122371923:T:G	2.4676e-11	-2.56711e-10	-0.609475	1.37693e-07	-2.56711e-10	-0.53823	0.0001494	-2.56711e-10	-0.544399
122371985	chr12:122371985:A:G	2.0606e-12	-1.92554	-1.16677	9.59853e-09	-1.96592	-1.23573	1.09389e-05	-1.96936	-1.18934
122372080	chr12:122372080:G:A	1.91912e-12	-1.91885	-1.24459	9.14057e-09	-1.96335	-1.28718	1.02167e-05	-1.96747	-1.25953
122372123	chr12:122372123:A:G	1.30866e-11	-2.56711e-10	-1.24371	6.45738e-08	-2.56711e-10	-1.29545	7.16253e-05	-2.56711e-10	-1.27958
122372466	chr12:122372466:C:T	1.59472e-11	-2.56711e-10	-1.04602	7.93473e-08	-2.56711e-10	-1.08942	9.07219e-05	-2.56711e-10	-1.04323
122372682	chr12:122372682:T:C	3.08267e-11	-2.56711e-10	-0.386923	1.71455e-07	-2.56711e-10	-0.318936	0.000185775	-2.56711e-10	-0.326494
122373020	chr12:122373020:C:A	4.59538e-11	-2.56711e-10	0.0123321	2.15143e-07	-2.56711e-10	-0.091956	0.000250756	-2.56711e-10	-0.0265465
122373703	chr12:122373703:T:C	1.71654e-12	-1.97254	-1.30245	9.30475e-09	-1.95295	-1.27978	1.04008e-05	-1.92636	-1.28279
122373726	chr12:122373726:A:G	3.25232e-11	-1.38177	1.04842	2.13339e-07	-1.24787	1.14749	0.000223994	-1.35596	1.21656
122374023	chr12:122374023:T:C	1.38091e-11	-2.56711e-10	-1.18998	7.38983e-08	-2.56711e-10	-1.16057	8.04347e-05	-2.56711e-10	-1.16358
122374717	chr12:122374717:G:A	1.63982e-11	-2.56711e-10	-1.01813	8.16949e-08	-2.56711e-10	-1.06027	9.10315e-05	-2.56711e-10	-1.03982
122375294	chr12:122375294:C:T	3.49062e-11	-1.34506	1.08241	2.29812e-07	-1.20799	1.18199	0.000240736	-1.31957	1.25224
122375374	chr12:122375374:T:A	1.22512e-11	-2.56711e-10	-1.30968	6.38617e-08	-2.56711e-10	-1.30654	6.95586e-05	-2.56711e-10	-1.30886
122375515	chr12:122375515:C:T	2.22737e-11	-2.56711e-10	-0.711898	1.25048e-07	-2.56711e-10	-0.634558	0.000134254	-2.56711e-10	-0.651295
122375586	chr12:122375586:G:A	3.3291e-11	-2.56711e-10	-0.310016	1.56813e-07	-2.56711e-10	-0.408205	0.000183124	-2.56711e-10	-0.340864
122376058	chr12:122376058:C:T	1.33268e-11	-1.22553	-3.18773e-10	7.83957e-08	-1.10149	-3.18773e-10	8.53185e-05	-1.10464	-3.18773e-10
122376167	chr12:122376167:A:T	2.57306e-12	-1.85885	-1.01136	1.58212e-08	-1.71019	-0.991716	1.71897e-05	-1.71644	-0.990278
122376175	chr12:122376175:T:C	2.61926e-11	-2.56711e-10	-0.549828	1.46352e-07	-2.56711e-10	-0.477245	0.000158976	-2.56711e-10	-0.482277
122376185	chr12:122376185:G:A	1.99064e-12	-1.94262	-1.18423	9.42926e-09	-1.9712	-1.24824	1.0731e-05	-1.97244	-1.20544
122376718	chr12:122376718:C:T	5.04903e-12	-1.52585	-0.670255	2.70144e-08	-1.41317	-0.75372	3.00447e-05	-1.47938	-0.668965
122377686	chr12:122377686:T:C	6.92371e-12	-1.88035	-3.18773e-10	3.282e-08	-1.97222	-3.18773e-10	3.59327e-05	-1.96938	-3.18773e-10
122377740	chr12:122377740:C:T	1.95807e-11	-2.56711e-10	-0.840762	1.09235e-07	-2.56711e-10	-0.769759	0.000117128	-2.56711e-10	-0.787763
122378013	chr12:122378013:C:G	1.87748e-12	-1.90645	-1.27892	9.07726e-09	-1.95887	-1.29862	9.9524e-06	-1.96519	-1.28802
122378150	chr12:122378150:G:C	5.90536e-12	-1.38373	-0.655718	3.20388e-08	-1.26844	-0.727868	3.43757e-05	-1.34972	-0.663954
122378221	chr12:122378221:G:C	1.47549e-11	-2.56711e-10	-1.12373	7.42469e-08	-2.56711e-10	-1.15586	8.23073e-05	-2.56711e-10	-1.14057
122378333	chr12:122378333:C:T	1.26527e-11	-2.56711e-10	-1.27743	6.92791e-08	-2.56711e-10	-1.22512	7.33839e-05	-2.56711e-10	-1.25532
122378869	chr12:122378869:T:G	1.22783e-11	-2.56711e-10	-1.30747	6.36703e-08	-2.56711e-10	-1.30954	6.95174e-05	-2.56711e-10	-1.30945
122379112	chr12:122379112:T:C	1.95334e-12	-1.94208	-1.20368	1.19142e-08	-1.84555	-1.13997	1.28167e-05	-1.82765	-1.17263
122379152	chr12:122379152:A:C	2.31193e-11	-2.56711e-10	-0.674636	1.14347e-07	-2.56711e-10	-0.724025	0.000128861	-2.56711e-10	-0.692292
122379352	chr12:122379352:G:A	1.25892e-11	-2.56711e-10	-1.28247	6.42893e-08	-2.56711e-10	-1.29987	7.06228e-05	-2.56711e-10	-1.29367
122379638	chr12:122379638:C:T	1.41126e-11	-2.56711e-10	-1.16824	7.13533e-08	-2.56711e-10	-1.19562	7.84889e-05	-2.56711e-10	-1.18807
122379892	chr12:122379892:C:T	1.33573e-11	-2.56711e-10	-1.22324	7.09945e-08	-2.56711e-10	-1.20066	7.64387e-05	-2.56711e-10	-1.21454
122379910	chr12:122379910:C:T	1.58716e-11	-2.56711e-10	-1.05077	7.55602e-08	-2.56711e-10	-1.13833	8.51023e-05	-2.56711e-10	-1.10717
122380050	chr12:122380050:C:T	6.31429e-12	-1.97249	-3.18773e-10	3.81458e-08	-1.82184	-3.18773e-10	4.01644e-05	-1.85805	-3.18773e-10
122380107	chr12:122380107:G:C	2.55179e-12	-1.64111	-1.2374	1.63335e-08	-1.53228	-1.13776	1.66351e-05	-1.54373	-1.19579
122380321	chr12:122380321:T:C	1.31138e-11	-2.56711e-10	-1.24164	6.57431e-08	-2.56711e-10	-1.2775	7.25321e-05	-2.56711e-10	-1.267
122380373	chr12:122380373:G:A	6.4558e-12	-1.95033	-3.18773e-10	3.91731e-08	-1.79527	-3.18773e-10	3.86931e-05	-1.89537	-3.18773e-10
122380482	chr12:122380482:T:C	1.97156e-12	-1.91193	-1.22455	9.41078e-09	-1.96086	-1.26055	1.04176e-05	-1.96703	-1.24049
122380582	chr12:122380582:G:T	1.6165e-11	-2.56711e-10	-1.03246	7.847e-08	-2.56711e-10	-1.10054	8.81404e-05	-2.56711e-10	-1.0721
122380960	chr12:122380960:T:C	1.90868e-12	-1.90719	-1.2617	9.18363e-09	-1.95865	-1.28718	1.00965e-05	-1.96551	-1.27333
122381389	chr12:122381389:T:C	5.94951e-12	-1.34289	-0.689103	3.24953e-08	-1.22432	-0.757847	3.46738e-05	-1.30833	-0.696717
122381738	chr12:122381738:G:A	3.35187e-11	-2.56711e-10	-0.303199	1.96724e-07	-2.56711e-10	-0.181456	0.00020272	-2.56711e-10	-0.2392
122382217	chr12:122382217:C:T	3.32703e-11	-2.56711e-10	-0.31064	1.56716e-07	-2.56711e-10	-0.408822	0.000183006	-2.56711e-10	-0.341507
122382236	chr12:122382236:C:T	3.59704e-11	-2.56711e-10	-0.232607	2.11923e-07	-2.56711e-10	-0.107038	0.000217997	-2.56711e-10	-0.166545
122382298	chr12:122382298:T:C	2.36879e-12	-1.83774	-1.11518	1.23567e-08	-1.64964	-1.29942	1.51342e-05	-1.58529	-1.24879
122382388	chr12:122382388:T:C	3.60364e-12	-1.25545	-1.27791	3.09906e-08	-0.98815	-1.04142	3.4957e-05	-0.825693	-1.17121
122382520	chr12:122382520:AG:A	1.09633e-11	-1.12646	-0.294295	3.95264e-08	-1.31085	-0.475441	5.00617e-05	-1.22598	-0.411792
122382529	chr12:122382529:C:T	2.18956e-11	-1.47351	0.744491	1.28454e-07	-1.56998	0.96229	0.000122779	-1.63113	0.890489
122382603	chr12:122382603:T:G	1.3866e-11	-2.56711e-10	-1.18586	7.20567e-08	-2.56711e-10	-1.18581	7.80388e-05	-2.56711e-10	-1.19382
122382660	chr12:122382660:C:T	3.17055e-11	-2.56711e-10	-0.358813	1.85934e-07	-2.56711e-10	-0.237866	0.000190366	-2.56711e-10	-0.30208
122382695	chr12:122382695:A:G	1.23189e-11	-2.56711e-10	-1.30417	6.37489e-08	-2.56711e-10	-1.30831	6.97245e-05	-2.56711e-10	-1.30648
122383323	chr12:122383323:C:T	2.37539e-11	-1.40803	0.76047	1.38597e-07	-1.51048	0.978787	0.000131819	-1.5763	0.906704
122383454	chr12:122383454:T:A	3.63389e-11	-2.56711e-10	-0.222414	1.78985e-07	-2.56711e-10	-0.27596	0.000219598	-2.56711e-10	-0.159231
122383480	chr12:122383480:GCT:G	1.28352e-11	-2.56711e-10	-1.26311	7.07795e-08	-2.56711e-10	-1.20369	7.47165e-05	-2.56711e-10	-1.23733
122383696	chr12:122383696:G:A	5.41174e-12	-1.38595	-0.740779	2.95164e-08	-1.27184	-0.806472	3.15334e-05	-1.352	-0.747979
122384149	chr12:122384149:C:T	1.94303e-12	-1.94272	-1.20833	9.24986e-09	-1.971	-1.26765	1.04749e-05	-1.97239	-1.22965
122384151	chr12:122384151:C:T	3.71951e-11	-2.56711e-10	-0.199126	1.72657e-07	-2.56711e-10	-0.311951	0.000203859	-2.56711e-10	-0.2336
122384479	chr12:122384479:A:G	1.7755e-11	-2.56711e-10	-0.93864	8.77329e-08	-2.56711e-10	-0.988961	9.74036e-05	-2.56711e-10	-0.972164
122384555	chr12:122384555:A:G	1.79372e-12	-1.92186	-1.30915	1.07578e-08	-1.80459	-1.28304	1.20185e-05	-1.76185	-1.30273
122384653	chr12:122384653:C:T	6.7993e-11	-2.56711e-10	0.4041	3.29172e-07	-2.56711e-10	0.333321	0.000417837	-2.56711e-10	0.484063
122384867	chr12:122384867:T:C	1.38741e-11	-2.56711e-10	-1.18528	7.20986e-08	-2.56711e-10	-1.18522	7.80518e-05	-2.56711e-10	-1.19365
122386008	chr12:122386008:G:A	1.74761e-11	-1.25867	0.304201	1.58559e-07	-1.13178	0.734651	0.000131007	-1.25985	0.584074
122386173	chr12:122386173:T:C	1.3211e-11	-2.56711e-10	-1.23425	6.86854e-08	-2.56711e-10	-1.23372	7.45256e-05	-2.56711e-10	-1.23989
122386518	chr12:122386518:T:C	1.38501e-11	-2.56711e-10	-1.18701	7.19758e-08	-2.56711e-10	-1.18693	7.79521e-05	-2.56711e-10	-1.19493
122386750	chr12:122386750:A:C	1.58938e-11	-2.56711e-10	-1.04938	7.90462e-08	-2.56711e-10	-1.09323	9.04131e-05	-2.56711e-10	-1.04664
122387470	chr12:122387470:CT:C	2.19114e-12	-1.91463	-1.11625	9.98973e-09	-1.96231	-1.19939	1.14986e-05	-1.9665	-1.1423
122387694	chr12:122387694:G:A	1.27669e-11	-2.56711e-10	-1.26845	6.39107e-08	-2.56711e-10	-1.30577	7.05121e-05	-2.56711e-10	-1.29524
122388080	chr12:122388080:A:G	1.27231e-11	-2.56711e-10	-1.27188	6.98368e-08	-2.56711e-10	-1.2171	7.39004e-05	-2.56711e-10	-1.24831
122388203	chr12:122388203:T:C	1.82495e-12	-1.96265	-1.25111	1.04066e-08	-1.89031	-1.23051	1.13147e-05	-1.88439	-1.24054
122388377	chr12:122388377:G:A	6.37814e-12	-1.96243	-3.18773e-10	3.28671e-08	-1.97079	-3.18773e-10	3.58207e-05	-1.9725	-3.18773e-10
122388380	chr12:122388380:C:T	1.93441e-11	-1.25704	0.404121	1.78052e-07	-1.12761	0.846426	0.00014644	-1.25715	0.692741
122388409	chr12:122388409:C:T	1.87679e-11	-2.56711e-10	-0.883155	9.58375e-08	-2.56711e-10	-0.900605	0.000103449	-2.56711e-10	-0.911947
122388592	chr12:122388592:A:G	7.77344e-12	-1.76459	-3.18773e-10	3.32443e-08	-1.95938	-3.18773e-10	3.69784e-05	-1.94069	-3.18773e-10
122388714	chr12:122388714:G:A	5.3742e-12	-1.39613	-0.737565	2.93448e-08	-1.27997	-0.804175	3.13492e-05	-1.36055	-0.745286
122388846	chr12:122388846:G:A	3.43753e-11	-2.56711e-10	-0.277967	2.02019e-07	-2.56711e-10	-0.154899	0.000208074	-2.56711e-10	-0.213135
122388861	chr12:122388861:A:C	3.47591e-12	-1.81901	-0.750442	1.65322e-08	-1.91614	-0.741807	1.80726e-05	-1.93578	-0.720848
122389023	chr12:122389023:C:T	1.91918e-12	-1.85445	-1.30896	1.30755e-08	-1.67481	-1.21771	1.4225e-05	-1.6213	-1.27472
122389302	chr12:122389302:A:G	1.76575e-12	-1.96218	-1.28455	1.00166e-08	-1.8884	-1.27061	1.09192e-05	-1.8831	-1.2774
122389737	chr12:122389737:G:C	2.89647e-12	-1.46451	-1.2873	1.24698e-08	-1.64014	-1.29981	1.32526e-05	-1.676	-1.29084
122389965	chr12:122389965:T:C	1.03243e-11	-1.4808	-3.18773e-10	3.90535e-08	-1.79833	-3.18773e-10	4.46141e-05	-1.75298	-3.18773e-10
122390324	chr12:122390324:T:A	8.85823e-12	-1.63396	-3.18773e-10	5.60031e-08	-1.43785	-3.18773e-10	6.05224e-05	-1.44801	-3.18773e-10
122390413	chr12:122390413:A:G	1.8065e-12	-1.91838	-1.30553	9.03607e-09	-1.96422	-1.29782	9.75688e-06	-1.96929	-1.30377
122390977	chr12:122390977:T:C	1.49871e-11	-2.56711e-10	-1.10811	7.50833e-08	-2.56711e-10	-1.14466	8.52014e-05	-2.56711e-10	-1.10601
122391059	chr12:122391059:A:G	1.79047e-12	-1.94502	-1.2878	8.91192e-09	-1.97166	-1.30421	9.84692e-06	-1.97257	-1.2913
122391455	chr12:122391455:G:A	1.77511e-12	-1.95597	-1.28547	1.01703e-08	-1.87214	-1.27165	1.10913e-05	-1.86644	-1.27843
122391597	chr12:122391597:TAATA:T	2.3547e-11	-2.56711e-10	-0.656306	1.16517e-07	-2.56711e-10	-0.705217	0.000131266	-2.56711e-10	-0.6738
122391655	chr12:122391655:A:G	5.27184e-12	-1.36271	-0.790219	2.88754e-08	-1.24714	-0.85313	3.0766e-05	-1.32773	-0.796893
122391837	chr12:122391837:T:C	2.80417e-11	-2.56711e-10	-0.481611	1.57885e-07	-2.56711e-10	-0.40139	0.000170538	-2.56711e-10	-0.412069
122392170	chr12:122392170:C:T	3.5672e-11	-2.56711e-10	-0.240939	1.67604e-07	-2.56711e-10	-0.341657	0.000195646	-2.56711e-10	-0.274719
122392229	chr12:122392229:C:T	3.88431e-11	-1.27704	1.12127	3.00668e-07	-1.14689	1.38963	0.000277078	-1.2708	1.34407
122392625	chr12:122392625:C:T	3.72109e-11	-2.56711e-10	-0.198704	2.08093e-07	-2.56711e-10	-0.125273	0.000225502	-2.56711e-10	-0.1327
122393057	chr12:122393057:C:G	2.99673e-11	-2.56711e-10	-0.415198	1.42355e-07	-2.56711e-10	-0.504938	0.000165445	-2.56711e-10	-0.442386
122393155	chr12:122393155:T:C	1.52722e-11	-2.56711e-10	-1.08927	8.02734e-08	-2.56711e-10	-1.07782	8.77415e-05	-2.56711e-10	-1.07663
122393482	chr12:122393482:T:C	3.89421e-11	-2.56711e-10	-0.153229	2.18044e-07	-2.56711e-10	-0.078563	0.000236247	-2.56711e-10	-0.086148
122393511	chr12:122393511:T:A	5.6913e-12	-1.37866	-0.697705	3.10419e-08	-1.26199	-0.765931	3.32404e-05	-1.34257	-0.704692
122393535	chr12:122393535:A:T	1.28464e-11	-2.56711e-10	-1.26224	6.5723e-08	-2.56711e-10	-1.27781	7.20326e-05	-2.56711e-10	-1.27391
122393564	chr12:122393564:C:G	1.22886e-11	-2.56711e-10	-1.30663	6.44673e-08	-2.56711e-10	-1.2971	7.00682e-05	-2.56711e-10	-1.30156
122393979	chr12:122393979:G:A	2.14257e-11	-2.56711e-10	-0.750712	1.18764e-07	-2.56711e-10	-0.68612	0.0001245	-2.56711e-10	-0.726721
122394375	chr12:122394375:G:A	2.349e-11	-2.56711e-10	-0.65873	1.31742e-07	-2.56711e-10	-0.582414	0.000141998	-2.56711e-10	-0.595217
122394704	chr12:122394704:G:T	1.77979e-12	-1.95703	-1.28178	8.93366e-09	-1.97242	-1.30102	9.91755e-06	-1.97091	-1.28582
122394708	chr12:122394708:G:A	1.76206e-12	-1.96001	-1.28881	8.90503e-09	-1.97201	-1.30464	9.86468e-06	-1.96977	-1.2923
122394709	chr12:122394709:A:AAC	1.77264e-12	-1.96196	-1.28087	8.94683e-09	-1.97145	-1.30051	9.94735e-06	-1.96875	-1.28498
122394835	chr12:122394835:G:A	1.77921e-12	-1.95448	-1.28466	1.02292e-08	-1.86786	-1.27015	1.11491e-05	-1.86221	-1.27746
122394846	chr12:122394846:C:T	1.24726e-11	-2.56711e-10	-1.29177	6.58492e-08	-2.56711e-10	-1.27589	7.11703e-05	-2.56711e-10	-1.28595
122395160	chr12:122395160:C:T	1.77662e-11	-2.56711e-10	-0.938007	9.27863e-08	-2.56711e-10	-0.93296	0.000102505	-2.56711e-10	-0.921111
122395259	chr12:122395259:C:A	1.28593e-11	-2.56711e-10	-1.26124	7.0977e-08	-2.56711e-10	-1.2009	7.4895e-05	-2.56711e-10	-1.23494
122396157	chr12:122396157:A:G	1.77202e-12	-1.93758	-1.3056	8.88413e-09	-1.96956	-1.30943	9.6972e-06	-1.97197	-1.30722
122396737	chr12:122396737:CT:C	3.57765e-11	-2.56711e-10	-0.238012	1.99476e-07	-2.56711e-10	-0.167566	0.000216523	-2.56711e-10	-0.173331
122396858	chr12:122396858:C:T	1.25737e-11	-2.56711e-10	-1.2837	6.49611e-08	-2.56711e-10	-1.28947	7.08312e-05	-2.56711e-10	-1.29073
122397016	chr12:122397016:C:T	2.4834e-11	-2.56711e-10	-0.603092	1.20962e-07	-2.56711e-10	-0.667786	0.000140713	-2.56711e-10	-0.604304
122397322	chr12:122397322:AG:A	8.85083e-12	-1.63479	-3.18773e-10	6.0068e-08	-1.36778	-3.18773e-10	7.06609e-05	-1.29314	-3.18773e-10
122397336	chr12:122397336:T:C	3.59471e-11	-2.56711e-10	-0.233257	1.68711e-07	-2.56711e-10	-0.335073	0.000197036	-2.56711e-10	-0.267642
122397823	chr12:122397823:C:T	1.44333e-11	-1.25713	0.11136	1.38377e-07	-1.12706	0.593785	0.000109419	-1.25972	0.403878
122397827	chr12:122397827:T:C	1.80467e-12	-1.94177	-1.28315	8.93456e-09	-1.97062	-1.30271	9.88804e-06	-1.97238	-1.28732
122398204	chr12:122398204:T:C	6.51794e-12	-1.94075	-3.18773e-10	3.47365e-08	-1.91547	-3.18773e-10	3.79942e-05	-1.91359	-3.18773e-10
122398520	chr12:122398520:T:C	9.44808e-12	-1.56949	-3.18773e-10	6.70199e-08	-1.25827	-3.18773e-10	6.38474e-05	-1.39453	-3.18773e-10
122398872	chr12:122398872:A:C	3.38726e-11	-2.56711e-10	-0.292698	1.98984e-07	-2.56711e-10	-0.170032	0.000204946	-2.56711e-10	-0.22828
122398918	chr12:122398918:C:A	2.86957e-11	-2.56711e-10	-0.458558	1.61919e-07	-2.56711e-10	-0.376163	0.000174881	-2.56711e-10	-0.386923
122399529	chr12:122399529:C:T	2.43414e-12	-1.82051	-1.1052	1.2701e-08	-1.62486	-1.29672	1.56535e-05	-1.55729	-1.24304
122399877	chr12:122399877:TTC:T	1.35145e-11	-2.56711e-10	-1.21154	6.86508e-08	-2.56711e-10	-1.23423	7.56839e-05	-2.56711e-10	-1.22446
122400531	chr12:122400531:TG:T	5.95401e-12	-1.32738	-0.703858	3.26373e-08	-1.20471	-0.773089	3.48314e-05	-1.28955	-0.710962
122400936	chr12:122400936:T:A	1.23079e-11	-2.56711e-10	-1.30506	6.37408e-08	-2.56711e-10	-1.30843	6.96224e-05	-2.56711e-10	-1.30794
122401437	chr12:122401437:G:A	4.13004e-11	-2.56711e-10	-0.0944309	2.02519e-07	-2.56711e-10	-0.152426	0.000249541	-2.56711e-10	-0.0314041
122401529	chr12:122401529:G:A	5.75001e-12	-1.35342	-0.712688	3.14159e-08	-1.23411	-0.781832	3.36104e-05	-1.31669	-0.719505
122401649	chr12:122401649:T:C	1.49122e-11	-2.56711e-10	-1.11312	7.47204e-08	-2.56711e-10	-1.14951	8.47548e-05	-2.56711e-10	-1.11127
122401672	chr12:122401672:T:C	1.82441e-12	-1.94882	-1.26523	1.0622e-08	-1.85312	-1.24721	1.15564e-05	-1.84809	-1.2557
122401703	chr12:122401703:AC:A	4.42164e-11	-2.56711e-10	-0.0262085	2.04981e-07	-2.56711e-10	-0.140341	0.000241749	-2.56711e-10	-0.0631259
122402094	chr12:122402094:G:A	3.65458e-11	-2.56711e-10	-0.216737	1.71374e-07	-2.56711e-10	-0.319408	0.000201216	-2.56711e-10	-0.24665
122402129	chr12:122402129:T:C	1.38517e-11	-2.56711e-10	-1.1869	7.19843e-08	-2.56711e-10	-1.18681	7.7961e-05	-2.56711e-10	-1.19482
122402766	chr12:122402766:A:G	6.89557e-12	-1.88443	-3.18773e-10	4.10641e-08	-1.74812	-3.18773e-10	4.40854e-05	-1.7649	-3.18773e-10
122402952	chr12:122402952:C:T	1.89414e-12	-1.92692	-1.24962	1.13039e-08	-1.80978	-1.22833	1.23075e-05	-1.80227	-1.23854
122403244	chr12:122403244:A:G	2.91071e-11	-2.56711e-10	-0.44432	1.64265e-07	-2.56711e-10	-0.361775	0.000177308	-2.56711e-10	-0.373142
122403295	chr12:122403295:C:G	1.36435e-11	-2.56711e-10	-1.20204	6.60529e-08	-2.56711e-10	-1.2728	7.38776e-05	-2.56711e-10	-1.24862
122403793	chr12:122403793:T:C	1.27809e-11	-2.56711e-10	-1.26736	6.73097e-08	-2.56711e-10	-1.25395	7.29713e-05	-2.56711e-10	-1.26096
```
