## Supplementary material for "Characterization of shared and ancestry-specific signals driving complex traits using multi-ancestry fine-mapping": susiex_nc3.cs80.snp (part 2 of 2)

```
122404047	chr12:122404047:G:A	1.33574e-11	-1.34852	0.125285	1.09819e-07	-1.2221	0.457677	9.55652e-05	-1.34462	0.353399
122404069	chr12:122404069:C:T	1.2258e-11	-2.56711e-10	-1.30913	6.37165e-08	-2.56711e-10	-1.30882	6.95059e-05	-2.56711e-10	-1.30962
122404127	chr12:122404127:T:A	2.2538e-11	-1.38216	0.682057	1.30877e-07	-1.48669	0.897695	0.000123958	-1.55493	0.823848
122404514	chr12:122404514:G:A	2.21001e-11	-2.56711e-10	-0.719724	1.09577e-07	-2.56711e-10	-0.766627	0.000123304	-2.56711e-10	-0.736379
122404841	chr12:122404841:A:G	1.18989e-11	-1.33886	-3.18773e-10	6.74022e-08	-1.25258	-3.18773e-10	7.92633e-05	-1.17825	-3.18773e-10
122404904	chr12:122404904:A:C	9.42271e-12	-1.44824	-0.123939	7.39274e-08	-1.33817	0.177995	6.59554e-05	-1.4458	0.0837475
122404964	chr12:122404964:A:G	1.59609e-11	-2.56711e-10	-1.04516	7.92938e-08	-2.56711e-10	-1.0901	9.0726e-05	-2.56711e-10	-1.04318
122405030	chr12:122405030:G:C	1.33931e-11	-2.56711e-10	-1.22057	6.53254e-08	-2.56711e-10	-1.28388	7.28364e-05	-2.56711e-10	-1.26281
122405241	chr12:122405241:GC:G	1.35664e-11	-2.56711e-10	-1.20771	6.57919e-08	-2.56711e-10	-1.27676	7.35311e-05	-2.56711e-10	-1.25332
122405514	chr12:122405514:C:T	3.87408e-11	-2.56711e-10	-0.15841	2.28961e-07	-2.56711e-10	-0.0297056	0.000235028	-2.56711e-10	-0.0913233
122405528	chr12:122405528:C:T	1.65174e-11	-2.56711e-10	-1.01089	8.20814e-08	-2.56711e-10	-1.05555	9.39543e-05	-2.56711e-10	-1.00822
122405925	chr12:122405925:G:A	1.83675e-12	-1.92153	-1.28578	1.09203e-08	-1.80084	-1.2718	1.19363e-05	-1.79278	-1.27867
122405928	chr12:122405928:C:T	2.04467e-11	-1.40609	0.608607	1.19783e-07	-1.50724	0.82966	0.000112863	-1.57515	0.750297
122407286	chr12:122407286:ATACT:A	3.29131e-11	-2.56711e-10	-0.321432	1.94885e-07	-2.56711e-10	-0.190848	0.000199639	-2.56711e-10	-0.254515
122408897	chr12:122408897:C:T	1.84836e-11	-0.898418	-3.18773e-10	9.3892e-07	1.38147	-3.18773e-10	0.00103622	1.3923	-3.18773e-10
122409166	chr12:122409166:C:A	1.24217e-11	-2.56711e-10	-1.29586	6.40588e-08	-2.56711e-10	-1.30346	7.02103e-05	-2.56711e-10	-1.29953
122409198	chr12:122409198:T:C	1.90668e-11	-1.37207	0.504717	1.10652e-07	-1.47702	0.720151	0.000104296	-1.54733	0.643538
122409417	chr12:122409417:C:T	3.20984e-11	-2.56711e-10	-0.346497	1.89689e-07	-2.56711e-10	-0.217871	0.000194554	-2.56711e-10	-0.280319
122409715	chr12:122409715:A:G	4.82017e-11	-2.56711e-10	0.0600896	2.22582e-07	-2.56711e-10	-0.0579631	0.000263178	-2.56711e-10	0.0218035
122410054	chr12:122410054:T:C	1.3814e-11	-2.56711e-10	-1.18962	6.86675e-08	-2.56711e-10	-1.23398	7.63978e-05	-2.56711e-10	-1.21507
122410110	chr12:122410110:G:A	8.40346e-12	-1.68666	-3.18773e-10	3.53622e-08	-1.89762	-3.18773e-10	3.98358e-05	-1.86626	-3.18773e-10
122410389	chr12:122410389:G:T	6.31377e-12	-1.97257	-3.18773e-10	3.30391e-08	-1.96557	-3.18773e-10	3.63842e-05	-1.95689	-3.18773e-10
122410440	chr12:122410440:C:T	1.86951e-12	-1.97133	-1.2183	9.41334e-09	-1.96265	-1.25848	1.06888e-05	-1.95578	-1.22605
122410660	chr12:122410660:T:C	2.51195e-12	-1.79929	-1.09495	1.31974e-08	-1.58883	-1.29441	1.63367e-05	-1.52039	-1.23722
122411288	chr12:122411288:C:T	1.26547e-11	-2.56711e-10	-1.27728	6.37636e-08	-2.56711e-10	-1.30808	7.01507e-05	-2.56711e-10	-1.30038
122411838	chr12:122411838:C:T	2.31451e-12	-1.9489	-1.02721	1.06115e-08	-1.97221	-1.12911	1.24217e-05	-1.97252	-1.05907
122411906	chr12:122411906:G:A	3.45758e-11	-2.56711e-10	-0.272149	1.92539e-07	-2.56711e-10	-0.202958	0.000209033	-2.56711e-10	-0.208537
122411936	chr12:122411936:G:C	1.26783e-11	-2.56711e-10	-1.27541	6.94119e-08	-2.56711e-10	-1.2232	7.35587e-05	-2.56711e-10	-1.25294
122412202	chr12:122412202:G:A	1.28241e-11	-1.38663	0.122654	1.04817e-07	-1.266	0.454953	9.16382e-05	-1.38415	0.350975
122412881	chr12:122412881:A:G	2.45134e-11	-2.56711e-10	-0.616084	1.38792e-07	-2.56711e-10	-0.530286	0.000148344	-2.56711e-10	-0.551493
122413247	chr12:122413247:A:G	1.5949e-11	-2.56711e-10	-1.04591	7.94646e-08	-2.56711e-10	-1.08795	9.06665e-05	-2.56711e-10	-1.04384
122413337	chr12:122413337:A:G	5.18861e-12	-1.43836	-0.730475	2.81987e-08	-1.32585	-0.798133	3.02666e-05	-1.40336	-0.737629
122413432	chr12:122413432:C:T	1.30162e-11	-2.56711e-10	-1.24911	6.86778e-08	-2.56711e-10	-1.23383	7.44025e-05	-2.56711e-10	-1.24154
122413433	chr12:122413433:G:A	1.22576e-11	-2.56711e-10	-1.30916	6.47206e-08	-2.56711e-10	-1.29318	6.99264e-05	-2.56711e-10	-1.30358
122413855	chr12:122413855:T:C	1.30904e-11	-2.56711e-10	-1.24342	6.45726e-08	-2.56711e-10	-1.29547	7.16682e-05	-2.56711e-10	-1.27898
122414176	chr12:122414176:T:C	1.40243e-11	-2.56711e-10	-1.17452	7.09358e-08	-2.56711e-10	-1.20148	7.8352e-05	-2.56711e-10	-1.18982
122414200	chr12:122414200:G:A	5.41672e-12	-1.38084	-0.744973	2.95438e-08	-1.2653	-0.81209	3.16068e-05	-1.34579	-0.751863
122414486	chr12:122414486:C:T	3.40153e-11	-2.56711e-10	-0.288494	1.90202e-07	-2.56711e-10	-0.215173	0.000205062	-2.56711e-10	-0.227718
122414688	chr12:122414688:T:A	1.42386e-11	-2.56711e-10	-1.15935	7.39546e-08	-2.56711e-10	-1.15981	8.00597e-05	-2.56711e-10	-1.16825
122414710	chr12:122414710:C:T	3.51603e-11	-2.56711e-10	-0.255386	1.95796e-07	-2.56711e-10	-0.186185	0.000212326	-2.56711e-10	-0.192906
122414716	chr12:122414716:G:A	1.33812e-11	-1.34455	0.123097	1.09597e-07	-1.22064	0.454197	9.55516e-05	-1.34244	0.351078
122414975	chr12:122414975:C:T	1.73458e-12	-1.95662	-1.30792	8.85711e-09	-1.97237	-1.30967	9.69978e-06	-1.97007	-1.30886
122415220	chr12:122415220:G:A	3.16629e-11	-2.56711e-10	-0.36016	1.87085e-07	-2.56711e-10	-0.231695	0.000191795	-2.56711e-10	-0.294601
122415899	chr12:122415899:A:G	3.58603e-11	-2.56711e-10	-0.235672	1.99917e-07	-2.56711e-10	-0.165355	0.000217021	-2.56711e-10	-0.171031
122415913	chr12:122415913:A:G	3.35991e-12	-1.81394	-0.789444	1.59683e-08	-1.91448	-0.778176	1.74922e-05	-1.93394	-0.755336
122416098	chr12:122416098:C:T	6.35575e-12	-1.96594	-3.18773e-10	3.34964e-08	-1.95182	-3.18773e-10	3.66126e-05	-1.95064	-3.18773e-10
122417281	chr12:122417281:A:T	1.97804e-11	-2.56711e-10	-0.830613	1.04252e-07	-2.56711e-10	-0.816449	0.000115989	-2.56711e-10	-0.797536
122417522	chr12:122417522:T:C	1.33115e-11	-2.56711e-10	-1.22668	6.51257e-08	-2.56711e-10	-1.28694	7.25158e-05	-2.56711e-10	-1.26722
122417675	chr12:122417675:G:A	3.00897e-12	-1.93866	-0.775041	1.3098e-08	-1.95852	-0.93228	1.49826e-05	-1.97253	-0.871603
122418278	chr12:122418278:CCA:C	2.51506e-11	-2.56711e-10	-0.590424	1.42519e-07	-2.56711e-10	-0.50378	0.000152363	-2.56711e-10	-0.52476
122418293	chr12:122418293:C:T	3.18456e-12	-1.88011	-0.776879	1.56109e-08	-1.95061	-0.764675	1.71989e-05	-1.96258	-0.743605
122418601	chr12:122418601:T:A	2.50488e-12	-1.83761	-1.05945	1.25934e-08	-1.64616	-1.28392	1.5635e-05	-1.58549	-1.21603
122418766	chr12:122418766:AAAAAT:A	1.40683e-11	-2.56711e-10	-1.17138	6.87144e-08	-2.56711e-10	-1.2333	7.7239e-05	-2.56711e-10	-1.20412
122419868	chr12:122419868:G:A	1.76726e-11	-2.56711e-10	-0.943291	8.73316e-08	-2.56711e-10	-0.993547	0.000100511	-2.56711e-10	-0.940763
122419912	chr12:122419912:G:T	2.44076e-11	-2.56711e-10	-0.62041	1.20167e-07	-2.56711e-10	-0.674376	0.000139247	-2.56711e-10	-0.614776
122420091	chr12:122420091:C:A	1.28643e-11	-2.56711e-10	-1.26084	7.10416e-08	-2.56711e-10	-1.19999	7.49351e-05	-2.56711e-10	-1.23441
122420307	chr12:122420307:T:C	1.32993e-11	-2.56711e-10	-1.22759	6.50995e-08	-2.56711e-10	-1.28734	7.24805e-05	-2.56711e-10	-1.26771
122420914	chr12:122420914:G:A	1.53554e-11	-2.56711e-10	-1.08384	7.67194e-08	-2.56711e-10	-1.1231	8.7272e-05	-2.56711e-10	-1.082
122421658	chr12:122421658:A:G	1.52468e-11	-2.56711e-10	-1.09093	7.62296e-08	-2.56711e-10	-1.12951	8.66531e-05	-2.56711e-10	-1.08911
122421677	chr12:122421677:G:A	1.28923e-11	-2.56711e-10	-1.25867	7.12746e-08	-2.56711e-10	-1.19672	7.51389e-05	-2.56711e-10	-1.23169
122421801	chr12:122421801:G:A	3.66836e-11	-2.56711e-10	-0.212974	2.16875e-07	-2.56711e-10	-0.0839376	0.000221183	-2.56711e-10	-0.152035
122423386	chr12:122423386:C:G	1.27515e-11	-2.56711e-10	-1.26965	6.56463e-08	-2.56711e-10	-1.27898	7.19064e-05	-2.56711e-10	-1.27566
122423929	chr12:122423929:T:C	5.1258e-12	-0.872333	-1.30868	2.58415e-08	-0.915136	-1.29614	3.0019e-05	-0.846275	-1.30292
122424074	chr12:122424074:G:GTAATTC	2.67869e-11	-2.56711e-10	-0.527392	1.43213e-07	-2.56711e-10	-0.498926	0.000157661	-2.56711e-10	-0.490581
122424084	chr12:122424084:C:T	7.61992e-11	-2.56711e-10	0.518047	4.64059e-07	-2.56711e-10	0.676752	0.000470576	-2.56711e-10	0.602929
122425201	chr12:122425201:C:A	1.13753e-11	-1.4302	0.0463467	9.18697e-08	-1.31182	0.368927	8.09845e-05	-1.42502	0.268246
122425629	chr12:122425629:T:C	3.06995e-11	-2.56711e-10	-0.391058	1.79681e-07	-2.56711e-10	-0.272077	0.000185463	-2.56711e-10	-0.328173
122425633	chr12:122425633:T:C	1.88039e-12	-1.96378	-1.22004	9.32948e-09	-1.97047	-1.25961	1.0554e-05	-1.96715	-1.22737
122425635	chr12:122425635:A:G	3.56335e-11	-2.56711e-10	-0.242017	2.09677e-07	-2.56711e-10	-0.117691	0.00021521	-2.56711e-10	-0.179413
122425704	chr12:122425704:A:G	5.29239e-11	-2.56711e-10	0.153551	2.43359e-07	-2.56711e-10	0.031277	0.000288453	-2.56711e-10	0.113505
122425790	chr12:122425790:G:A	2.44303e-11	-2.56711e-10	-0.619481	1.21796e-07	-2.56711e-10	-0.660911	0.000136183	-2.56711e-10	-0.637028
122425854	chr12:122425854:T:C	1.2647e-11	-2.56711e-10	-1.27788	6.37643e-08	-2.56711e-10	-1.30807	7.01463e-05	-2.56711e-10	-1.30045
122426192	chr12:122426192:G:A	1.27734e-11	-2.56711e-10	-1.26794	7.03259e-08	-2.56711e-10	-1.21012	7.42785e-05	-2.56711e-10	-1.24321
122426351	chr12:122426351:T:G	7.35697e-12	-1.81966	-3.18773e-10	4.68376e-08	-1.61657	-3.18773e-10	4.69528e-05	-1.70188	-3.18773e-10
122427157	chr12:122427157:C:T	6.50396e-12	-1.74512	-0.197769	3.76895e-08	-1.80221	-0.0316691	3.73074e-05	-1.84577	-0.0860638
122427251	chr12:122427251:A:G	1.29666e-11	-2.56711e-10	-1.25293	6.62733e-08	-2.56711e-10	-1.26947	7.25906e-05	-2.56711e-10	-1.26619
122427314	chr12:122427314:T:A	1.8614e-12	-1.96648	-1.22749	9.29704e-09	-1.96854	-1.26503	1.05087e-05	-1.96436	-1.23447
122427488	chr12:122427488:C:T	1.2549e-11	-2.56711e-10	-1.28566	6.60546e-08	-2.56711e-10	-1.27278	7.2082e-05	-2.56711e-10	-1.27322
122427540	chr12:122427540:C:T	2.4559e-12	-1.7905	-1.12631	1.33395e-08	-1.5706	-1.30193	1.63209e-05	-1.50321	-1.25538
122427590	chr12:122427590:C:T	1.22514e-11	-2.56711e-10	-1.30966	6.3662e-08	-2.56711e-10	-1.30967	6.95401e-05	-2.56711e-10	-1.30912
122427639	chr12:122427639:G:T	1.33937e-11	-1.38066	0.160146	1.10105e-07	-1.25845	0.496624	9.61398e-05	-1.37591	0.390689
122427750	chr12:122427750:G:A	1.23561e-11	-2.56711e-10	-1.30116	6.38294e-08	-2.56711e-10	-1.30704	6.9831e-05	-2.56711e-10	-1.30495
122429412	chr12:122429412:A:C	1.27843e-11	-1.37759	0.110501	1.0451e-07	-1.25546	0.441483	9.14021e-05	-1.37307	0.337307
122429444	chr12:122429444:G:T	2.3168e-11	-0.672532	-3.18773e-10	2.1526e-07	-0.0914125	-3.18773e-10	0.000243699	-0.0550941	-3.18773e-10
122430229	chr12:122430229:C:T	1.25244e-11	-2.56711e-10	-1.28762	6.36653e-08	-2.56711e-10	-1.30962	6.98078e-05	-2.56711e-10	-1.30528
122430240	chr12:122430240:G:A	1.029e-11	-1.63335	0.149223	5.97687e-08	-1.70492	0.332143	5.82704e-05	-1.76048	0.274544
122430463	chr12:122430463:C:T	1.98593e-11	-2.56711e-10	-0.826633	1.04851e-07	-2.56711e-10	-0.810714	0.000116443	-2.56711e-10	-0.793626
122430507	chr12:122430507:C:T	1.77497e-12	-1.93185	-1.30967	1.03717e-08	-1.81572	-1.30846	1.13867e-05	-1.80929	-1.30929
122430803	chr12:122430803:G:A	3.63184e-11	-2.56711e-10	-0.22298	2.02798e-07	-2.56711e-10	-0.151048	0.000219949	-2.56711e-10	-0.15763
122431042	chr12:122431042:G:A	1.42868e-10	-2.56711e-10	1.14662	8.76706e-07	-2.56711e-10	1.31291	0.00088578	-2.56711e-10	1.23544
122431526	chr12:122431526:G:A	6.34088e-12	-1.96829	-3.18773e-10	3.30012e-08	-1.96672	-3.18773e-10	3.678e-05	-1.94607	-3.18773e-10
122431886	chr12:122431886:G:A	1.01341e-11	-1.4751	-0.0242964	8.07413e-08	-1.36228	0.290275	7.15342e-05	-1.47162	0.190764
122431887	chr12:122431887:G:A	1.03624e-11	-1.45955	-0.0175707	8.27828e-08	-1.34476	0.297719	7.32041e-05	-1.4558	0.198029
122432274	chr12:122432274:TC:T	1.22837e-11	-2.56711e-10	-1.30703	6.36611e-08	-2.56711e-10	-1.30969	6.95287e-05	-2.56711e-10	-1.30929
122432504	chr12:122432504:A:G	1.26201e-11	-2.56711e-10	-1.28001	6.90884e-08	-2.56711e-10	-1.22787	7.31395e-05	-2.56711e-10	-1.25866
122432666	chr12:122432666:G:A	6.31412e-12	-1.97252	-3.18773e-10	3.30925e-08	-1.96395	-3.18773e-10	3.64959e-05	-1.95383	-3.18773e-10
122432876	chr12:122432876:C:T	2.72289e-12	-1.88519	-0.92842	1.32934e-08	-1.95491	-0.921078	1.46612e-05	-1.96479	-0.901039
122433052	chr12:122433052:G:C	1.26703e-11	-2.56711e-10	-1.27604	6.38031e-08	-2.56711e-10	-1.30746	7.02284e-05	-2.56711e-10	-1.29928
122433439	chr12:122433439:C:A	6.45948e-12	-1.94975	-3.18773e-10	3.2809e-08	-1.97256	-3.18773e-10	3.58334e-05	-1.97215	-3.18773e-10
122433893	chr12:122433893:G:A	1.30223e-11	-2.56711e-10	-1.24864	6.64148e-08	-2.56711e-10	-1.26734	7.33258e-05	-2.56711e-10	-1.25611
122435189	chr12:122435189:T:G	5.66383e-12	-1.34429	-0.736917	3.09134e-08	-1.22403	-0.808035	3.31205e-05	-1.30611	-0.744762
122435449	chr12:122435449:A:G	1.1616e-11	-1.44716	0.0842439	9.4012e-08	-1.33137	0.411534	8.28148e-05	-1.44325	0.30883
122435531	chr12:122435531:C:CA	2.581e-12	-1.96297	-0.904154	1.172e-08	-1.97088	-1.03108	1.40186e-05	-1.9683	-0.942348
122435574	chr12:122435574:A:G	1.29639e-11	-2.56711e-10	-1.25314	7.1998e-08	-2.56711e-10	-1.18662	7.5659e-05	-2.56711e-10	-1.22479
122435720	chr12:122435720:T:G	3.65462e-12	-1.6025	-0.916813	1.88787e-08	-1.67809	-0.847136	1.91918e-05	-1.72436	-0.872183
122435731	chr12:122435731:C:T	3.73895e-12	-1.6006	-0.895901	1.93372e-08	-1.67606	-0.825165	1.96503e-05	-1.72262	-0.850318
122435985	chr12:122435985:C:T	1.24863e-11	-2.56711e-10	-1.29067	6.36611e-08	-2.56711e-10	-1.30969	6.97156e-05	-2.56711e-10	-1.3066
122436304	chr12:122436304:G:A	1.3476e-11	-2.56711e-10	-1.21439	7.2024e-08	-2.56711e-10	-1.18626	7.83621e-05	-2.56711e-10	-1.18969
122436688	chr12:122436688:G:A	3.78996e-12	-1.65891	-0.824041	2.23204e-08	-1.54347	-0.814287	2.28976e-05	-1.60792	-0.812078
122436792	chr12:122436792:G:A	2.06206e-12	-1.90989	-1.1817	1.27223e-08	-1.77569	-1.14421	1.38317e-05	-1.76652	-1.15754
122437609	chr12:122437609:C:T	7.5558e-12	-1.79299	-3.18773e-10	3.59282e-08	-1.88174	-3.18773e-10	3.83779e-05	-1.90355	-3.18773e-10
122438106	chr12:122438106:A:G	1.23503e-11	-2.56711e-10	-1.30162	6.38097e-08	-2.56711e-10	-1.30735	6.95058e-05	-2.56711e-10	-1.30962
122438490	chr12:122438490:A:AT	1.68957e-11	-2.56711e-10	-0.988243	8.80835e-08	-2.56711e-10	-0.984973	9.45565e-05	-2.56711e-10	-1.00183
122440231	chr12:122440231:G:A	1.94294e-12	-1.9554	-1.19571	9.47367e-09	-1.97256	-1.24218	1.07512e-05	-1.97155	-1.20446
122440272	chr12:122440272:A:T	1.92815e-12	-1.94408	-1.21467	9.35121e-09	-1.97166	-1.2561	1.05485e-05	-1.97256	-1.22248
122440399	chr12:122440399:A:G	1.64192e-11	-1.73534	0.718488	1.00969e-07	-1.80019	0.951744	9.9352e-05	-1.84532	0.892966
122441072	chr12:122441072:C:T	1.28864e-11	-2.56711e-10	-1.25913	6.59285e-08	-2.56711e-10	-1.27469	7.21996e-05	-2.56711e-10	-1.27159
122441378	chr12:122441378:T:C	1.44194e-11	-2.56711e-10	-1.14673	7.21342e-08	-2.56711e-10	-1.18473	8.02053e-05	-2.56711e-10	-1.16644
122442207	chr12:122442207:C:T	2.312e-11	-2.56711e-10	-0.674605	1.11017e-07	-2.56711e-10	-0.753576	0.000127398	-2.56711e-10	-0.703715
122442365	chr12:122442365:C:G	3.39277e-11	-2.56711e-10	-0.291074	1.88702e-07	-2.56711e-10	-0.223091	0.000205036	-2.56711e-10	-0.22784
122442432	chr12:122442432:C:T	1.80917e-12	-1.94728	-1.27515	1.0657e-08	-1.84338	-1.25366	1.16211e-05	-1.83702	-1.26118
122442833	chr12:122442833:A:G	1.22514e-11	-2.56711e-10	-1.30967	6.48032e-08	-2.56711e-10	-1.2919	6.99286e-05	-2.56711e-10	-1.30355
122442894	chr12:122442894:C:T	1.91806e-11	-2.56711e-10	-0.861407	9.29094e-08	-2.56711e-10	-0.931634	0.000105964	-2.56711e-10	-0.887931
122442952	chr12:122442952:AAAAAG:A	1.33502e-11	-2.56711e-10	-1.22377	6.74731e-08	-2.56711e-10	-1.25153	7.46707e-05	-2.56711e-10	-1.23794
122443607	chr12:122443607:G:C	4.87146e-11	-2.56711e-10	0.0706736	2.2414e-07	-2.56711e-10	-0.0509898	0.00026564	-2.56711e-10	0.0311139
122443614	chr12:122443614:T:A	1.27151e-11	-2.56711e-10	-1.27251	6.53346e-08	-2.56711e-10	-1.28374	7.14819e-05	-2.56711e-10	-1.28158
122443817	chr12:122443817:C:T	2.06954e-11	-2.56711e-10	-0.785393	1.09374e-07	-2.56711e-10	-0.768485	0.000122755	-2.56711e-10	-0.74084
122444889	chr12:122444889:C:T	7.21322e-12	-1.83939	-3.18773e-10	4.46472e-08	-1.66447	-3.18773e-10	4.61107e-05	-1.71998	-3.18773e-10
122445255	chr12:122445255:G:C	7.56049e-12	-1.79237	-3.18773e-10	3.99794e-08	-1.77489	-3.18773e-10	4.34595e-05	-1.7792	-3.18773e-10
122445275	chr12:122445275:T:C	1.81498e-12	-1.97248	-1.24675	9.30629e-09	-1.95466	-1.2779	1.0507e-05	-1.94653	-1.25245
122445562	chr12:122445562:G:T	1.58281e-11	-2.56711e-10	-1.05352	7.89411e-08	-2.56711e-10	-1.09456	8.71955e-05	-2.56711e-10	-1.08288
122445755	chr12:122445755:C:T	1.59184e-11	-2.56711e-10	-1.04783	7.93917e-08	-2.56711e-10	-1.08887	9.0548e-05	-2.56711e-10	-1.04515
122445981	chr12:122445981:A:G	1.25841e-11	-2.56711e-10	-1.28287	6.37049e-08	-2.56711e-10	-1.309	6.99663e-05	-2.56711e-10	-1.30301
122446603	chr12:122446603:G:A	2.17999e-12	-1.79121	-1.24477	1.31046e-08	-1.60595	-1.28434	1.50161e-05	-1.56742	-1.27448
122447012	chr12:122447012:C:A	1.88495e-12	-1.97244	-1.20896	9.63045e-09	-1.94833	-1.25	1.09724e-05	-1.93919	-1.21646
122447021	chr12:122447021:G:A	1.85992e-12	-1.97256	-1.22221	9.48925e-09	-1.95332	-1.25978	1.07703e-05	-1.94508	-1.22916
122447273	chr12:122447273:A:G	1.80555e-12	-1.97239	-1.25205	9.33824e-09	-1.94773	-1.28141	1.05448e-05	-1.93823	-1.25716
122447871	chr12:122447871:A:G	9.68458e-12	-1.64366	0.0988867	7.70921e-08	-1.53882	0.42056	6.96402e-05	-1.62767	0.319982
122447925	chr12:122447925:T:C	7.83698e-12	-1.2977	-0.458752	3.49829e-08	-1.12752	-0.780883	4.49997e-05	-1.11357	-0.630799
122448136	chr12:122448136:C:T	1.25836e-11	-2.56711e-10	-1.28291	6.46822e-08	-2.56711e-10	-1.29377	7.07732e-05	-2.56711e-10	-1.29155
122448598	chr12:122448598:T:C	1.09552e-11	-1.49425	0.0727599	9.74181e-08	-1.37509	0.490844	8.19551e-05	-1.48064	0.335781
122448604	chr12:122448604:G:A	4.68149e-12	-1.62323	-0.648457	2.5406e-08	-1.35661	-0.871663	3.14332e-05	-1.30826	-0.794909
122448608	chr12:122448608:T:A	4.38742e-12	-1.05345	-1.28311	3.02665e-08	-0.770679	-1.28254	3.87824e-05	-0.583877	-1.30918
122448612	chr12:122448612:G:A	1.26499e-11	-2.56711e-10	-1.27766	6.93806e-08	-2.56711e-10	-1.22365	7.33945e-05	-2.56711e-10	-1.25518
122448676	chr12:122448676:A:T	1.70601e-11	-2.56711e-10	-0.97856	8.89238e-08	-2.56711e-10	-0.975479	9.54647e-05	-2.56711e-10	-0.992271
122449156	chr12:122449156:C:G	2.33443e-11	-2.56711e-10	-0.664952	1.06441e-07	-2.56711e-10	-0.795671	0.000123859	-2.56711e-10	-0.731887
122449445	chr12:122449445:G:C	1.2659e-11	-2.56711e-10	-1.27694	6.37943e-08	-2.56711e-10	-1.3076	7.02023e-05	-2.56711e-10	-1.29965
122449454	chr12:122449454:C:T	2.47884e-12	-1.96568	-0.94183	1.14016e-08	-1.96894	-1.06056	1.35657e-05	-1.96566	-0.977822
122449717	chr12:122449717:A:C	2.46131e-11	-2.56711e-10	-0.612026	1.11516e-07	-2.56711e-10	-0.749087	0.000130232	-2.56711e-10	-0.681709
122449793	chr12:122449793:A:AC	1.95548e-12	-1.85299	-1.29168	1.24973e-08	-1.64777	-1.28997	1.41632e-05	-1.59166	-1.30872
122450206	chr12:122450206:G:T	3.36904e-12	-1.95927	-0.641402	1.46624e-08	-1.97198	-0.805991	1.80466e-05	-1.97015	-0.687918
122450300	chr12:122450300:A:C	3.01499e-12	-1.95754	-0.754165	1.32982e-08	-1.97231	-0.903322	1.61413e-05	-1.97084	-0.798802
122450307	chr12:122450307:C:G	3.06563e-11	-2.56711e-10	-0.392465	1.70262e-07	-2.56711e-10	-0.325919	0.000183782	-2.56711e-10	-0.337278
122450622	chr12:122450622:A:G	1.04873e-10	-2.56711e-10	0.837446	6.3921e-07	-2.56711e-10	0.996975	0.000647724	-2.56711e-10	0.922436
122451052	chr12:122451052:A:T	1.24168e-11	-2.56711e-10	-1.29625	6.71396e-08	-2.56711e-10	-1.25648	7.15509e-05	-2.56711e-10	-1.28062
122451394	chr12:122451394:A:G	3.23535e-11	-2.56711e-10	-0.338582	1.80037e-07	-2.56711e-10	-0.270094	0.000194286	-2.56711e-10	-0.281696
122451398	chr12:122451398:A:G	1.87835e-12	-1.97253	-1.21239	9.5484e-09	-1.95433	-1.25255	1.08644e-05	-1.94579	-1.21975
122451401	chr12:122451401:A:G	1.8466e-11	-2.56711e-10	-0.899372	1.03407e-07	-2.56711e-10	-0.824587	0.000109617	-2.56711e-10	-0.854034
122451577	chr12:122451577:CAAAGA:C	1.83784e-12	-1.97252	-1.23419	9.40326e-09	-1.95383	-1.26837	1.06487e-05	-1.94555	-1.24005
122451704	chr12:122451704:C:G	1.25439e-11	-2.56711e-10	-1.28607	6.45244e-08	-2.56711e-10	-1.29622	7.05921e-05	-2.56711e-10	-1.29411
122451722	chr12:122451722:A:G	1.2924e-11	-2.56711e-10	-1.25622	6.79498e-08	-2.56711e-10	-1.24449	7.4196e-05	-2.56711e-10	-1.24432
122452080	chr12:122452080:G:A	1.70426e-11	-0.979586	-3.18773e-10	8.48255e-08	-1.02266	-3.18773e-10	9.93232e-05	-0.952648	-3.18773e-10
122452086	chr12:122452086:A:G	4.03122e-12	-1.1363	-1.28494	1.97821e-08	-1.17665	-1.30183	2.31566e-05	-1.11129	-1.29746
122453049	chr12:122453049:A:G	1.84645e-11	-2.56711e-10	-0.899454	9.43392e-08	-2.56711e-10	-0.916363	0.000101825	-2.56711e-10	-0.927769
122453178	chr12:122453178:C:T	7.47946e-12	-1.52461	-0.278529	5.42874e-08	-1.42209	-0.0468771	5.112e-05	-1.51149	-0.105366
122453345	chr12:122453345:T:C	1.52591e-11	-2.56711e-10	-1.09012	8.3632e-08	-2.56711e-10	-1.03683	8.96849e-05	-2.56711e-10	-1.05473
122453456	chr12:122453456:A:G	1.88331e-12	-1.95333	-1.22895	1.0425e-08	-1.8991	-1.21995	1.17812e-05	-1.87233	-1.21219
122453479	chr12:122453479:T:C	2.29805e-11	-2.56711e-10	-0.680657	1.16244e-07	-2.56711e-10	-0.707565	0.000137429	-2.56711e-10	-0.627918
122453732	chr12:122453732:G:C	1.23157e-11	-2.56711e-10	-1.30443	6.40581e-08	-2.56711e-10	-1.30347	6.95079e-05	-2.56711e-10	-1.30959
122453763	chr12:122453763:C:A	1.73825e-11	-2.56711e-10	-0.95984	9.706e-08	-2.56711e-10	-0.887929	0.000101435	-2.56711e-10	-0.931605
122453919	chr12:122453919:G:A	2.7394e-12	-1.97243	-0.835139	1.55713e-08	-1.93949	-0.778339	1.74583e-05	-1.91691	-0.774298
122454221	chr12:122454221:A:G	2.95441e-12	-1.86143	-0.870571	2.50976e-08	-1.61673	-0.623751	2.53028e-05	-1.58157	-0.738538
122454411	chr12:122454411:T:C	1.92374e-12	-1.958	-1.20303	1.17723e-08	-1.85994	-1.13758	1.32626e-05	-1.81274	-1.15334
122454903	chr12:122454903:C:T	2.23983e-12	-1.70282	-1.30609	1.61976e-08	-1.36912	-1.30928	1.79393e-05	-1.35496	-1.30907
122454936	chr12:122454936:A:G	2.17921e-12	-1.97164	-1.06471	1.17764e-08	-1.94447	-1.0527	1.33911e-05	-1.91911	-1.03732
122455108	chr12:122455108:G:A	1.92815e-12	-1.96521	-1.19353	1.16404e-08	-1.88264	-1.12613	1.30656e-05	-1.83909	-1.14196
122456370	chr12:122456370:A:G	1.28345e-11	-2.56711e-10	-1.26316	6.39764e-08	-2.56711e-10	-1.30474	7.08302e-05	-2.56711e-10	-1.29074
122456449	chr12:122456449:A:G	1.26223e-11	-1.47205	0.192208	1.06626e-07	-1.32281	0.528875	9.23693e-05	-1.44774	0.422509
122456802	chr12:122456802:A:G	2.25157e-12	-1.87872	-1.12495	1.49736e-08	-1.6697	-1.08728	1.65147e-05	-1.64747	-1.09931
122457057	chr12:122457057:G:A	2.26047e-11	-2.56711e-10	-0.697148	1.09022e-07	-2.56711e-10	-0.771708	0.00012497	-2.56711e-10	-0.722951
122457106	chr12:122457106:A:T	1.69152e-11	-2.56711e-10	-0.98709	9.66656e-08	-2.56711e-10	-0.892001	0.000100146	-2.56711e-10	-0.944403
122457240	chr12:122457240:A:T	5.09489e-11	-2.56711e-10	0.11552	3.04673e-07	-2.56711e-10	0.255979	0.000309868	-2.56711e-10	0.185119
122457431	chr12:122457431:T:C	1.31382e-11	-2.56711e-10	-1.23978	6.52119e-08	-2.56711e-10	-1.28562	7.26492e-05	-2.56711e-10	-1.26539
122457638	chr12:122457638:G:A	2.22013e-12	-1.70833	-1.30941	1.60783e-08	-1.37655	-1.30924	1.77078e-05	-1.36762	-1.3094
122457766	chr12:122457766:T:A	6.82403e-12	-1.89485	-3.18773e-10	3.30918e-08	-1.96397	-3.18773e-10	3.59002e-05	-1.97029	-3.18773e-10
122457896	chr12:122457896:T:C	1.81136e-12	-1.96276	-1.25847	9.97285e-09	-1.96869	-1.1947	1.06068e-05	-1.96494	-1.2246
122458272	chr12:122458272:G:A	2.10663e-11	-2.56711e-10	-0.767628	1.16512e-07	-2.56711e-10	-0.705268	0.000126165	-2.56711e-10	-0.713441
122458294	chr12:122458294:C:T	2.52217e-12	-1.64225	-1.24794	1.53829e-08	-1.52772	-1.20228	1.50624e-05	-1.6247	-1.21413
122458554	chr12:122458554:G:A	2.34855e-11	-2.56711e-10	-0.658922	1.31053e-07	-2.56711e-10	-0.587655	0.000140185	-2.56711e-10	-0.608067
122458684	chr12:122458684:C:T	2.27089e-12	-1.97245	-1.02268	1.37195e-08	-1.92436	-0.920082	1.52809e-05	-1.88327	-0.941147
122459368	chr12:122459368:A:C	2.63297e-12	-1.97188	-0.875316	2.46565e-08	-1.91333	-0.344892	2.29211e-05	-1.84701	-0.571962
122459433	chr12:122459433:T:C	2.18366e-12	-1.96254	-1.07176	1.02951e-08	-1.96534	-1.16625	1.20344e-05	-1.95811	-1.10514
122459434	chr12:122459434:G:A	1.84085e-11	-2.56711e-10	-0.90249	8.92829e-08	-2.56711e-10	-0.971449	0.000102084	-2.56711e-10	-0.925233
122460166	chr12:122460166:A:G	1.83051e-12	-1.96873	-1.24198	1.08326e-08	-1.89552	-1.18518	1.21153e-05	-1.85623	-1.20032
122460564	chr12:122460564:A:G	1.58907e-10	-2.56711e-10	1.25301	7.44429e-07	-2.56711e-10	1.14936	0.000867056	-2.56711e-10	1.21408
122461049	chr12:122461049:TG:T	3.87292e-12	-1.18794	-1.27336	2.0303e-08	-1.21946	-1.23303	2.31268e-05	-1.1593	-1.25074
122461940	chr12:122461940:G:A	1.95647e-12	-1.96584	-1.17833	1.13606e-08	-1.95291	-1.0802	1.23944e-05	-1.92588	-1.1079
122461960	chr12:122461960:G:A	1.9544e-12	-1.96682	-1.1784	1.13769e-08	-1.95129	-1.08039	1.24255e-05	-1.92325	-1.10802
122462539	chr12:122462539:A:G	1.23473e-11	-2.56711e-10	-1.30187	6.36784e-08	-2.56711e-10	-1.30941	6.96099e-05	-2.56711e-10	-1.30812
122462718	chr12:122462718:A:G	2.13256e-12	-1.91165	-1.14633	1.05036e-08	-1.97178	-1.13976	1.16409e-05	-1.97238	-1.12412
122462978	chr12:122462978:C:T	6.326e-12	-1.97064	-3.18773e-10	3.28982e-08	-1.96984	-3.18773e-10	3.6509e-05	-1.95347	-3.18773e-10
122463186	chr12:122463186:T:C	2.00648e-12	-1.97161	-1.14731	1.20045e-08	-1.93784	-1.04013	1.31666e-05	-1.90294	-1.07041
122463425	chr12:122463425:C:T	1.23135e-11	-2.56711e-10	-1.30461	6.59376e-08	-2.56711e-10	-1.27455	7.06278e-05	-2.56711e-10	-1.2936
122463545	chr12:122463545:G:A	2.14031e-12	-1.80012	-1.25424	1.41185e-08	-1.51725	-1.29853	1.64963e-05	-1.43971	-1.30818
122463881	chr12:122463881:C:T	1.26168e-11	-2.56711e-10	-1.28027	6.90317e-08	-2.56711e-10	-1.22869	7.34297e-05	-2.56711e-10	-1.2547
122464360	chr12:122464360:T:C	2.12095e-12	-1.87746	-1.18599	1.38378e-08	-1.58097	-1.25488	1.52509e-05	-1.61316	-1.21323
122464862	chr12:122464862:C:T	1.57163e-11	-2.56711e-10	-1.06061	8.52615e-08	-2.56711e-10	-1.01754	9.24551e-05	-2.56711e-10	-1.0243
122465126	chr12:122465126:T:C	1.77806e-12	-1.96592	-1.27386	8.91733e-09	-1.96742	-1.30784	9.94322e-06	-1.95889	-1.29525
122465411	chr12:122465411:A:G	1.55062e-11	-2.56711e-10	-1.07406	7.74516e-08	-2.56711e-10	-1.11361	8.67951e-05	-2.56711e-10	-1.08748
122465460	chr12:122465460:A:T	1.73593e-11	-2.56711e-10	-0.961178	8.57479e-08	-2.56711e-10	-1.01185	9.69525e-05	-2.56711e-10	-0.976807
122465563	chr12:122465563:C:T	1.50826e-11	-2.56711e-10	-1.10176	8.44722e-08	-2.56711e-10	-1.02684	8.85646e-05	-2.56711e-10	-1.0673
122465828	chr12:122465828:A:G	2.45313e-12	-1.90777	-1.01017	1.13966e-08	-1.96974	-1.06021	1.29526e-05	-1.97247	-1.01726
122466572	chr12:122466572:G:T	2.14297e-12	-1.94946	-1.10365	1.35519e-08	-1.96787	-0.888863	1.38496e-05	-1.94709	-0.975684
122467122	chr12:122467122:G:A	1.26917e-11	-2.56711e-10	-1.27436	6.70464e-08	-2.56711e-10	-1.25787	7.24554e-05	-2.56711e-10	-1.26806
122468591	chr12:122468591:G:A	1.37857e-11	-2.56711e-10	-1.19167	6.73239e-08	-2.56711e-10	-1.25374	7.53489e-05	-2.56711e-10	-1.2289
122468756	chr12:122468756:G:A	1.24325e-11	-2.56711e-10	-1.29499	6.62536e-08	-2.56711e-10	-1.26977	7.15897e-05	-2.56711e-10	-1.28008
122469962	chr12:122469962:CAG:C	1.24768e-11	-2.56711e-10	-1.29143	6.63994e-08	-2.56711e-10	-1.26757	7.18212e-05	-2.56711e-10	-1.27685
122470049	chr12:122470049:T:C	1.87702e-11	-2.56711e-10	-0.883035	1.03624e-07	-2.56711e-10	-0.822493	0.000111725	-2.56711e-10	-0.834987
122470379	chr12:122470379:G:A	1.32123e-11	-2.56711e-10	-1.23415	7.4981e-08	-2.56711e-10	-1.14602	7.85417e-05	-2.56711e-10	-1.1874
122470517	chr12:122470517:G:A	3.14356e-11	-2.56711e-10	-0.367362	1.79684e-07	-2.56711e-10	-0.272058	0.000189268	-2.56711e-10	-0.307865
122471180	chr12:122471180:T:A	1.22788e-11	-2.56711e-10	-1.30743	6.53563e-08	-2.56711e-10	-1.28341	7.0262e-05	-2.56711e-10	-1.2988
122472003	chr12:122472003:T:C	1.27752e-11	-2.56711e-10	-1.2678	6.52268e-08	-2.56711e-10	-1.28539	7.17928e-05	-2.56711e-10	-1.27724
122472538	chr12:122472538:G:A	2.06203e-12	-1.97014	-1.12148	1.30431e-08	-1.93105	-0.963943	1.33434e-05	-1.9401	-1.0199
122472588	chr12:122472588:G:T	1.77934e-11	-2.56711e-10	-0.936475	8.99128e-08	-2.56711e-10	-0.964419	9.89117e-05	-2.56711e-10	-0.9568
122472646	chr12:122472646:G:A	1.22621e-11	-2.56711e-10	-1.30879	6.4983e-08	-2.56711e-10	-1.28913	7.00052e-05	-2.56711e-10	-1.30246
122472660	chr12:122472660:A:T	1.22644e-11	-2.56711e-10	-1.30861	6.50429e-08	-2.56711e-10	-1.28821	7.00643e-05	-2.56711e-10	-1.30161
122472662	chr12:122472662:T:C	1.22514e-11	-2.56711e-10	-1.30967	6.44232e-08	-2.56711e-10	-1.29779	6.96936e-05	-2.56711e-10	-1.30692
122472663	chr12:122472663:A:T	1.22518e-11	-2.56711e-10	-1.30964	6.45964e-08	-2.56711e-10	-1.2951	6.97861e-05	-2.56711e-10	-1.30559
122472728	chr12:122472728:G:A	2.31696e-11	-2.56711e-10	-0.672461	1.33429e-07	-2.56711e-10	-0.56969	0.000137476	-2.56711e-10	-0.627577
122474778	chr12:122474778:AGGCTG:A	2.47802e-12	-1.75486	-1.15298	9.65087e-09	-1.90608	-1.29013	1.19875e-05	-1.82963	-1.23754
122474788	chr12:122474788:GCA:G	2.36901e-12	-1.70795	-1.24489	9.70989e-09	-1.88043	-1.30968	1.17786e-05	-1.79125	-1.29349
122474906	chr12:122474906:T:A	9.22838e-11	-2.56711e-10	0.709564	4.38057e-07	-2.56711e-10	0.61909	0.00050558	-2.56711e-10	0.674678
122475355	chr12:122475355:T:C	1.99348e-12	-1.95613	-1.16929	1.26863e-08	-1.89343	-1.0293	1.29969e-05	-1.90551	-1.08081
122475428	chr12:122475428:C:T	2.34427e-11	-2.56711e-10	-0.660745	1.36098e-07	-2.56711e-10	-0.549887	0.000139079	-2.56711e-10	-0.615983
122476806	chr12:122476806:T:C	6.35138e-12	-1.96663	-3.18773e-10	3.29765e-08	-1.96746	-3.18773e-10	3.58211e-05	-1.97249	-3.18773e-10
122476957	chr12:122476957:G:A	1.22514e-11	-2.56711e-10	-1.30966	6.45623e-08	-2.56711e-10	-1.29563	6.97688e-05	-2.56711e-10	-1.30584
122477247	chr12:122477247:C:T	1.74188e-11	-2.56711e-10	-0.957752	9.55682e-08	-2.56711e-10	-0.903419	0.000103302	-2.56711e-10	-0.913369
122477739	chr12:122477739:G:A	4.31319e-12	-1.89626	-0.457363	4.16085e-08	-1.47494	-0.260011	4.62301e-05	-1.45294	-0.264457
122478183	chr12:122478183:GC:G	1.35965e-11	-2.56711e-10	-1.20549	7.37718e-08	-2.56711e-10	-1.16228	7.95048e-05	-2.56711e-10	-1.17521
122478464	chr12:122478464:T:C	2.05903e-12	-1.96656	-1.12651	1.31257e-08	-1.91865	-0.970036	1.34145e-05	-1.92889	-1.0258
122478633	chr12:122478633:A:G	2.03284e-12	-1.96524	-1.14064	1.29156e-08	-1.91521	-0.989614	1.32207e-05	-1.9257	-1.04354
122479003	chr12:122479003:C:T	2.152e-12	-1.88321	-1.1657	1.3726e-08	-1.60243	-1.24154	1.52081e-05	-1.63363	-1.19557
122479372	chr12:122479372:G:A	1.31297e-11	-2.56711e-10	-1.24043	6.55398e-08	-2.56711e-10	-1.2806	7.24229e-05	-2.56711e-10	-1.26851
122479564	chr12:122479564:T:C	2.92299e-11	-2.56711e-10	-0.440111	1.42218e-07	-2.56711e-10	-0.505899	0.000162335	-2.56711e-10	-0.461363
122481075	chr12:122481075:T:C	6.41263e-12	-1.95703	-3.18773e-10	3.32734e-08	-1.9585	-3.18773e-10	3.58722e-05	-1.97106	-3.18773e-10
122481142	chr12:122481142:T:C	3.84791e-11	-2.56711e-10	-0.16519	2.24102e-07	-2.56711e-10	-0.0511591	0.000230648	-2.56711e-10	-0.110133
122481177	chr12:122481177:C:A	1.84556e-12	-1.93246	-1.27006	1.34197e-08	-1.66626	-1.20028	1.30394e-05	-1.75854	-1.22451
122481746	chr12:122481746:T:C	1.22977e-11	-2.56711e-10	-1.30589	6.47381e-08	-2.56711e-10	-1.29291	7.02931e-05	-2.56711e-10	-1.29835
122481826	chr12:122481826:T:C	1.84793e-12	-1.97141	-1.22983	9.42763e-09	-1.94586	-1.27375	1.03034e-05	-1.96337	-1.25518
122482124	chr12:122482124:C:A	2.64297e-12	-1.60493	-1.23847	1.50974e-08	-1.62392	-1.12482	1.29795e-05	-1.81154	-1.17612
122482463	chr12:122482463:T:C	1.76905e-11	-2.56711e-10	-0.942277	9.67776e-08	-2.56711e-10	-0.890843	0.00010496	-2.56711e-10	-0.897452
122482498	chr12:122482498:G:T	3.42756e-11	-2.56711e-10	-0.280872	1.96696e-07	-2.56711e-10	-0.181602	0.000206936	-2.56711e-10	-0.218619
122483602	chr12:122483602:GA:G	3.98466e-12	-1.29625	-1.1366	1.56516e-08	-1.50073	-1.21196	1.90531e-05	-1.42167	-1.18213
122483603	chr12:122483603:A:G	2.78091e-11	-2.56711e-10	-0.48994	1.36191e-07	-2.56711e-10	-0.549201	0.000154947	-2.56711e-10	-0.507942
122483833	chr12:122483833:G:C	1.23396e-11	-2.56711e-10	-1.30249	6.52595e-08	-2.56711e-10	-1.28489	7.07598e-05	-2.56711e-10	-1.29174
122483905	chr12:122483905:G:A	1.23528e-11	-2.56711e-10	-1.30142	6.53903e-08	-2.56711e-10	-1.28288	7.08787e-05	-2.56711e-10	-1.29006
122484339	chr12:122484339:C:T	1.74635e-11	-2.56711e-10	-0.955192	9.54917e-08	-2.56711e-10	-0.904219	0.000103529	-2.56711e-10	-0.911177
122484495	chr12:122484495:T:C	1.92418e-12	-1.96485	-1.19596	1.19537e-08	-1.91474	-1.06748	1.23234e-05	-1.92476	-1.11476
122485169	chr12:122485169:C:T	2.41225e-12	-1.71172	-1.22303	9.71188e-09	-1.88262	-1.30729	1.18944e-05	-1.79424	-1.28072
122485170	chr12:122485170:G:A	1.2985e-11	-2.56711e-10	-1.25151	6.50915e-08	-2.56711e-10	-1.28747	7.18116e-05	-2.56711e-10	-1.27698
122485302	chr12:122485302:C:T	1.24146e-11	-2.56711e-10	-1.29643	6.36765e-08	-2.56711e-10	-1.30944	6.96719e-05	-2.56711e-10	-1.30723
122486595	chr12:122486595:A:T	6.51151e-12	-1.94173	-3.18773e-10	3.66276e-08	-1.86246	-3.18773e-10	4.00054e-05	-1.86201	-3.18773e-10
122486798	chr12:122486798:G:C	8.32791e-11	-2.56711e-10	0.606893	3.96415e-07	-2.56711e-10	0.519204	0.000456608	-2.56711e-10	0.572796
122487705	chr12:122487705:G:C	2.09039e-12	-1.94863	-1.12933	1.3513e-08	-1.88335	-0.976254	1.37872e-05	-1.89652	-1.03077
122488357	chr12:122488357:T:C	1.22833e-11	-2.56711e-10	-1.30707	6.46344e-08	-2.56711e-10	-1.29451	7.02104e-05	-2.56711e-10	-1.29953
122488475	chr12:122488475:C:T	6.8053e-12	-1.8976	-3.18773e-10	3.53019e-08	-1.89932	-3.18773e-10	3.82617e-05	-1.90658	-3.18773e-10
122488563	chr12:122488563:A:ACATTACCTT	1.61498e-11	-2.56711e-10	-1.0334	8.80562e-08	-2.56711e-10	-0.985283	9.52909e-05	-2.56711e-10	-0.994094
122488691	chr12:122488691:T:G	1.26202e-11	-2.56711e-10	-1.28001	6.74384e-08	-2.56711e-10	-1.25204	7.29865e-05	-2.56711e-10	-1.26075
122488865	chr12:122488865:C:T	1.99307e-12	-1.97112	-1.15451	9.23899e-09	-1.94519	-1.29464	1.03874e-05	-1.96617	-1.24426
122489119	chr12:122489119:C:T	2.17121e-12	-1.97223	-1.06779	9.40269e-09	-1.96061	-1.26165	1.09438e-05	-1.97207	-1.18618
122489154	chr12:122489154:T:G	4.45784e-12	-1.26786	-1.05278	2.38422e-08	-1.31075	-0.981054	2.68272e-05	-1.24742	-1.01419
122489289	chr12:122489289:A:G	7.59535e-12	-1.78777	-3.18773e-10	4.52077e-08	-1.65199	-3.18773e-10	4.88915e-05	-1.66142	-3.18773e-10
122489979	chr12:122489979:A:AT	5.84063e-11	0.252119	-3.18773e-10	5.85117e-07	0.908553	-3.18773e-10	0.000464553	0.590048	-3.18773e-10
122490421	chr12:122490421:G:A	1.23098e-11	-2.56711e-10	-1.30491	6.48706e-08	-2.56711e-10	-1.29086	7.04121e-05	-2.56711e-10	-1.29666
122490700	chr12:122490700:GT:G	1.85736e-12	-1.89498	-1.30117	1.06771e-08	-1.79065	-1.30451	1.11098e-05	-1.8415	-1.30171
122490813	chr12:122490813:AAAG:A	1.23234e-11	-2.56711e-10	-1.3038	6.5008e-08	-2.56711e-10	-1.28875	7.0537e-05	-2.56711e-10	-1.29489
122491018	chr12:122491018:ATACG:A	2.70052e-11	-2.56711e-10	-0.519274	1.49162e-07	-2.56711e-10	-0.458223	0.000162551	-2.56711e-10	-0.460035
122491401	chr12:122491401:C:T	3.71246e-11	-2.56711e-10	-0.201025	1.92752e-07	-2.56711e-10	-0.201857	0.000203389	-2.56711e-10	-0.235908
122491402	chr12:122491402:A:G	1.90167e-12	-1.96185	-1.21072	1.17873e-08	-1.90607	-1.09016	1.21785e-05	-1.91746	-1.1339
122491994	chr12:122491994:C:T	1.31384e-11	-2.56711e-10	-1.23977	7.28715e-08	-2.56711e-10	-1.17456	7.69482e-05	-2.56711e-10	-1.2079
122492215	chr12:122492215:C:G	9.73877e-12	-1.53919	-3.18773e-10	3.8429e-08	-1.81445	-3.18773e-10	4.37478e-05	-1.77259	-3.18773e-10
122492259	chr12:122492259:TA:T	2.80172e-11	-2.56711e-10	-0.482486	1.63315e-07	-2.56711e-10	-0.367576	0.000167114	-2.56711e-10	-0.432351
122493570	chr12:122493570:C:T	1.85365e-12	-1.96923	-1.22892	9.50364e-09	-1.93815	-1.27343	1.03583e-05	-1.95836	-1.25487
122493860	chr12:122493860:G:A	2.2324e-12	-1.96069	-1.05154	1.13274e-08	-1.91617	-1.11986	1.24872e-05	-1.94192	-1.08441
122495229	chr12:122495229:C:T	4.05219e-12	-1.33803	-1.07802	1.58955e-08	-1.53169	-1.16554	1.93988e-05	-1.45667	-1.12914
122495306	chr12:122495306:A:G	1.55294e-11	-2.56711e-10	-1.07257	8.47839e-08	-2.56711e-10	-1.02315	9.13676e-05	-2.56711e-10	-1.03614
122495367	chr12:122495367:A:T	1.97476e-12	-1.95831	-1.17655	1.25251e-08	-1.89316	-1.04236	1.2863e-05	-1.90785	-1.08882
122495615	chr12:122495615:C:T	6.89321e-11	-1.95797	2.37579	1.0357e-06	-1.65253	3.1321	0.00105099	-1.633	3.03947
122495713	chr12:122495713:T:A	1.11653e-11	-1.4025	-3.18773e-10	4.18503e-08	-1.72916	-3.18773e-10	4.80785e-05	-1.67819	-3.18773e-10
122495943	chr12:122495943:G:C	6.67775e-12	-1.91652	-3.18773e-10	3.4644e-08	-1.91814	-3.18773e-10	3.75811e-05	-1.92453	-3.18773e-10
122496125	chr12:122496125:C:T	1.25075e-11	-2.56711e-10	-1.28897	6.6597e-08	-2.56711e-10	-1.2646	7.20037e-05	-2.56711e-10	-1.27431
122496506	chr12:122496506:A:G	1.96483e-12	-1.96762	-1.17228	1.01065e-08	-1.90756	-1.24252	1.17833e-05	-1.88564	-1.19871
122496512	chr12:122496512:C:T	6.44754e-12	-1.95161	-3.18773e-10	3.70118e-08	-1.85202	-3.18773e-10	3.88814e-05	-1.89051	-3.18773e-10
122496846	chr12:122496846:G:C	2.20075e-11	-2.56711e-10	-0.723922	1.24923e-07	-2.56711e-10	-0.635559	0.000130102	-2.56711e-10	-0.682707
122496869	chr12:122496869:G:A	3.40507e-11	-2.56711e-10	-0.287453	1.60661e-07	-2.56711e-10	-0.383962	0.000186632	-2.56711e-10	-0.321887
122496931	chr12:122496931:T:C	1.21418e-10	-2.56711e-10	0.983934	5.76983e-07	-2.56711e-10	0.894554	0.000746301	-2.56711e-10	1.0641
122496963	chr12:122496963:G:A	1.34541e-11	-2.56711e-10	-1.21602	7.28409e-08	-2.56711e-10	-1.17498	7.85572e-05	-2.56711e-10	-1.1872
122497050	chr12:122497050:G:A	1.22616e-11	-2.56711e-10	-1.30883	6.39276e-08	-2.56711e-10	-1.30551	6.96508e-05	-2.56711e-10	-1.30753
122497213	chr12:122497213:C:G	1.78992e-11	-2.56711e-10	-0.930549	8.73423e-08	-2.56711e-10	-0.993424	9.76988e-05	-2.56711e-10	-0.969138
122497692	chr12:122497692:A:C	1.67624e-11	-2.56711e-10	-0.996164	9.1386e-08	-2.56711e-10	-0.948167	9.91313e-05	-2.56711e-10	-0.954582
122498913	chr12:122498913:A:G	1.97268e-12	-1.96679	-1.16912	1.02384e-08	-1.90036	-1.23675	1.1952e-05	-1.87611	-1.19402
122499274	chr12:122499274:T:A	1.97018e-11	-2.56711e-10	-0.834592	1.11825e-07	-2.56711e-10	-0.746322	0.000118089	-2.56711e-10	-0.779592
122499426	chr12:122499426:G:A	1.90592e-12	-1.95622	-1.21411	9.91373e-09	-1.90562	-1.26372	1.07078e-05	-1.93743	-1.24262
122499667	chr12:122499667:C:A	1.37071e-11	-2.56711e-10	-1.19739	7.33367e-08	-2.56711e-10	-1.1682	7.98053e-05	-2.56711e-10	-1.17144
122500036	chr12:122500036:T:C	1.94169e-11	-2.56711e-10	-0.84916	1.1055e-07	-2.56711e-10	-0.757792	0.000116457	-2.56711e-10	-0.793506
122500219	chr12:122500219:C:G	1.2265e-11	-2.56711e-10	-1.30855	6.50914e-08	-2.56711e-10	-1.28747	7.00768e-05	-2.56711e-10	-1.30144
122500449	chr12:122500449:C:A	1.28884e-11	-2.56711e-10	-1.25898	6.74531e-08	-2.56711e-10	-1.25183	7.38927e-05	-2.56711e-10	-1.24841
122500482	chr12:122500482:C:CCG	3.39736e-11	-2.56711e-10	-0.289721	1.60203e-07	-2.56711e-10	-0.386817	0.000186244	-2.56711e-10	-0.323972
122500510	chr12:122500510:G:T	1.94197e-12	-1.97127	-1.18033	9.8948e-09	-1.92309	-1.24816	1.14722e-05	-1.90522	-1.20589
122501051	chr12:122501051:T:A	1.87079e-12	-1.94316	-1.24579	1.16505e-08	-1.86332	-1.1446	1.20369e-05	-1.88096	-1.1821
122501081	chr12:122501081:C:G	6.72101e-12	-1.91007	-3.18773e-10	3.35595e-08	-1.94994	-3.18773e-10	3.60884e-05	-1.96506	-3.18773e-10
122501096	chr12:122501096:C:T	1.30015e-11	-2.56711e-10	-1.25024	6.64877e-08	-2.56711e-10	-1.26624	7.29576e-05	-2.56711e-10	-1.26115
122501483	chr12:122501483:A:G	1.27917e-11	-2.56711e-10	-1.26651	6.44755e-08	-2.56711e-10	-1.29697	7.10347e-05	-2.56711e-10	-1.28786
122501720	chr12:122501720:C:T	1.89796e-12	-1.94658	-1.22794	1.18884e-08	-1.8717	-1.11599	1.22514e-05	-1.888	-1.15738
122501987	chr12:122501987:C:T	1.89724e-12	-1.9428	-1.2321	1.18971e-08	-1.86415	-1.12281	1.22644e-05	-1.88131	-1.16302
122502896	chr12:122502896:A:G	1.22776e-11	-2.56711e-10	-1.30753	6.53306e-08	-2.56711e-10	-1.2838	7.02347e-05	-2.56711e-10	-1.29919
122503033	chr12:122503033:G:C	1.22535e-11	-2.56711e-10	-1.30949	6.47306e-08	-2.56711e-10	-1.29302	6.98429e-05	-2.56711e-10	-1.30478
122503190	chr12:122503190:G:A	1.24345e-11	-2.56711e-10	-1.29483	6.61141e-08	-2.56711e-10	-1.27188	7.15842e-05	-2.56711e-10	-1.28015
122503504	chr12:122503504:T:A	1.22704e-11	-2.56711e-10	-1.30811	6.51889e-08	-2.56711e-10	-1.28597	7.01393e-05	-2.56711e-10	-1.30054
122503550	chr12:122503550:G:T	1.22752e-11	-2.56711e-10	-1.30773	6.52837e-08	-2.56711e-10	-1.28452	7.02029e-05	-2.56711e-10	-1.29964
122503614	chr12:122503614:T:C	2.19584e-12	-1.74418	-1.28456	1.21285e-08	-1.75943	-1.20827	1.11337e-05	-1.89702	-1.24403
122503889	chr12:122503889:C:T	3.8608e-11	-2.56711e-10	-0.161845	1.80907e-07	-2.56711e-10	-0.265274	0.000211454	-2.56711e-10	-0.19702
122504163	chr12:122504163:T:C	1.22723e-11	-2.56711e-10	-1.30796	6.60277e-08	-2.56711e-10	-1.27318	7.09351e-05	-2.56711e-10	-1.28926
122504216	chr12:122504216:A:G	4.19578e-11	-2.56711e-10	-0.0786402	2.00211e-07	-2.56711e-10	-0.163885	0.000231153	-2.56711e-10	-0.107949
122504232	chr12:122504232:A:G	2.52641e-12	-1.58292	-1.30558	1.14317e-08	-1.73822	-1.28865	1.36571e-05	-1.63757	-1.2992
122504253	chr12:122504253:C:T	2.02972e-12	-1.90605	-1.20136	1.25615e-08	-1.6411	-1.29152	1.39483e-05	-1.67061	-1.24506
122504381	chr12:122504381:A:C	1.49311e-11	-2.56711e-10	-1.11186	7.35287e-08	-2.56711e-10	-1.16558	8.16694e-05	-2.56711e-10	-1.14835
122506028	chr12:122506028:C:T	7.20272e-12	-1.84085	-3.18773e-10	4.24917e-08	-1.71395	-3.18773e-10	4.29209e-05	-1.79167	-3.18773e-10
122506124	chr12:122506124:G:A	2.09696e-12	-1.96122	-1.1136	1.08185e-08	-1.89886	-1.18313	1.17542e-05	-1.93546	-1.15136
122506153	chr12:122506153:A:T	2.96798e-11	-2.56711e-10	-0.424838	1.56646e-07	-2.56711e-10	-0.409271	0.000164163	-2.56711e-10	-0.450171
122506549	chr12:122506549:G:A	1.9589e-11	-2.56711e-10	-0.840335	1.1179e-07	-2.56711e-10	-0.746635	0.000117679	-2.56711e-10	-0.78307
122506732	chr12:122506732:C:T	1.96355e-12	-1.85298	-1.28757	1.79353e-08	-1.35585	-1.22064	1.93957e-05	-1.34502	-1.24096
122506931	chr12:122506931:C:G	1.80895e-12	-1.95268	-1.26987	9.70551e-09	-1.88774	-1.30282	1.10688e-05	-1.86202	-1.28488
122507379	chr12:122507379:T:C	1.22596e-11	-2.56711e-10	-1.30899	6.41849e-08	-2.56711e-10	-1.30149	6.95798e-05	-2.56711e-10	-1.30855
122507439	chr12:122507439:C:T	6.95816e-12	-1.87539	-3.18773e-10	4.56797e-08	-1.64161	-3.18773e-10	5.22903e-05	-1.59422	-3.18773e-10
122507482	chr12:122507482:CATTTGTCATTGCAAATAATGTCA:C	3.62193e-11	-2.56711e-10	-0.225711	1.69794e-07	-2.56711e-10	-0.328675	0.000198534	-2.56711e-10	-0.260067
122507592	chr12:122507592:C:T	1.23158e-11	-2.56711e-10	-1.30442	6.37888e-08	-2.56711e-10	-1.30768	6.95122e-05	-2.56711e-10	-1.30953
122508717	chr12:122508717:G:A	1.5426e-11	-2.56711e-10	-1.07925	8.34631e-08	-2.56711e-10	-1.03885	8.88682e-05	-2.56711e-10	-1.06387
122508817	chr12:122508817:G:A	1.22514e-11	-2.56711e-10	-1.30966	6.45068e-08	-2.56711e-10	-1.29649	6.97246e-05	-2.56711e-10	-1.30647
122508849	chr12:122508849:G:A	1.23203e-11	-2.56711e-10	-1.30406	6.36627e-08	-2.56711e-10	-1.30966	6.95676e-05	-2.56711e-10	-1.30873
122508944	chr12:122508944:G:A	1.23347e-11	-2.56711e-10	-1.30289	6.37401e-08	-2.56711e-10	-1.30844	6.95359e-05	-2.56711e-10	-1.30918
122508952	chr12:122508952:G:A	7.5362e-12	-1.79559	-3.18773e-10	3.69865e-08	-1.85271	-3.18773e-10	4.04587e-05	-1.85075	-3.18773e-10
122509332	chr12:122509332:C:T	2.17322e-12	-1.9415	-1.09759	1.48879e-08	-1.83913	-0.923581	1.49272e-05	-1.86107	-0.986768
122509843	chr12:122509843:T:A	1.24123e-11	-2.56711e-10	-1.29662	6.57794e-08	-2.56711e-10	-1.27695	7.12989e-05	-2.56711e-10	-1.28415
122510062	chr12:122510062:C:T	2.21158e-12	-1.95111	-1.07049	1.51449e-08	-1.85957	-0.886025	1.51529e-05	-1.88002	-0.952818
122510692	chr12:122510692:G:T	1.7575e-11	-2.56711e-10	-0.948826	9.613e-08	-2.56711e-10	-0.897557	0.000104118	-2.56711e-10	-0.905499
122510695	chr12:122510695:A:T	1.76814e-11	-2.56711e-10	-0.942792	9.67438e-08	-2.56711e-10	-0.891192	0.000104786	-2.56711e-10	-0.899104
122510825	chr12:122510825:C:T	2.21005e-12	-1.93851	-1.08378	1.52503e-08	-1.83333	-0.905327	1.52639e-05	-1.85592	-0.969619
122510921	chr12:122510921:GA:G	1.75406e-12	-1.96491	-1.28846	9.3849e-09	-1.91505	-1.30911	1.0556e-05	-1.89506	-1.29928
122511024	chr12:122511024:G:C	1.5067e-11	-2.56711e-10	-1.10279	7.9178e-08	-2.56711e-10	-1.09156	8.64599e-05	-2.56711e-10	-1.09135
122511674	chr12:122511674:C:G	1.92224e-12	-1.90887	-1.25295	1.12631e-08	-1.78272	-1.259	1.16646e-05	-1.84206	-1.25241
122513370	chr12:122513370:TTTC:T	1.24559e-11	-2.56711e-10	-1.29311	6.38852e-08	-2.56711e-10	-1.30617	7.00029e-05	-2.56711e-10	-1.30249
122514157	chr12:122514157:C:CAGTTCTTT	3.54165e-11	-2.56711e-10	-0.248127	1.66392e-07	-2.56711e-10	-0.348914	0.000194213	-2.56711e-10	-0.28207
122514850	chr12:122514850:G:A	1.24108e-11	-2.56711e-10	-1.29673	6.58265e-08	-2.56711e-10	-1.27624	7.13168e-05	-2.56711e-10	-1.2839
122514988	chr12:122514988:C:T	3.03007e-12	-1.97253	-0.734189	1.49777e-08	-1.94643	-0.810271	1.67183e-05	-1.96435	-0.770179
122515280	chr12:122515280:T:C	1.33116e-11	-2.56711e-10	-1.22667	6.61405e-08	-2.56711e-10	-1.27148	7.32329e-05	-2.56711e-10	-1.25738
122515344	chr12:122515344:T:C	1.78279e-12	-1.94623	-1.2909	8.99131e-09	-1.96977	-1.29723	9.85879e-06	-1.95316	-1.3095
122515508	chr12:122515508:T:C	3.29582e-12	-1.85848	-0.764172	3.31486e-08	-1.37584	-0.586419	3.62815e-05	-1.36815	-0.591572
122515527	chr12:122515527:G:A	1.26662e-11	-2.56711e-10	-1.27637	6.77961e-08	-2.56711e-10	-1.24675	7.32064e-05	-2.56711e-10	-1.25774
122515951	chr12:122515951:C:T	2.03132e-11	-2.56711e-10	-0.804034	1.15436e-07	-2.56711e-10	-0.714545	0.000121979	-2.56711e-10	-0.747175
122516547	chr12:122516547:A:G	1.41432e-11	-2.56711e-10	-1.16607	7.61294e-08	-2.56711e-10	-1.13082	8.25135e-05	-2.56711e-10	-1.13807
122516550	chr12:122516550:T:C	1.24693e-11	-2.56711e-10	-1.29204	6.62208e-08	-2.56711e-10	-1.27026	7.17568e-05	-2.56711e-10	-1.27775
122516646	chr12:122516646:A:T	2.64748e-12	-1.97257	-0.869126	1.06523e-08	-1.94454	-1.15294	1.28438e-05	-1.96777	-1.03039
122517145	chr12:122517145:A:G	7.48309e-12	-0.999195	-0.803463	5.09522e-07	1.17886	-0.408648	0.000392985	0.927639	-0.504895
122517190	chr12:122517190:G:A	2.0232e-12	-1.96619	-1.14443	1.04107e-08	-1.91191	-1.20852	1.1335e-05	-1.94389	-1.17925
122517587	chr12:122517587:A:G	1.35924e-11	-2.56711e-10	-1.20579	7.71402e-08	-2.56711e-10	-1.11763	8.06841e-05	-2.56711e-10	-1.16049
122517923	chr12:122517923:G:A	2.03504e-11	-2.56711e-10	-0.802202	1.15779e-07	-2.56711e-10	-0.711572	0.000122331	-2.56711e-10	-0.7443
122518521	chr12:122518521:A:G	1.22902e-11	-2.56711e-10	-1.3065	6.38895e-08	-2.56711e-10	-1.3061	6.95016e-05	-2.56711e-10	-1.30968
122518770	chr12:122518770:T:C	3.52773e-12	-1.80445	-0.750197	1.20738e-08	-1.89963	-1.07259	1.62863e-05	-1.82811	-0.932596
122519388	chr12:122519388:GTTAAGT:G	2.70287e-12	-1.97038	-0.850617	1.06702e-08	-1.95798	-1.13782	1.30006e-05	-1.97218	-1.01385
122519469	chr12:122519469:A:G	1.2801e-11	-2.56711e-10	-1.26578	6.87673e-08	-2.56711e-10	-1.23253	7.41676e-05	-2.56711e-10	-1.2447
122519579	chr12:122519579:T:C	1.22523e-11	-2.56711e-10	-1.30959	6.37174e-08	-2.56711e-10	-1.3088	6.95418e-05	-2.56711e-10	-1.3091
122519759	chr12:122519759:C:T	2.18894e-12	-1.96432	-1.06757	1.47094e-08	-1.89333	-0.881449	1.47461e-05	-1.91134	-0.948707
122520039	chr12:122520039:T:A	1.23748e-11	-2.56711e-10	-1.29964	6.54309e-08	-2.56711e-10	-1.28226	7.09985e-05	-2.56711e-10	-1.28837
122520330	chr12:122520330:A:G	1.5497e-11	-2.56711e-10	-1.07466	7.69916e-08	-2.56711e-10	-1.11956	8.54226e-05	-2.56711e-10	-1.10342
122520711	chr12:122520711:T:C	1.42206e-11	-2.56711e-10	-1.16062	7.64768e-08	-2.56711e-10	-1.12627	8.30663e-05	-2.56711e-10	-1.13139
122521769	chr12:122521769:A:G	1.31015e-11	-2.56711e-10	-1.24258	6.69232e-08	-2.56711e-10	-1.25971	7.38465e-05	-2.56711e-10	-1.24904
122521789	chr12:122521789:G:A	1.0738e-11	-1.44152	-3.18773e-10	1.80858e-07	-0.265547	-3.18773e-10	0.000166383	-0.436734	-3.18773e-10
122521801	chr12:122521801:T:C	1.22556e-11	-2.56711e-10	-1.30933	6.42611e-08	-2.56711e-10	-1.3003	6.96136e-05	-2.56711e-10	-1.30807
122521821	chr12:122521821:T:C	2.2788e-12	-1.96561	-1.02605	1.54391e-08	-1.89681	-0.82954	1.54692e-05	-1.91426	-0.897911
122521861	chr12:122521861:C:T	1.979e-12	-1.86558	-1.26714	1.78683e-08	-1.38863	-1.19161	1.93329e-05	-1.378	-1.21122
122523676	chr12:122523676:A:T	1.22568e-11	-2.56711e-10	-1.30922	6.42007e-08	-2.56711e-10	-1.30125	6.95776e-05	-2.56711e-10	-1.30859
122524930	chr12:122524930:A:G	1.22681e-11	-2.56711e-10	-1.3083	6.40648e-08	-2.56711e-10	-1.30336	6.95374e-05	-2.56711e-10	-1.30916
122524951	chr12:122524951:A:T	2.23973e-12	-1.73583	-1.27312	1.40996e-08	-1.61382	-1.20329	1.50734e-05	-1.60071	-1.23739
122526405	chr12:122526405:C:T	1.51067e-11	-2.56711e-10	-1.10016	8.22862e-08	-2.56711e-10	-1.05306	8.75283e-05	-2.56711e-10	-1.07907
122527088	chr12:122527088:A:G	1.28283e-11	-2.56711e-10	-1.26365	6.58098e-08	-2.56711e-10	-1.27649	7.19689e-05	-2.56711e-10	-1.27479
122527786	chr12:122527786:T:C	1.23974e-11	-1.44627	0.148451	5.00813e-08	-1.5554	0.00579294	6.31357e-05	-1.48715	0.0814066
122527824	chr12:122527824:C:G	5.23546e-10	-2.56711e-10	2.44532	2.54912e-06	-2.56711e-10	2.38024	0.00333712	-2.56711e-10	2.56184
122527964	chr12:122527964:C:T	6.93922e-12	-1.87811	-3.18773e-10	4.02852e-08	-1.76727	-3.18773e-10	4.20502e-05	-1.81216	-3.18773e-10
122528240	chr12:122528240:CCTT:C	1.38944e-11	-2.56711e-10	-1.18382	6.80951e-08	-2.56711e-10	-1.24235	7.59691e-05	-2.56711e-10	-1.2207
122528797	chr12:122528797:C:G	1.24444e-11	-2.56711e-10	-1.29403	6.42075e-08	-2.56711e-10	-1.30114	7.01656e-05	-2.56711e-10	-1.30017
122528867	chr12:122528867:GT:G	2.23466e-12	-1.73676	-1.27446	1.64768e-08	-1.41805	-1.24325	1.75676e-05	-1.42152	-1.26344
122528950	chr12:122528950:C:G	1.23518e-11	-2.56711e-10	-1.30151	6.70887e-08	-2.56711e-10	-1.25724	7.12304e-05	-2.56711e-10	-1.28511
122529312	chr12:122529312:G:A	1.24055e-11	-2.56711e-10	-1.29717	6.51363e-08	-2.56711e-10	-1.28678	7.09571e-05	-2.56711e-10	-1.28895
122529872	chr12:122529872:T:C	1.2606e-11	-2.56711e-10	-1.28113	6.36931e-08	-2.56711e-10	-1.30918	7.02106e-05	-2.56711e-10	-1.29953
122530237	chr12:122530237:G:A	7.26155e-12	-1.83271	-3.18773e-10	3.75671e-08	-1.83713	-3.18773e-10	4.15697e-05	-1.82366	-3.18773e-10
122530530	chr12:122530530:A:G	1.35415e-11	-2.56711e-10	-1.20954	7.59937e-08	-2.56711e-10	-1.13261	7.9808e-05	-2.56711e-10	-1.1714
122531321	chr12:122531321:C:T	1.25954e-11	-2.56711e-10	-1.28197	6.3689e-08	-2.56711e-10	-1.30925	7.01811e-05	-2.56711e-10	-1.29995
122531614	chr12:122531614:CATT:C	1.41965e-11	-2.56711e-10	-1.16231	6.91455e-08	-2.56711e-10	-1.22705	7.73693e-05	-2.56711e-10	-1.20244
122531803	chr12:122531803:A:G	1.79375e-11	-2.56711e-10	-0.928411	1.03725e-07	-2.56711e-10	-0.821517	0.00010837	-2.56711e-10	-0.865477
122531853	chr12:122531853:C:T	1.24527e-11	-2.56711e-10	-1.29337	6.42136e-08	-2.56711e-10	-1.30104	7.01997e-05	-2.56711e-10	-1.29968
122532213	chr12:122532213:T:C	1.61077e-11	-2.56711e-10	-1.03601	9.16129e-08	-2.56711e-10	-0.945687	9.64078e-05	-2.56711e-10	-0.98244
122532234	chr12:122532234:A:G	2.97101e-12	-1.97211	-0.754292	2.49549e-08	-1.90594	-0.340244	2.11739e-05	-1.93435	-0.563906
122532664	chr12:122532664:T:C	8.5178e-12	-1.67315	-3.18773e-10	3.43383e-08	-1.927	-3.18773e-10	3.68668e-05	-1.94372	-3.18773e-10
122533312	chr12:122533312:G:A	1.2267e-11	-1.52748	0.219095	4.94775e-08	-1.6373	0.0755595	6.1494e-05	-1.58047	0.148378
122533525	chr12:122533525:G:A	1.23484e-11	-2.56711e-10	-1.30178	6.47107e-08	-2.56711e-10	-1.29333	7.05283e-05	-2.56711e-10	-1.29501
122533864	chr12:122533864:C:T	1.62833e-11	-2.56711e-10	-1.02516	9.15494e-08	-2.56711e-10	-0.94638	9.67937e-05	-2.56711e-10	-0.978445
122533896	chr12:122533896:C:T	1.23576e-11	-2.56711e-10	-1.30103	6.38604e-08	-2.56711e-10	-1.30656	6.98152e-05	-2.56711e-10	-1.30518
122533928	chr12:122533928:T:C	1.93729e-12	-1.86099	-1.29302	2.25442e-08	-1.1479	-1.19988	2.0846e-05	-1.27554	-1.23833
122534215	chr12:122534215:A:G	2.13296e-12	-1.751	-1.30679	1.50995e-08	-1.43915	-1.30945	1.75352e-05	-1.37714	-1.30968
122534347	chr12:122534347:T:G	1.78774e-12	-1.95013	-1.28422	9.71771e-09	-1.88151	-1.3078	1.09991e-05	-1.85752	-1.2957
122534493	chr12:122534493:A:G	1.26897e-11	-2.56711e-10	-1.27451	6.37743e-08	-2.56711e-10	-1.30791	7.05031e-05	-2.56711e-10	-1.29537
122534723	chr12:122534723:C:T	2.05118e-11	-2.56711e-10	-0.794303	1.1827e-07	-2.56711e-10	-0.690286	0.000124094	-2.56711e-10	-0.72999
122535063	chr12:122535063:T:C	1.22688e-11	-2.56711e-10	-1.30824	6.36617e-08	-2.56711e-10	-1.30968	6.9508e-05	-2.56711e-10	-1.30959
122535173	chr12:122535173:T:C	5.15348e-10	-2.56711e-10	2.42954	2.51702e-06	-2.56711e-10	2.36757	0.00328496	-2.56711e-10	2.54608
122535388	chr12:122535388:C:T	2.63145e-12	-1.56508	-1.28269	2.27583e-08	-1.12911	-1.20922	2.61785e-05	-1.05494	-1.23115
122535428	chr12:122535428:C:T	1.22651e-11	-2.56711e-10	-1.30855	6.36611e-08	-2.56711e-10	-1.30968	6.95034e-05	-2.56711e-10	-1.30965
122535487	chr12:122535487:A:C	2.18854e-11	-2.56711e-10	-0.729486	1.26968e-07	-2.56711e-10	-0.61932	0.000132913	-2.56711e-10	-0.661332
122535765	chr12:122535765:A:G	1.27842e-11	-2.56711e-10	-1.26709	6.7779e-08	-2.56711e-10	-1.24701	7.36495e-05	-2.56711e-10	-1.25171
```
