## Supplementary material for "Characterization of shared and ancestry-specific signals driving complex traits using multi-ancestry fine-mapping": susiex_nc3.cs80.summary

```
# chr12:120477111-122536093
CS_ID	CS_LENGTH	CS_PURITY	MAX_PIP_SNP	BP	REF_ALLELE	ALT_ALLELE	REF_FRQ	BETA	SE	-LOG10P	MAX_PIP	POST-HOC_PROB_POP1	POST-HOC_PROB_POP2
1	1	1	chr12:121779004:A:G	121779004	G,G	A,A	1,1	inf,inf	inf,inf	11.9583,0.668025	0.999995	1	0.376446
2	1	1	chr12:120991391:T:C	120991391	C,C	T,T	1,1	inf,-inf	inf,inf	7.47884,1.29399	0.925275	0.998025	0.608469
3	3395	0	chr12:121706639:T:G	121706639	G,G	T,T	1,1	-inf,-inf	inf,inf	4.7964,1.22536	0.0263565	0.425827	0.391688
```
