## Supplementary material for "Characterization of shared and ancestry-specific signals driving complex traits using multi-ancestry fine-mapping": susiex_nc1.cs80.cs

```
CS_ID	SNP	BP	REF_ALLELE	ALT_ALLELE	REF_FRQ	BETA	SE	-LOG10P	CS_PIP	OVRL_PIP
1	chr12:123417814:G:A	123417814	A,A	G,G	1,1	-inf,-inf	inf,inf	12.3572,1.13482	0.13372	0.13372
1	chr12:123424401:G:A	123424401	A,A	G,G	1,1	inf,inf	inf,inf	12.8718,0.0460984	0.0970034	0.0970034
1	chr12:123401390:C:T	123401390	T,T	C,C	1,1	inf,inf	inf,inf	10.6641,2.73435	0.061498	0.061498
1	chr12:123416596:T:C	123416596	C,C	T,T	1,1	-inf,-inf	inf,inf	12.286,0.608183	0.0485274	0.0485274
1	chr12:123381882:G:A	123381882	A,A	G,G	1,1	inf,inf	inf,inf	11.1308,2.03171	0.0450022	0.0450022
1	chr12:123405729:C:T	123405729	T,T	C,C	1,1	inf,inf	inf,inf	11.0149,2.10468	0.0399508	0.0399508
1	chr12:123407318:T:G	123407318	G,G	T,T	1,1	-inf,-inf	inf,inf	11.1166,1.98272	0.0397674	0.0397674
1	chr12:123380814:T:C	123380814	C,C	T,T	1,1	inf,inf	inf,inf	11.0061,2.10151	0.038951	0.038951
1	chr12:123286485:A:G	123286485	G,G	A,A	1,1	-inf,-inf	inf,inf	11.5888,1.33044	0.0342277	0.0342277
1	chr12:123402822:C:T	123402822	T,T	C,C	1,1	inf,inf	inf,inf	10.9468,2.03679	0.0302165	0.0302165
1	chr12:123423743:T:C	123423743	C,C	T,T	1,1	inf,-inf	inf,inf	12.2025,0.16254	0.0234381	0.0234381
1	chr12:123396629:A:G	123396629	G,G	A,A	1,1	inf,inf	inf,inf	11.2664,1.49805	0.0226226	0.0226226
1	chr12:123372451:G:A	123372451	A,A	G,G	1,1	inf,inf	inf,inf	11.0659,1.7337	0.0223294	0.0223294
1	chr12:123421760:C:T	123421760	T,T	C,C	1,1	inf,-inf	inf,inf	12.1758,0.100963	0.0211717	0.0211717
1	chr12:123341012:C:T	123341012	T,T	C,C	1,1	inf,inf	inf,inf	11.0171,1.74817	0.0205868	0.0205868
1	chr12:123344569:G:A	123344569	A,A	G,G	1,1	inf,inf	inf,inf	10.9965,1.68399	0.0174687	0.0174687
1	chr12:123419079:C:T	123419079	T,T	C,C	1,1	inf,-inf	inf,inf	12.0444,0.141435	0.0162361	0.0162361
1	chr12:123344481:A:G	123344481	G,G	A,A	1,1	inf,inf	inf,inf	10.9937,1.63313	0.0158111	0.0158111
1	chr12:123360804:C:T	123360804	T,T	C,C	1,1	inf,inf	inf,inf	10.9876,1.59998	0.0146788	0.0146788
1	chr12:123333249:T:C	123333249	C,C	T,T	1,1	inf,inf	inf,inf	10.9168,1.66018	0.0140108	0.0140108
1	chr12:123325878:C:T	123325878	T,T	C,C	1,1	inf,inf	inf,inf	10.8996,1.68054	0.0140038	0.0140038
1	chr12:123316273:A:G	123316273	G,G	A,A	1,1	-inf,-inf	inf,inf	10.9687,1.58626	0.0137284	0.0137284
1	chr12:123208418:A:T	123208418	T,T	A,A	1,1	-inf,-inf	inf,inf	11.8757,0.180215	0.0115081	0.0115081
1	chr12:123338999:A:G	123338999	G,G	A,A	1,1	inf,inf	inf,inf	10.7935,1.70058	0.0114858	0.0114858
```
