## Supplementary material for "Characterization of shared and ancestry-specific signals driving complex traits using multi-ancestry fine-mapping": susiex_nc1.cs80.snp

```
BP	SNP	PIP(CS1)	LogBF(CS1,Pop1)	LogBF(CS1,Pop2)
122849064	chr12:122849064:T:C	5.64051e-12	0.283766	-0.18891
122849142	chr12:122849142:A:G	1.18188e-12	-1.46801	-2.79482e-10
122849277	chr12:122849277:C:T	5.91904e-12	0.244622	-0.101567
122849486	chr12:122849486:C:G	6.08802e-12	0.273833	-0.102629
122849528	chr12:122849528:G:A	5.64346e-12	0.354159	-0.25878
122849895	chr12:122849895:C:T	1.31869e-12	-1.35848	-2.79482e-10
122849992	chr12:122849992:C:T	1.87861e-12	-2.77645e-10	-1.00459
122850778	chr12:122850778:C:T	9.68585e-13	-1.08455	-0.582484
122850936	chr12:122850936:A:G	4.16347e-12	-0.88165	0.672881
122850941	chr12:122850941:G:A	1.0268e-11	1.40456	-0.710651
122851052	chr12:122851052:G:A	1.74697e-12	-2.77645e-10	-1.07724
122852242	chr12:122852242:T:C	1.76076e-11	0.598667	0.634546
122852521	chr12:122852521:C:T	1.50477e-12	-2.77645e-10	-1.22648
122852670	chr12:122852670:C:T	9.72502e-12	-2.77645e-10	0.639584
122853147	chr12:122853147:G:C	3.96491e-11	-2.77645e-10	2.04495
122853214	chr12:122853214:G:A	1.25924e-12	-0.965483	-0.439127
122853740	chr12:122853740:A:G	5.57921e-12	-0.811484	0.895412
122854357	chr12:122854357:AAC:A	1.85543e-12	-2.77645e-10	-1.017
122854417	chr12:122854417:A:G	7.55796e-12	0.516364	-0.128881
122854570	chr12:122854570:C:T	1.46514e-12	-1.25317	-2.79482e-10
122854585	chr12:122854585:C:T	8.4211e-13	-0.909781	-0.897182
122854588	chr12:122854588:T:G	5.92951e-11	3.67562	-1.22821
122854590	chr12:122854590:T:A	8.69534e-12	-2.77645e-10	0.527669
122854811	chr12:122854811:C:G	2.76086e-13	-1.95801	-0.96415
122855765	chr12:122855765:T:A	1.49944e-12	-2.77645e-10	-1.23003
122855864	chr12:122855864:G:A	7.61136e-12	0.394523	-2.79482e-10
122855906	chr12:122855906:G:GC	3.92581e-12	-2.77645e-10	-0.267545
122855992	chr12:122855992:A:G	3.20469e-11	-2.77645e-10	1.83208
122856374	chr12:122856374:G:A	2.3885e-12	-2.77645e-10	-0.764452
122856640	chr12:122856640:G:A	1.55669e-12	-2.77645e-10	-1.19256
122856750	chr12:122856750:A:G	6.636e-12	0.462584	-0.205193
122856827	chr12:122856827:G:A	8.8931e-12	-2.77645e-10	0.550157
122856917	chr12:122856917:G:A	1.80414e-12	-2.77645e-10	-1.04503
122857286	chr12:122857286:G:C	5.9672e-12	0.385444	-0.234285
122857347	chr12:122857347:C:T	5.63832e-12	-2.77645e-10	0.0944669
122857426	chr12:122857426:AGTCGTACTCT:A	2.09874e-12	-2.77645e-10	-0.89378
122857682	chr12:122857682:A:G	6.39196e-12	0.468261	-0.248339
122857799	chr12:122857799:G:A	2.09874e-12	-2.77645e-10	-0.89378
122858081	chr12:122858081:CCTCTT:C	7.66146e-12	0.636778	-0.235694
122858257	chr12:122858257:G:C	1.75108e-12	-2.77645e-10	-1.07489
122858338	chr12:122858338:C:T	1.19064e-12	-0.30639	-1.15424
122859474	chr12:122859474:G:A	7.77763e-13	-0.869028	-1.01742
122859971	chr12:122859971:A:C	3.24171e-12	-2.77645e-10	-0.459016
122860083	chr12:122860083:G:A	6.77236e-12	-2.77645e-10	0.277732
122860400	chr12:122860400:C:T	5.00904e-12	-2.77645e-10	-0.0238735
122860411	chr12:122860411:C:T	8.24039e-12	-2.77645e-10	0.473929
122860800	chr12:122860800:G:A	1.32579e-12	-0.641137	-0.711974
122860813	chr12:122860813:T:C	1.18171e-11	-0.689861	1.52429
122860962	chr12:122860962:G:T	1.27124e-12	-1.39512	-2.79482e-10
122861209	chr12:122861209:G:GC	2.83632e-12	0.634931	-1.22754
122861240	chr12:122861240:G:A	3.14345e-13	-1.54686	-1.24552
122861630	chr12:122861630:G:C	3.24447e-13	-1.51472	-1.24604
122862163	chr12:122862163:C:T	3.49352e-11	-2.77645e-10	1.91838
122862254	chr12:122862254:A:C	2.21225e-12	-0.841106	-2.79482e-10
122862424	chr12:122862424:G:A	1.1529e-12	-0.277726	-1.21511
122863515	chr12:122863515:C:T	5.89913e-12	-2.77645e-10	0.139687
122863714	chr12:122863714:G:A	2.8882e-11	-2.77645e-10	1.7281
122864378	chr12:122864378:C:A	4.16505e-12	1.03964	-1.24803
122864419	chr12:122864419:CACT:C	4.11525e-11	-2.77645e-10	2.08217
122864523	chr12:122864523:T:C	5.54686e-12	-0.708617	0.78673
122864578	chr12:122864578:A:G	3.62607e-11	-2.77645e-10	1.95562
122864863	chr12:122864863:T:C	5.91622e-12	1.37802	-1.23544
122865093	chr12:122865093:G:A	2.26929e-12	-2.77645e-10	-0.815651
122865470	chr12:122865470:G:A	8.15476e-12	-2.77645e-10	0.463484
122865588	chr12:122865588:G:A	1.97757e-12	-0.953249	-2.79482e-10
122865607	chr12:122865607:CCTTT:C	2.64848e-12	0.587494	-1.24863
122865657	chr12:122865657:C:T	3.6263e-12	0.874828	-1.22173
122865704	chr12:122865704:C:T	2.24246e-12	-2.77645e-10	-0.827545
122865705	chr12:122865705:G:A	1.8751e-12	-2.77645e-10	-1.00645
122866063	chr12:122866063:G:A	9.41542e-13	-1.69535	-2.79482e-10
122866252	chr12:122866252:G:A	5.89021e-12	-2.77645e-10	0.138173
122866670	chr12:122866670:C:T	3.07323e-12	-2.77645e-10	-0.512389
122867371	chr12:122867371:G:A	1.79584e-12	-2.77645e-10	-1.04964
122867632	chr12:122867632:C:T	3.08002e-12	0.738037	-1.24822
122867742	chr12:122867742:G:A	1.50261e-12	-2.77645e-10	-1.22792
122867811	chr12:122867811:G:A	4.17095e-11	-2.77645e-10	2.09561
122867944	chr12:122867944:TG:T	1.54658e-12	-2.77645e-10	-1.19907
122868077	chr12:122868077:C:A	1.54229e-12	-2.77645e-10	-1.20185
122868379	chr12:122868379:C:A	1.5316e-12	-2.77645e-10	-1.2088
122868900	chr12:122868900:C:T	8.56258e-12	-2.77645e-10	0.512283
122869055	chr12:122869055:T:A	4.93173e-11	-2.77645e-10	2.26316
122869455	chr12:122869455:G:A	1.50915e-12	-2.77645e-10	-1.22357
122869602	chr12:122869602:GA:G	3.707e-11	-2.77645e-10	1.97769
122869722	chr12:122869722:C:T	1.56094e-12	-2.77645e-10	-1.18983
122869877	chr12:122869877:G:GGAC	4.66195e-12	-2.77645e-10	-0.095684
122869998	chr12:122869998:C:G	4.77438e-12	1.17342	-1.24528
122870433	chr12:122870433:G:A	5.0702e-13	-1.17684	-1.13748
122870494	chr12:122870494:G:A	1.57431e-12	-2.77645e-10	-1.1813
122871147	chr12:122871147:G:A	6.68527e-12	-2.77645e-10	0.264788
122872350	chr12:122872350:C:G	7.32998e-13	-1.94573	-2.79482e-10
122872464	chr12:122872464:T:C	3.96443e-12	-0.740449	0.482692
122872647	chr12:122872647:G:A	7.12268e-13	-1.97442	-2.79482e-10
122872870	chr12:122872870:C:T	9.0798e-12	-2.77645e-10	0.570934
122872895	chr12:122872895:T:C	1.47347e-12	-2.77645e-10	-1.2475
122873033	chr12:122873033:A:G	2.06914e-12	-2.77645e-10	-0.907986
122873587	chr12:122873587:G:C	1.52238e-12	-2.77645e-10	-1.21485
122873600	chr12:122873600:A:G	1.49068e-12	-2.77645e-10	-1.23588
122873835	chr12:122873835:G:A	6.90184e-13	-2.00591	-2.79482e-10
122874735	chr12:122874735:G:C	1.57744e-12	-2.77645e-10	-1.17931
122874841	chr12:122874841:G:A	6.00299e-12	-2.77645e-10	0.15714
122875305	chr12:122875305:C:T	1.68286e-12	-2.77645e-10	-1.11463
122875604	chr12:122875604:G:A	3.13416e-12	0.692903	-1.18566
122876954	chr12:122876954:T:C	2.8769e-12	0.664609	-1.24302
122877020	chr12:122877020:C:T	2.66311e-12	-2.77645e-10	-0.655624
122877029	chr12:122877029:A:G	1.60116e-12	-2.77645e-10	-1.16439
122877041	chr12:122877041:T:C	1.47408e-12	-2.77645e-10	-1.24709
122877124	chr12:122877124:A:T	3.21369e-12	-2.77645e-10	-0.467699
122877446	chr12:122877446:A:G	5.10433e-13	-1.47493	-0.832689
122877936	chr12:122877936:A:T	4.54807e-13	-1.53589	-0.88711
122877958	chr12:122877958:G:A	1.00894e-11	-2.77645e-10	0.67637
122877995	chr12:122877995:T:C	1.4843e-12	-2.77645e-10	-1.24018
122879015	chr12:122879015:C:T	5.12113e-12	-0.805576	0.803832
122879278	chr12:122879278:C:T	3.57639e-12	0.875181	-1.23595
122879412	chr12:122879412:C:T	1.10258e-11	-2.77645e-10	0.765117
122880174	chr12:122880174:C:G	1.4852e-12	-2.77645e-10	-1.23957
122880312	chr12:122880312:T:C	2.05768e-12	-2.77645e-10	-0.913537
122881320	chr12:122881320:C:T	4.18256e-13	-1.30619	-1.20059
122882069	chr12:122882069:T:A	3.15112e-11	-2.77645e-10	1.81522
122883028	chr12:122883028:A:T	5.67621e-12	-2.77645e-10	0.101165
122883322	chr12:122883322:T:C	2.90318e-12	-2.77645e-10	-0.569312
122883872	chr12:122883872:T:A	2.83813e-12	0.65241	-1.24438
122884582	chr12:122884582:A:G	6.95368e-12	-0.562508	0.866661
122885685	chr12:122885685:T:A	6.20115e-13	-1.34124	-0.771728
122886913	chr12:122886913:A:G	1.47365e-12	-2.77645e-10	-1.24737
122887598	chr12:122887598:T:C	1.52297e-12	-2.77645e-10	-1.21446
122888600	chr12:122888600:G:A	1.64376e-12	-2.77645e-10	-1.13813
122889778	chr12:122889778:A:G	1.84834e-11	-2.77645e-10	1.28176
122889821	chr12:122889821:C:T	2.51322e-12	-0.713555	-2.79482e-10
122891587	chr12:122891587:T:C	1.67453e-12	-2.77645e-10	-1.11959
122892087	chr12:122892087:G:A	1.49165e-12	-2.77645e-10	-1.23524
122892783	chr12:122892783:G:C	1.92251e-12	-2.77645e-10	-0.981487
122892923	chr12:122892923:T:C	4.35928e-12	1.06436	-1.22717
122893022	chr12:122893022:C:T	2.35463e-12	0.444838	-1.22357
122893204	chr12:122893204:T:C	6.79104e-13	-1.46266	-0.559437
122893274	chr12:122893274:T:C	4.42431e-12	-0.815723	0.667718
122893528	chr12:122893528:A:G	2.10053e-12	-2.77645e-10	-0.892928
122893709	chr12:122893709:AG:A	1.49362e-12	-2.77645e-10	-1.23391
122894179	chr12:122894179:G:C	7.11379e-12	-2.77645e-10	0.326917
122894300	chr12:122894300:C:T	2.02948e-12	-2.77645e-10	-0.927341
122894646	chr12:122894646:C:T	3.35303e-13	-1.50965	-1.21819
122894930	chr12:122894930:C:T	2.23047e-12	0.408434	-1.24134
122894946	chr12:122894946:G:A	9.02003e-12	-1.08391	1.64824
122895218	chr12:122895218:A:G	3.55024e-12	-2.77645e-10	-0.368104
122895374	chr12:122895374:T:A	9.83945e-12	-0.504605	1.15589
122896509	chr12:122896509:T:C	5.47645e-12	-2.77645e-10	0.0653382
122897482	chr12:122897482:C:G	1.82345e-12	-2.77645e-10	-1.03439
122898101	chr12:122898101:C:T	1.54199e-12	-2.77645e-10	-1.20205
122898117	chr12:122898117:C:A	3.16163e-13	-1.79859	-0.98803
122898226	chr12:122898226:C:G	2.14937e-12	-2.77645e-10	-0.869941
122898601	chr12:122898601:C:T	9.04384e-13	-1.73562	-2.79482e-10
122898792	chr12:122898792:A:G	4.21156e-12	0.439475	-0.63676
122899169	chr12:122899169:T:C	3.30199e-13	-1.4957	-1.24748
122899565	chr12:122899565:T:C	1.74276e-12	-2.77645e-10	-1.07965
122900671	chr12:122900671:G:A	1.40574e-11	-2.77645e-10	1.00803
122900740	chr12:122900740:T:C	1.8961e-12	-2.77645e-10	-0.99532
122900896	chr12:122900896:T:C	5.01831e-12	0.795649	-0.817675
122901523	chr12:122901523:A:G	2.1869e-12	-2.77645e-10	-0.852635
122901948	chr12:122901948:T:C	5.57329e-13	-1.49944	-0.720278
122902010	chr12:122902010:C:T	6.91566e-13	-2.00391	-2.79482e-10
122903086	chr12:122903086:T:G	8.63593e-12	1.65909	-1.13828
122903375	chr12:122903375:T:G	1.01224e-11	1.89728	-1.21764
122904903	chr12:122904903:G:A	3.23963e-12	-2.77645e-10	-0.459659
122905401	chr12:122905401:C:T	1.80139e-12	-2.77645e-10	-1.04656
122906135	chr12:122906135:G:A	1.47708e-12	-2.77645e-10	-1.24505
122906146	chr12:122906146:T:C	1.71469e-12	-2.77645e-10	-1.09588
122907890	chr12:122907890:C:T	1.50303e-11	-2.77645e-10	1.07495
122908282	chr12:122908282:T:C	9.18329e-13	-1.72032	-2.79482e-10
122909213	chr12:122909213:G:C	1.49107e-11	-2.77645e-10	1.06696
122909218	chr12:122909218:C:T	1.49107e-11	-2.77645e-10	1.06696
122909471	chr12:122909471:T:A	9.21414e-13	-0.588085	-1.12888
122909598	chr12:122909598:A:G	1.67248e-12	-2.77645e-10	-1.12081
122910097	chr12:122910097:A:G	2.72836e-13	-1.82099	-1.11301
122910727	chr12:122910727:A:G	2.22394e-12	-2.77645e-10	-0.835838
122911247	chr12:122911247:G:A	1.7548e-12	-1.07276	-2.79482e-10
122911725	chr12:122911725:C:T	1.4862e-12	-2.77645e-10	-1.2389
122912014	chr12:122912014:A:G	4.80838e-13	-1.1321	-1.23525
122912163	chr12:122912163:G:A	1.5261e-12	-2.77645e-10	-1.2124
122912540	chr12:122912540:C:T	1.95165e-12	-2.77645e-10	-0.966445
122912680	chr12:122912680:G:A	4.63871e-12	-2.77645e-10	-0.100681
122912682	chr12:122912682:A:G	1.4731e-12	-2.77645e-10	-1.24775
122913112	chr12:122913112:A:C	8.3665e-13	-1.81347	-2.79482e-10
122913277	chr12:122913277:C:G	1.55249e-12	-2.77645e-10	-1.19526
122913282	chr12:122913282:A:T	1.45313e-11	1.04118	-2.79482e-10
122913452	chr12:122913452:C:T	1.6122e-12	-2.77645e-10	-1.15752
122913884	chr12:122913884:G:A	1.85849e-12	-2.77645e-10	-1.01535
122913984	chr12:122913984:G:C	7.16746e-13	-1.96815	-2.79482e-10
122914634	chr12:122914634:A:T	1.4942e-12	-2.77645e-10	-1.23353
122914680	chr12:122914680:G:A	1.47162e-12	-2.77645e-10	-1.24875
122914931	chr12:122914931:G:T	8.45601e-11	3.78137	-0.97903
122915107	chr12:122915107:A:G	1.5545e-12	-2.77645e-10	-1.19397
122915725	chr12:122915725:C:T	2.12942e-11	1.42332	-2.79482e-10
122916238	chr12:122916238:A:G	1.88318e-12	-2.77645e-10	-1.00216
122916351	chr12:122916351:G:T	1.68891e-12	-2.77645e-10	-1.11104
122916378	chr12:122916378:A:G	1.52932e-12	-2.77645e-10	-1.2103
122916478	chr12:122916478:T:C	1.71463e-12	-2.77645e-10	-1.09592
122916752	chr12:122916752:G:A	9.38601e-12	-2.77645e-10	0.604102
122917163	chr12:122917163:T:C	1.56776e-12	-2.77645e-10	-1.18547
122917479	chr12:122917479:A:C	3.98153e-12	-2.77645e-10	-0.253452
122917539	chr12:122917539:C:G	1.47128e-12	-2.77645e-10	-1.24899
122917599	chr12:122917599:G:A	1.49181e-12	-2.77645e-10	-1.23513
122917756	chr12:122917756:G:A	1.47292e-12	-2.77645e-10	-1.24787
122918121	chr12:122918121:T:C	1.57223e-12	-2.77645e-10	-1.18263
122918424	chr12:122918424:G:A	1.58029e-12	-2.77645e-10	-1.17751
122918490	chr12:122918490:C:T	1.47677e-12	-2.77645e-10	-1.24526
122918911	chr12:122918911:A:G	3.86477e-12	-0.283216	-2.79482e-10
122919030	chr12:122919030:A:G	5.72977e-11	2.41314	-2.79482e-10
122919314	chr12:122919314:C:T	9.48528e-13	-0.4765	-1.21146
122920280	chr12:122920280:G:T	5.67209e-12	-2.77645e-10	0.100439
122920419	chr12:122920419:C:A	1.40887e-10	4.23329	-0.920446
122920662	chr12:122920662:T:C	1.61284e-12	-2.77645e-10	-1.15712
122922504	chr12:122922504:C:T	1.57822e-12	-2.77645e-10	-1.17882
122922629	chr12:122922629:T:G	1.5528e-12	-2.77645e-10	-1.19506
122922963	chr12:122922963:TTTC:T	1.75591e-12	-2.77645e-10	-1.07213
122923276	chr12:122923276:G:A	1.9351e-12	-2.77645e-10	-0.974959
122923438	chr12:122923438:C:T	4.15084e-11	2.09078	-2.79482e-10
122923490	chr12:122923490:T:C	3.41932e-12	-2.77645e-10	-0.405677
122923494	chr12:122923494:T:G	4.52108e-12	-2.77645e-10	-0.126368
122923561	chr12:122923561:T:C	1.54011e-12	-2.77645e-10	-1.20326
122924350	chr12:122924350:G:A	1.5785e-12	-2.77645e-10	-1.17864
122924621	chr12:122924621:C:G	2.21681e-13	-1.93993	-1.2017
122924763	chr12:122924763:T:C	1.62295e-12	-2.77645e-10	-1.15088
122924899	chr12:122924899:C:T	1.49458e-12	-2.77645e-10	-1.23328
122924986	chr12:122924986:A:G	1.67944e-12	-2.77645e-10	-1.11666
122925621	chr12:122925621:G:A	2.70573e-12	-2.77645e-10	-0.639748
122927075	chr12:122927075:G:A	3.53361e-12	-0.372797	-2.79482e-10
122927155	chr12:122927155:T:C	2.10901e-12	-0.154938	-0.733962
122927355	chr12:122927355:A:G	2.70197e-11	2.73168	-1.07023
122927896	chr12:122927896:G:A	1.71807e-12	-2.77645e-10	-1.09392
122928764	chr12:122928764:C:T	2.17527e-13	-1.91594	-1.24461
122928931	chr12:122928931:G:A	1.58335e-12	-2.77645e-10	-1.17558
122929193	chr12:122929193:G:A	2.20616e-12	-2.77645e-10	-0.843864
122929782	chr12:122929782:A:G	2.30915e-12	-2.77645e-10	-0.798239
122929802	chr12:122929802:T:C	6.54458e-11	3.46618	-0.92008
122930766	chr12:122930766:CTT:C	1.55653e-12	-2.77645e-10	-1.19266
122931241	chr12:122931241:T:G	7.46392e-13	-1.92762	-2.79482e-10
122931801	chr12:122931801:A:G	2.54898e-10	4.94822	-1.04248
122931981	chr12:122931981:C:T	1.49409e-12	-2.77645e-10	-1.2336
122933006	chr12:122933006:T:G	1.47665e-12	-2.77645e-10	-1.24534
122933411	chr12:122933411:G:A	2.18226e-12	-2.77645e-10	-0.854759
122933508	chr12:122933508:C:T	7.00915e-13	-1.99049	-2.79482e-10
122933535	chr12:122933535:C:T	1.74485e-12	-2.77645e-10	-1.07845
122933543	chr12:122933543:G:A	1.47391e-12	-2.77645e-10	-1.2472
122933684	chr12:122933684:G:A	9.46498e-11	3.98693	-1.07186
122934309	chr12:122934309:A:C	5.36779e-12	-2.77645e-10	0.0452977
122934444	chr12:122934444:C:T	1.96902e-12	-2.77645e-10	-0.957582
122935567	chr12:122935567:T:C	1.47408e-12	-2.77645e-10	-1.24709
122935870	chr12:122935870:C:G	1.96885e-12	-2.77645e-10	-0.957668
122936370	chr12:122936370:G:A	1.47246e-12	-2.77645e-10	-1.24818
122936595	chr12:122936595:G:A	2.25996e-12	-2.77645e-10	-0.81977
122937091	chr12:122937091:C:T	3.87836e-12	-2.77645e-10	-0.279706
122937355	chr12:122937355:T:C	3.89929e-13	-1.62287	-0.95404
122937740	chr12:122937740:T:A	3.17709e-12	-2.77645e-10	-0.479154
122937815	chr12:122937815:TCCC:T	9.37454e-12	-2.77645e-10	0.602879
122938343	chr12:122938343:G:C	1.4713e-12	-2.77645e-10	-1.24897
122938603	chr12:122938603:T:C	1.49834e-12	-2.77645e-10	-1.23076
122938822	chr12:122938822:T:C	1.49109e-12	-2.77645e-10	-1.23561
122939524	chr12:122939524:A:G	6.13529e-13	-0.914403	-1.20924
122940033	chr12:122940033:C:T	1.49917e-12	-2.77645e-10	-1.23021
122940714	chr12:122940714:C:T	8.39615e-13	-1.80993	-2.79482e-10
122941410	chr12:122941410:G:A	1.9533e-12	-2.77645e-10	-0.9656
122941491	chr12:122941491:T:C	1.97744e-12	-2.77645e-10	-0.953316
122941818	chr12:122941818:G:A	8.61321e-13	-1.78441	-2.79482e-10
122942326	chr12:122942326:A:G	3.31483e-10	5.00136	-0.832908
122942410	chr12:122942410:C:A	1.48707e-12	-2.77645e-10	-1.23831
122942412	chr12:122942412:A:AT	6.43452e-12	-2.77645e-10	0.22656
122942416	chr12:122942416:CATT:C	6.04364e-12	-2.77645e-10	0.163889
122942417	chr12:122942417:A:C	1.60447e-12	-2.77645e-10	-1.16233
122942419	chr12:122942419:T:C	1.58934e-12	-2.77645e-10	-1.1718
122942421	chr12:122942421:CTACTGAAAATACAATTTTGTACTAAATTTTG:C	1.64287e-12	-2.77645e-10	-1.13867
122942544	chr12:122942544:G:A	1.60908e-11	-2.77645e-10	1.14313
122942560	chr12:122942560:G:A	1.54608e-12	-2.77645e-10	-1.1994
122942595	chr12:122942595:G:A	1.54676e-12	-2.77645e-10	-1.19896
122943026	chr12:122943026:A:G	2.06555e-13	-1.96337	-1.24894
122943373	chr12:122943373:C:T	2.95462e-13	-1.69584	-1.1585
122943404	chr12:122943404:C:T	8.66624e-12	0.914214	-0.389898
122943426	chr12:122943426:G:A	2.08291e-13	-1.97376	-1.23018
122943577	chr12:122943577:C:T	1.70858e-12	-2.77645e-10	-1.09946
122944149	chr12:122944149:G:A	2.34308e-11	-2.77645e-10	1.51893
122945121	chr12:122945121:C:A	3.58068e-13	-2.00257	-0.659583
122945150	chr12:122945150:T:C	4.01026e-13	-1.31857	-1.23027
122945431	chr12:122945431:G:C	9.27887e-12	0.592621	-2.79482e-10
122945535	chr12:122945535:C:T	3.82145e-10	5.51614	-1.20546
122945605	chr12:122945605:C:T	3.28369e-11	3.08178	-1.22534
122945930	chr12:122945930:A:G	1.94616e-12	-2.77645e-10	-0.969262
122946653	chr12:122946653:A:G	1.23233e-11	-2.77645e-10	0.876373
122946978	chr12:122946978:G:A	1.51541e-12	-2.77645e-10	-1.21943
122947894	chr12:122947894:A:G	4.96102e-13	-1.14127	-1.19482
122948110	chr12:122948110:T:A	1.96941e-12	-2.77645e-10	-0.957385
122948220	chr12:122948220:G:A	3.49981e-12	-2.77645e-10	-0.382411
122949083	chr12:122949083:C:A	4.13173e-12	-2.77645e-10	-0.216423
122949102	chr12:122949102:C:T	5.99397e-13	-1.02082	-1.12613
122949669	chr12:122949669:CAGG:C	3.89001e-12	-2.77645e-10	-0.276706
122949977	chr12:122949977:G:A	1.50992e-12	-0.6345	-0.588563
122950326	chr12:122950326:A:G	1.47267e-12	-2.77645e-10	-1.24804
122950701	chr12:122950701:G:A	2.02798e-13	-1.99627	-1.23439
122950893	chr12:122950893:G:A	2.62694e-12	-2.77645e-10	-0.6693
122952582	chr12:122952582:C:T	6.87863e-13	-2.00928	-2.79482e-10
122953800	chr12:122953800:G:A	5.28118e-13	-1.12845	-1.14511
122954370	chr12:122954370:A:G	4.18822e-12	0.837174	-1.04002
122954690	chr12:122954690:A:G	3.52834e-13	-1.43808	-1.23879
122954871	chr12:122954871:TTTTG:T	1.75343e-12	-2.77645e-10	-1.07354
122955119	chr12:122955119:T:C	1.78229e-12	-2.77645e-10	-1.05722
122955868	chr12:122955868:T:G	2.33615e-12	-2.77645e-10	-0.786613
122956065	chr12:122956065:A:G	4.88751e-13	-1.13554	-1.21548
122956624	chr12:122956624:A:G	1.42491e-10	4.34396	-1.0198
122956811	chr12:122956811:T:C	4.78097e-13	-1.1598	-1.21326
122957128	chr12:122957128:G:A	4.99378e-13	-1.1549	-1.17461
122957463	chr12:122957463:T:C	1.65081e-12	-2.77645e-10	-1.13385
122957925	chr12:122957925:C:T	5.34902e-13	-1.14645	-1.11434
122958276	chr12:122958276:A:G	1.07374e-11	0.738611	-2.79482e-10
122960599	chr12:122960599:TAAGGA:T	1.63545e-12	-2.77645e-10	-1.1432
122961249	chr12:122961249:G:A	2.51168e-12	-0.0461203	-0.668046
122961457	chr12:122961457:T:G	1.53038e-12	-2.77645e-10	-1.2096
122961549	chr12:122961549:G:A	4.49213e-12	-2.77645e-10	-0.13279
122963347	chr12:122963347:C:T	1.74947e-12	-2.77645e-10	-1.0758
122963381	chr12:122963381:T:C	3.29461e-12	0.667084	-1.10992
122963636	chr12:122963636:C:G	1.2111e-11	-2.77645e-10	0.858993
122964558	chr12:122964558:G:A	4.66377e-12	-2.77645e-10	-0.095295
122964664	chr12:122964664:G:A	7.39755e-13	-1.93655	-2.79482e-10
122964885	chr12:122964885:T:C	7.22164e-12	0.902162	-0.560198
122965511	chr12:122965511:T:C	1.47426e-12	-2.77645e-10	-1.24696
122965594	chr12:122965594:C:T	4.6711e-12	-2.77645e-10	-0.093723
122966311	chr12:122966311:C:G	1.52308e-12	-2.77645e-10	-1.21439
122966588	chr12:122966588:T:C	1.47696e-12	-2.77645e-10	-1.24513
122967413	chr12:122967413:G:A	1.63399e-12	-2.77645e-10	-1.1441
122967436	chr12:122967436:A:G	1.52627e-12	-2.77645e-10	-1.21229
122967637	chr12:122967637:C:T	1.47627e-12	-2.77645e-10	-1.2456
122967805	chr12:122967805:T:C	1.00949e-11	-2.77645e-10	0.676908
122967906	chr12:122967906:C:T	2.01759e-12	-2.77645e-10	-0.933215
122967980	chr12:122967980:T:C	6.93467e-13	-2.00117	-2.79482e-10
122968070	chr12:122968070:CA:C	1.51529e-12	-2.77645e-10	-1.21951
122968073	chr12:122968073:A:G	1.50396e-12	-2.77645e-10	-1.22702
122968219	chr12:122968219:G:A	1.48277e-12	-2.77645e-10	-1.2412
122968487	chr12:122968487:C:T	3.5862e-13	-1.8806	-0.780006
122969436	chr12:122969436:G:A	1.52352e-12	-2.77645e-10	-1.21409
122970009	chr12:122970009:T:C	1.48084e-12	-2.77645e-10	-1.24251
122971410	chr12:122971410:AAAAC:A	1.56878e-12	-2.77645e-10	-1.18482
122971600	chr12:122971600:T:C	1.48648e-12	-2.77645e-10	-1.23871
122972415	chr12:122972415:G:A	1.47839e-12	-2.77645e-10	-1.24416
122972557	chr12:122972557:C:A	5.17342e-12	-2.77645e-10	0.00841509
122972596	chr12:122972596:C:T	1.56749e-12	-1.18564	-2.79482e-10
122972940	chr12:122972940:T:C	1.47439e-12	-2.77645e-10	-1.24688
122973010	chr12:122973010:C:G	1.53328e-12	-2.77645e-10	-1.20771
122973072	chr12:122973072:C:T	8.70357e-12	1.63894	-1.11032
122974562	chr12:122974562:G:A	9.89847e-13	-1.64532	-2.79482e-10
122975750	chr12:122975750:TAGAG:T	9.19772e-13	-0.548596	-1.17015
122976132	chr12:122976132:A:G	5.11052e-12	-2.77645e-10	-0.00381811
122976415	chr12:122976415:T:C	1.55128e-11	2.1941	-1.08756
122976546	chr12:122976546:C:T	1.95904e-12	-2.77645e-10	-0.962662
122976561	chr12:122976561:C:G	5.09388e-12	-2.77645e-10	-0.00707866
122976570	chr12:122976570:G:A	3.20044e-13	-2.01022	-0.764197
122977715	chr12:122977715:G:A	1.53653e-12	-2.77645e-10	-1.20559
122978415	chr12:122978415:G:A	1.49095e-12	-2.77645e-10	-1.2357
122978495	chr12:122978495:C:G	1.47134e-12	-2.77645e-10	-1.24894
122979265	chr12:122979265:C:T	1.59139e-12	-2.77645e-10	-1.17051
122980731	chr12:122980731:C:T	1.54213e-12	-2.77645e-10	-1.20196
122980909	chr12:122980909:G:A	1.47265e-12	-2.77645e-10	-1.24806
122981330	chr12:122981330:C:T	2.03883e-13	-2.00227	-1.22306
122981407	chr12:122981407:ATGTGAGGGCCAGGCGCCGCAGGAGCCAGGAAGGG:A	1.61852e-12	-2.77645e-10	-1.15361
122981564	chr12:122981564:C:T	1.72965e-11	2.32114	-1.10576
122983999	chr12:122983999:T:C	8.87309e-12	0.547905	-2.79482e-10
122984186	chr12:122984186:T:C	1.71972e-12	-1.09296	-2.79482e-10
122984594	chr12:122984594:C:T	3.48228e-12	0.724259	-1.11169
122985066	chr12:122985066:T:C	1.65255e-12	-2.77645e-10	-1.1328
122985757	chr12:122985757:A:G	1.4815e-12	-2.77645e-10	-1.24207
122986547	chr12:122986547:G:A	0.000660595	19.8075	-1.13397
122986855	chr12:122986855:T:C	2.12217e-12	-2.77645e-10	-0.882677
122986953	chr12:122986953:G:T	1.51845e-12	-2.77645e-10	-1.21743
122987719	chr12:122987719:C:T	1.52385e-12	-2.77645e-10	-1.21388
122987925	chr12:122987925:G:A	7.70664e-13	-1.89562	-2.79482e-10
122988636	chr12:122988636:T:A	2.63579e-12	-2.77645e-10	-0.665934
122988707	chr12:122988707:T:C	5.26598e-06	14.5357	-0.694024
122989696	chr12:122989696:G:A	1.5134e-12	-2.77645e-10	-1.22076
122989982	chr12:122989982:G:A	7.43987e-13	-1.93085	-2.79482e-10
122990215	chr12:122990215:G:A	1.4924e-12	-2.77645e-10	-1.23473
122991552	chr12:122991552:C:G	1.50107e-12	-2.77645e-10	-1.22894
122992039	chr12:122992039:G:A	2.04126e-11	2.45665	-1.07561
122992244	chr12:122992244:G:A	9.04072e-12	0.56662	-2.79482e-10
122992764	chr12:122992764:T:C	6.73218e-06	14.6737	-0.586398
122993535	chr12:122993535:C:T	3.21818e-12	-2.77645e-10	-0.466301
122993999	chr12:122993999:C:T	2.26938e-12	-2.77645e-10	-0.815612
122994106	chr12:122994106:T:TA	2.08724e-13	-2.003	-1.19886
122994382	chr12:122994382:C:T	1.58717e-12	-2.77645e-10	-1.17317
122995076	chr12:122995076:G:A	1.49772e-12	-2.77645e-10	-1.23117
122995382	chr12:122995382:T:C	1.52294e-12	-2.77645e-10	-1.21448
122995487	chr12:122995487:G:A	2.46977e-12	-0.132906	-0.598089
122995691	chr12:122995691:G:C	1.61311e-12	-2.77645e-10	-1.15696
122995776	chr12:122995776:C:T	5.79893e-12	0.73593	-0.613375
122997518	chr12:122997518:G:A	1.48687e-12	-2.77645e-10	-1.23845
122997877	chr12:122997877:T:C	4.06521e-12	0.987157	-1.21981
122998256	chr12:122998256:C:T	1.48213e-12	-2.77645e-10	-1.24164
122998270	chr12:122998270:T:C	1.47925e-12	-2.77645e-10	-1.24358
122998417	chr12:122998417:T:G	2.33969e-13	-2.00549	-1.08219
122998519	chr12:122998519:C:G	6.9242e-12	-2.77645e-10	0.299904
122998879	chr12:122998879:G:A	2.30611e-11	2.6123	-1.10927
123000066	chr12:123000066:G:A	1.47149e-12	-2.77645e-10	-1.24884
123000100	chr12:123000100:C:T	9.05969e-13	-1.73387	-2.79482e-10
123000498	chr12:123000498:C:T	1.47634e-12	-2.77645e-10	-1.24555
123000646	chr12:123000646:G:A	3.35886e-12	-0.00919564	-0.41432
123001563	chr12:123001563:C:T	2.12217e-12	-2.77645e-10	-0.882677
123001735	chr12:123001735:A:T	2.35258e-11	2.6307	-1.10772
123002468	chr12:123002468:A:T	2.03098e-13	-2.00584	-1.22334
123002682	chr12:123002682:G:A	3.07739e-12	-2.77645e-10	-0.511037
123002973	chr12:123002973:C:A	1.47866e-12	-2.77645e-10	-1.24398
123003846	chr12:123003846:C:T	5.58895e-13	-1.9996	-0.217307
123003852	chr12:123003852:C:A	6.92116e-13	-2.00312	-2.79482e-10
123004361	chr12:123004361:G:A	9.78128e-12	0.645352	-2.79482e-10
123005580	chr12:123005580:C:T	8.23498e-13	-0.879974	-0.949338
123005661	chr12:123005661:C:T	3.36954e-11	-2.77645e-10	1.88224
123005925	chr12:123005925:C:T	1.47242e-12	-2.77645e-10	-1.24821
123005973	chr12:123005973:T:A	6.35711e-12	-2.77645e-10	0.214455
123007025	chr12:123007025:G:A	1.18573e-09	6.46247	-1.01947
123007236	chr12:123007236:C:T	2.16333e-13	-1.92321	-1.24285
123007565	chr12:123007565:C:T	6.7555e-13	-1.09271	-0.934641
123008208	chr12:123008208:C:T	1.48859e-12	-2.77645e-10	-1.23729
123008428	chr12:123008428:C:T	1.47865e-12	-2.77645e-10	-1.24399
123008576	chr12:123008576:A:G	1.41074e-07	11.4665	-1.24462
123009225	chr12:123009225:A:G	3.39354e-12	-0.413246	-2.79482e-10
123010733	chr12:123010733:G:C	2.02616e-13	-2.00373	-1.22782
123010742	chr12:123010742:C:A	3.4013e-12	0.757126	-1.16809
123011088	chr12:123011088:G:A	8.05138e-13	-1.85186	-2.79482e-10
123011181	chr12:123011181:T:C	5.32576e-12	-2.77645e-10	0.0374369
123012137	chr12:123012137:T:G	2.06475e-13	-2.00577	-1.20693
123012836	chr12:123012836:G:A	3.34469e-12	-2.77645e-10	-0.427745
123013249	chr12:123013249:G:C	1.48413e-12	-2.77645e-10	-1.24029
123013706	chr12:123013706:G:T	1.78078e-11	2.37186	-1.12734
123014674	chr12:123014674:C:T	7.72673e-12	0.409568	-2.79482e-10
123017425	chr12:123017425:T:C	2.5071e-11	2.67838	-1.09179
123018224	chr12:123018224:C:T	1.47269e-12	-2.77645e-10	-1.24803
123019252	chr12:123019252:G:A	1.51061e-12	-2.77645e-10	-1.22261
123019600	chr12:123019600:C:T	2.23168e-12	-0.832365	-2.79482e-10
123020295	chr12:123020295:A:G	1.3393e-12	-1.34297	-2.79482e-10
123021389	chr12:123021389:T:C	1.64047e-12	-2.77645e-10	-1.14014
123022299	chr12:123022299:C:T	1.98448e-12	-2.77645e-10	-0.94976
123022937	chr12:123022937:G:A	1.23754e-11	0.88059	-2.79482e-10
123023267	chr12:123023267:A:G	1.50609e-12	-2.77645e-10	-1.2256
123023376	chr12:123023376:G:A	1.70819e-12	-2.77645e-10	-1.09968
123023514	chr12:123023514:G:C	5.86331e-12	0.402605	-0.26901
123025756	chr12:123025756:A:G	5.19578e-12	-2.77645e-10	0.012729
123025776	chr12:123025776:T:G	1.64325e-12	-2.77645e-10	-1.13844
123026029	chr12:123026029:C:T	1.62564e-12	-2.77645e-10	-1.14922
123026472	chr12:123026472:T:A	2.01216e-13	-1.99433	-1.24417
123027236	chr12:123027236:T:C	1.47555e-12	-2.77645e-10	-1.24609
123028033	chr12:123028033:A:G	1.51065e-12	-2.77645e-10	-1.22258
123028367	chr12:123028367:C:A	1.50452e-12	-2.77645e-10	-1.22664
123028894	chr12:123028894:C:T	1.50247e-12	-2.77645e-10	-1.22801
123029362	chr12:123029362:G:A	4.78048e-12	-2.77645e-10	-0.0705773
123029720	chr12:123029720:G:A	1.47474e-12	-2.77645e-10	-1.24663
123030386	chr12:123030386:G:A	1.0824e-11	-2.77645e-10	0.74665
123030566	chr12:123030566:G:A	4.21375e-12	-2.77645e-10	-0.196765
123030625	chr12:123030625:G:A	1.50884e-12	-2.77645e-10	-1.22378
123030815	chr12:123030815:G:A	1.48667e-12	-2.77645e-10	-1.23858
123030963	chr12:123030963:C:T	1.49443e-12	-2.77645e-10	-1.23338
123031358	chr12:123031358:G:C	1.52093e-12	-2.77645e-10	-1.21579
123031770	chr12:123031770:G:A	5.02301e-12	0.664347	-0.685436
123032281	chr12:123032281:G:A	9.12117e-12	-2.77645e-10	0.575479
123032405	chr12:123032405:A:G	2.12903e-13	-1.93434	-1.2477
123032798	chr12:123032798:C:T	6.02437e-12	0.760347	-0.599652
123033242	chr12:123033242:A:T	1.62523e-12	-2.77645e-10	-1.14947
123033267	chr12:123033267:C:T	2.44339e-12	-0.437123	-0.304608
123033640	chr12:123033640:T:C	3.84667e-12	-2.77645e-10	-0.287911
123034061	chr12:123034061:G:A	3.83181e-12	-2.77645e-10	-0.29178
123034092	chr12:123034092:C:T	1.58569e-12	-2.77645e-10	-1.1741
123034319	chr12:123034319:T:C	2.22817e-05	15.5322	-0.24807
123034565	chr12:123034565:G:A	2.7599e-12	-0.619923	-2.79482e-10
123034625	chr12:123034625:G:C	2.12336e-12	-0.882119	-2.79482e-10
123035000	chr12:123035000:A:T	6.9692e-12	0.306382	-2.79482e-10
123035524	chr12:123035524:C:T	1.96138e-11	2.49952	-1.1584
123035678	chr12:123035678:C:A	1.47903e-12	-2.77645e-10	-1.24373
123036159	chr12:123036159:C:G	2.11733e-13	-1.94865	-1.2389
123036845	chr12:123036845:AG:A	3.25845e-12	-2.77645e-10	-0.453867
123037320	chr12:123037320:G:A	1.58017e-12	-1.17758	-2.79482e-10
123037356	chr12:123037356:T:C	1.67152e-12	-2.77645e-10	-1.12139
123037603	chr12:123037603:C:G	2.47959e-06	13.9953	-0.906841
123037782	chr12:123037782:T:C	2.02543e-13	-2.0019	-1.23002
123037976	chr12:123037976:C:T	2.41496e-12	-0.447752	-0.305682
123038339	chr12:123038339:G:A	7.2136e-12	0.34085	-2.79482e-10
123038377	chr12:123038377:G:A	1.339e-12	-1.34319	-2.79482e-10
123038384	chr12:123038384:C:T	8.64666e-12	0.522055	-2.79482e-10
123038432	chr12:123038432:T:C	6.86462e-11	-2.77645e-10	2.59385
123038498	chr12:123038498:T:C	1.52774e-12	-2.77645e-10	-1.21133
123039444	chr12:123039444:A:G	6.88717e-13	-2.00804	-2.79482e-10
123039658	chr12:123039658:C:T	1.52136e-12	-2.77645e-10	-1.21551
123039685	chr12:123039685:C:T	2.70215e-12	-0.64107	-2.79482e-10
123040055	chr12:123040055:G:A	1.49079e-12	-2.77645e-10	-1.23581
123041232	chr12:123041232:T:C	5.80828e-12	-2.77645e-10	0.124166
123042526	chr12:123042526:T:G	1.73406e-12	-2.77645e-10	-1.08465
123044509	chr12:123044509:A:G	3.12138e-11	2.93139	-1.12565
123044604	chr12:123044604:A:G	1.5158e-12	-2.77645e-10	-1.21917
123046277	chr12:123046277:A:AC	1.50681e-12	-2.77645e-10	-1.22513
123046984	chr12:123046984:C:T	1.48424e-12	-2.77645e-10	-1.24021
123047595	chr12:123047595:T:C	1.76999e-12	-1.06414	-2.79482e-10
123047960	chr12:123047960:A:G	2.1157e-12	-2.77645e-10	-0.88573
123048036	chr12:123048036:T:C	4.45848e-12	-2.77645e-10	-0.140311
123048692	chr12:123048692:G:A	4.88149e-05	17.1665	-1.09804
123049607	chr12:123049607:G:A	1.52209e-12	-2.77645e-10	-1.21504
123050115	chr12:123050115:A:G	1.23934e-11	-2.77645e-10	0.882046
123050884	chr12:123050884:G:T	1.47495e-12	-2.77645e-10	-1.24649
123051125	chr12:123051125:G:A	2.05149e-13	-1.97638	-1.24276
123051611	chr12:123051611:C:A	1.48992e-12	-2.77645e-10	-1.2364
123052063	chr12:123052063:C:T	1.62592e-12	-2.77645e-10	-1.14905
123052171	chr12:123052171:C:A	3.1224e-12	-2.77645e-10	-0.496515
123053047	chr12:123053047:G:A	1.49396e-12	-2.77645e-10	-1.23369
123053603	chr12:123053603:T:G	3.6147e-12	-2.77645e-10	-0.350109
123053640	chr12:123053640:TCAC:T	1.47137e-12	-2.77645e-10	-1.24893
123054806	chr12:123054806:G:A	1.29868e-11	-2.77645e-10	0.928816
123055054	chr12:123055054:C:T	2.1409e-13	-1.94006	-1.23641
123055408	chr12:123055408:T:C	2.82932e-12	0.584581	-1.17966
123055475	chr12:123055475:G:A	2.93506e-12	0.626539	-1.18493
123055580	chr12:123055580:G:A	1.47928e-12	-2.77645e-10	-1.24356
123055828	chr12:123055828:C:T	2.62385e-12	-2.77645e-10	-0.670474
123056209	chr12:123056209:G:A	2.04235e-12	-0.921015	-2.79482e-10
123057059	chr12:123057059:C:T	3.40811e-11	3.05807	-1.16445
123057124	chr12:123057124:C:T	2.67303e-12	-2.77645e-10	-0.651906
123057170	chr12:123057170:T:A	1.91868e-12	-0.983483	-2.79482e-10
123057945	chr12:123057945:T:C	3.15714e-12	0.694268	-1.17972
123057958	chr12:123057958:C:T	2.15203e-12	-2.77645e-10	-0.868705
123058117	chr12:123058117:C:T	3.53593e-12	-2.77645e-10	-0.372142
123059100	chr12:123059100:A:G	1.49663e-12	-2.77645e-10	-1.23191
123060331	chr12:123060331:A:G	2.72091e-11	2.91516	-1.24673
123060486	chr12:123060486:G:A	3.54478e-12	-2.77645e-10	-0.369643
123061162	chr12:123061162:G:T	1.47184e-12	-2.77645e-10	-1.2486
123061272	chr12:123061272:A:C	1.14718e-11	-2.77645e-10	0.80477
123061287	chr12:123061287:C:T	7.81238e-13	-1.88199	-2.79482e-10
123062245	chr12:123062245:G:A	1.79765e-12	-2.77645e-10	-1.04864
123062326	chr12:123062326:GA:G	1.52469e-12	-2.77645e-10	-1.21333
123062837	chr12:123062837:A:C	2.28082e-12	-2.77645e-10	-0.810585
123063619	chr12:123063619:G:A	1.59148e-12	-2.77645e-10	-1.17045
123063756	chr12:123063756:A:T	1.81919e-12	-2.77645e-10	-1.03673
123064167	chr12:123064167:G:A	1.47324e-12	-2.77645e-10	-1.24765
123064261	chr12:123064261:G:A	2.01901e-12	-2.77645e-10	-0.932509
123064635	chr12:123064635:C:G	1.48128e-12	-2.77645e-10	-1.24221
123066266	chr12:123066266:A:G	8.1945e-08	10.5598	-0.881078
123066409	chr12:123066409:A:G	2.3848e-12	-2.77645e-10	-0.766003
123066415	chr12:123066415:T:C	2.7387e-12	-0.482173	-0.145462
123066481	chr12:123066481:G:A	8.74879e-12	0.533797	-2.79482e-10
123066799	chr12:123066799:C:T	3.1225e-13	-2.00176	-0.79731
123068331	chr12:123068331:G:A	8.74168e-13	-1.7696	-2.79482e-10
123069535	chr12:123069535:T:C	9.04975e-13	-2.011	0.276039
123069639	chr12:123069639:C:T	2.96454e-12	0.657682	-1.20608
123070057	chr12:123070057:C:A	1.5111e-12	-2.77645e-10	-1.22228
123070148	chr12:123070148:T:C	1.33111e-12	-1.3491	-2.79482e-10
123070569	chr12:123070569:C:T	1.42195e-11	1.01949	-2.79482e-10
123071204	chr12:123071204:G:A	1.48203e-12	-2.77645e-10	-1.24171
123071417	chr12:123071417:G:A	1.82668e-12	-2.77645e-10	-1.03262
123071745	chr12:123071745:A:G	1.49965e-12	-2.77645e-10	-1.22989
123071839	chr12:123071839:CA:C	1.08264e-05	15.3811	-0.818677
123072038	chr12:123072038:T:C	1.68244e-12	-2.77645e-10	-1.11488
123072642	chr12:123072642:C:T	1.68157e-12	-2.77645e-10	-1.11539
123072728	chr12:123072728:G:A	1.49469e-12	-2.77645e-10	-1.2332
123073736	chr12:123073736:G:A	1.01579e-11	0.68313	-2.79482e-10
123074096	chr12:123074096:G:A	1.43572e-11	-2.77645e-10	1.02913
123074158	chr12:123074158:C:T	3.10051e-08	9.80973	-1.10294
123074499	chr12:123074499:T:C	1.54885e-12	-2.77645e-10	-1.1976
123075166	chr12:123075166:T:TTGTGTATGTGCACA	2.48602e-13	-1.80259	-1.22444
123075809	chr12:123075809:C:T	3.89227e-12	-2.77645e-10	-0.276125
123076693	chr12:123076693:A:G	1.60541e-12	-2.77645e-10	-1.16174
123076701	chr12:123076701:A:G	7.65638e-13	-1.90216	-2.79482e-10
123077076	chr12:123077076:G:A	1.61851e-12	-2.77645e-10	-1.15361
123077091	chr12:123077091:C:T	1.10383e-12	-0.400182	-1.13615
123078682	chr12:123078682:T:C	2.09694e-12	-2.77645e-10	-0.89464
123078936	chr12:123078936:G:A	1.79024e-12	-2.77645e-10	-1.05277
123079242	chr12:123079242:C:T	1.79118e-12	-2.77645e-10	-1.05224
123080742	chr12:123080742:C:T	1.93467e-12	-2.77645e-10	-0.975181
123081017	chr12:123081017:T:C	1.60992e-12	-2.77645e-10	-1.15894
123081105	chr12:123081105:G:A	4.46859e-11	2.16454	-2.79482e-10
123081178	chr12:123081178:TCTGTC:T	2.05877e-13	-1.96664	-1.24895
123082625	chr12:123082625:G:A	1.4746e-12	-2.77645e-10	-1.24673
123083463	chr12:123083463:G:T	1.48312e-12	-2.77645e-10	-1.24097
123083639	chr12:123083639:T:C	9.22488e-12	0.586786	-2.79482e-10
123084341	chr12:123084341:A:G	1.59737e-12	-2.77645e-10	-1.16676
123084444	chr12:123084444:C:T	1.58761e-12	-2.77645e-10	-1.17289
123085229	chr12:123085229:G:A	3.74826e-12	-2.77645e-10	-0.313825
123085572	chr12:123085572:T:C	1.61657e-12	-2.77645e-10	-1.15481
123085801	chr12:123085801:A:C	1.5729e-12	-2.77645e-10	-1.1822
123085908	chr12:123085908:T:C	1.60908e-12	-2.77645e-10	-1.15946
123085987	chr12:123085987:C:T	8.0057e-13	-1.85755	-2.79482e-10
123086549	chr12:123086549:C:T	1.46286e-12	-1.25472	-2.79482e-10
123086595	chr12:123086595:C:T	1.48788e-12	-2.77645e-10	-1.23777
123086611	chr12:123086611:G:A	1.87435e-12	-2.77645e-10	-1.00686
123087573	chr12:123087573:C:T	1.57841e-12	-2.77645e-10	-1.1787
123087649	chr12:123087649:C:T	1.56805e-12	-2.77645e-10	-1.18529
123087818	chr12:123087818:T:C	1.75641e-12	-2.77645e-10	-1.07185
123088247	chr12:123088247:A:G	2.55689e-13	-1.9236	-1.07531
123088320	chr12:123088320:C:T	1.47138e-12	-2.77645e-10	-1.24892
123088483	chr12:123088483:G:A	2.03789e-12	-0.923206	-2.79482e-10
123088909	chr12:123088909:C:T	1.85012e-12	-2.77645e-10	-1.01987
123090213	chr12:123090213:T:C	1.64144e-12	-2.77645e-10	-1.13955
123090291	chr12:123090291:G:A	1.57418e-12	-2.77645e-10	-1.18138
123091337	chr12:123091337:A:C	2.20868e-12	-0.842724	-2.79482e-10
123091711	chr12:123091711:A:T	1.57082e-12	-2.77645e-10	-1.18352
123092281	chr12:123092281:C:T	3.47435e-12	-2.77645e-10	-0.389711
123093341	chr12:123093341:T:G	1.7452e-12	-2.77645e-10	-1.07825
123093476	chr12:123093476:A:ACG	1.53793e-12	-2.77645e-10	-1.20468
123093745	chr12:123093745:G:A	1.54614e-12	-2.77645e-10	-1.19936
123094072	chr12:123094072:G:A	1.74229e-12	-2.77645e-10	-1.07992
123094491	chr12:123094491:G:A	1.55957e-12	-2.77645e-10	-1.19071
123094615	chr12:123094615:C:T	1.55279e-12	-2.77645e-10	-1.19506
123094921	chr12:123094921:T:C	1.59862e-12	-2.77645e-10	-1.16598
123094989	chr12:123094989:G:A	1.48575e-12	-2.77645e-10	-1.2392
123095126	chr12:123095126:C:T	3.46582e-12	-2.77645e-10	-0.392169
123096077	chr12:123096077:T:G	1.55608e-12	-2.77645e-10	-1.19295
123096110	chr12:123096110:C:T	1.96551e-12	-0.361433	-0.597932
123097398	chr12:123097398:A:G	1.47137e-12	-2.77645e-10	-1.24892
123098470	chr12:123098470:T:C	1.49673e-12	-2.77645e-10	-1.23183
123098775	chr12:123098775:T:C	1.67677e-12	-2.77645e-10	-1.11825
123099486	chr12:123099486:C:A	8.49331e-12	0.504161	-2.79482e-10
123100194	chr12:123100194:T:C	2.13561e-12	-0.421389	-0.454976
123100544	chr12:123100544:T:A	1.50938e-12	-2.77645e-10	-1.22342
123100618	chr12:123100618:T:A	9.1846e-13	-1.72018	-2.79482e-10
123101158	chr12:123101158:C:T	1.35518e-12	-1.33118	-2.79482e-10
123101392	chr12:123101392:C:T	1.50368e-12	-2.77645e-10	-1.2272
123101546	chr12:123101546:A:G	3.38469e-12	-2.77645e-10	-0.415856
123102235	chr12:123102235:G:A	1.11589e-12	-1.52547	-2.79482e-10
123102508	chr12:123102508:C:G	2.43303e-12	-2.77645e-10	-0.745982
123103167	chr12:123103167:A:G	1.55573e-12	-1.19317	-2.79482e-10
123103973	chr12:123103973:G:A	1.99256e-12	-2.77645e-10	-0.9457
123104199	chr12:123104199:G:A	3.42913e-12	-2.77645e-10	-0.402812
123104270	chr12:123104270:C:T	1.89112e-12	-2.77645e-10	-0.997948
123104718	chr12:123104718:A:G	1.66805e-12	-2.77645e-10	-1.12346
123104746	chr12:123104746:C:T	1.68487e-12	-0.998308	-0.115122
123105003	chr12:123105003:A:T	1.504e-12	-2.77645e-10	-1.22699
123105362	chr12:123105362:G:A	1.02288e-11	0.690088	-2.79482e-10
123105618	chr12:123105618:T:C	2.81954e-06	14.1932	-0.976216
123105985	chr12:123105985:C:G	1.84656e-12	-2.77645e-10	-1.0218
123106407	chr12:123106407:CT:C	1.81857e-12	-2.77645e-10	-1.03707
123106411	chr12:123106411:A:C	1.8517e-12	-2.77645e-10	-1.01901
123106774	chr12:123106774:G:A	1.01535e-11	0.682696	-2.79482e-10
123107056	chr12:123107056:C:T	1.51186e-12	-2.77645e-10	-1.22178
123107124	chr12:123107124:G:C	1.27296e-11	0.908811	-2.79482e-10
123107234	chr12:123107234:C:T	2.14305e-12	-0.87289	-2.79482e-10
123108835	chr12:123108835:C:T	0.0105631	22.6882	-1.24263
123108938	chr12:123108938:T:A	1.72938e-05	16.1047	-1.07398
123109260	chr12:123109260:G:GA	2.30298e-12	-0.800915	-2.79482e-10
123109429	chr12:123109429:G:A	7.34056e-12	0.358296	-2.79482e-10
123109794	chr12:123109794:C:T	1.54691e-12	-2.77645e-10	-1.19886
123109855	chr12:123109855:G:C	4.59587e-12	0.663501	-0.773462
123110146	chr12:123110146:A:G	2.79919e-13	-1.69934	-1.20904
123110517	chr12:123110517:G:A	1.57556e-12	-0.00970016	-1.17081
123110598	chr12:123110598:G:A	1.51302e-12	-2.77645e-10	-1.22101
123110616	chr12:123110616:G:A	2.94825e-11	2.88476	-1.13608
123111202	chr12:123111202:C:A	3.28414e-12	0.699516	-1.14553
123111208	chr12:123111208:C:T	2.18044e-13	-1.90948	-1.24869
123112692	chr12:123112692:C:T	4.22078e-12	-0.375734	0.180636
123112728	chr12:123112728:C:T	1.34899e-12	-1.33577	-2.79482e-10
123112759	chr12:123112759:T:C	1.6286e-12	-2.77645e-10	-1.1474
123113330	chr12:123113330:C:T	1.47204e-12	-2.77645e-10	-1.24847
123115178	chr12:123115178:T:C	2.95788e-13	-1.65599	-1.19724
123115733	chr12:123115733:AC:A	2.91271e-12	0.579495	-1.14553
123115878	chr12:123115878:T:C	1.49852e-12	-2.77645e-10	-1.23064
123115924	chr12:123115924:G:A	1.47611e-12	-2.77645e-10	-1.24571
123116038	chr12:123116038:C:T	2.1782e-13	-1.91026	-1.24895
123116317	chr12:123116317:T:G	1.51226e-12	-1.22151	-2.79482e-10
123116486	chr12:123116486:C:T	5.43114e-13	-1.90755	-0.338005
123117089	chr12:123117089:A:G	1.67501e-12	-2.77645e-10	-1.1193
123117160	chr12:123117160:C:T	1.47735e-12	-2.77645e-10	-1.24487
123118250	chr12:123118250:T:C	3.44108e-12	-2.77645e-10	-0.399333
123119074	chr12:123119074:T:C	1.63426e-12	-2.77645e-10	-1.14393
123119077	chr12:123119077:T:G	3.02305e-13	-1.62821	-1.20322
123119506	chr12:123119506:C:T	3.7507e-07	12.1176	-0.917814
123119653	chr12:123119653:T:C	2.64946e-13	-1.76312	-1.20022
123121044	chr12:123121044:G:A	1.47172e-12	-2.77645e-10	-1.24869
123121343	chr12:123121343:G:C	8.03858e-13	-1.85345	-2.79482e-10
123121476	chr12:123121476:T:C	1.11579e-11	0.777027	-2.79482e-10
123122012	chr12:123122012:G:A	1.53964e-12	-2.77645e-10	-1.20357
123122192	chr12:123122192:G:A	4.71508e-11	3.2804	-1.06216
123124085	chr12:123124085:C:T	2.20906e-13	-1.89786	-1.24728
123124123	chr12:123124123:G:A	1.52116e-12	-2.77645e-10	-1.21565
123124331	chr12:123124331:C:T	8.41857e-12	0.495322	-2.79482e-10
123124928	chr12:123124928:A:G	1.47572e-12	-2.77645e-10	-1.24597
123125414	chr12:123125414:T:C	2.84689e-13	-1.65195	-1.23952
123125570	chr12:123125570:C:T	8.45257e-12	-2.77645e-10	0.499352
123126206	chr12:123126206:T:C	1.90918e-12	-0.988443	-2.79482e-10
123126442	chr12:123126442:C:T	6.86692e-13	-2.01099	-2.79482e-10
123126701	chr12:123126701:A:G	3.27522e-13	-1.55386	-1.19746
123127632	chr12:123127632:C:T	2.43975e-13	-1.87171	-1.1741
123127724	chr12:123127724:C:T	1.49147e-12	-2.77645e-10	-1.23536
123127905	chr12:123127905:A:G	6.23672e-12	0.195336	-2.79482e-10
123128726	chr12:123128726:T:C	1.42496e-11	2.23358	-1.21197
123129018	chr12:123129018:A:C	6.97058e-05	17.526	-1.10137
123129362	chr12:123129362:A:T	3.30255e-13	-1.93073	-0.812281
123129607	chr12:123129607:A:G	7.14172e-13	-1.97175	-2.79482e-10
123129933	chr12:123129933:C:G	1.55699e-12	-2.77645e-10	-1.19236
123130044	chr12:123130044:C:T	5.49444e-12	-2.77645e-10	0.0686185
123130266	chr12:123130266:G:C	1.19979e-05	15.1976	-0.532502
123130285	chr12:123130285:G:A	6.47521e-12	0.539407	-0.306544
123130305	chr12:123130305:C:T	1.50665e-12	-2.77645e-10	-1.22523
123131967	chr12:123131967:A:G	1.1158e-05	15.0689	-0.476314
123132314	chr12:123132314:G:A	3.05548e-10	5.15883	-1.07184
123133815	chr12:123133815:G:C	4.17146e-05	15.9112	-2.79482e-10
123133885	chr12:123133885:T:C	1.65018e-12	-2.77645e-10	-1.13424
123133997	chr12:123133997:G:T	1.53751e-05	15.4503	-0.537184
123134056	chr12:123134056:C:T	1.00148e-05	15.2933	-0.808848
123134395	chr12:123134395:T:C	0.000218539	18.7262	-1.15884
123134539	chr12:123134539:C:G	7.39778e-13	-1.93652	-2.79482e-10
123134815	chr12:123134815:T:C	2.20084e-11	1.45631	-2.79482e-10
123135101	chr12:123135101:G:A	7.40341e-12	0.366823	-2.79482e-10
123135260	chr12:123135260:C:T	5.18411e-12	-2.77645e-10	0.0104807
123135291	chr12:123135291:G:A	5.0106e-06	14.9428	-1.15085
123135309	chr12:123135309:T:A	5.44335e-06	15.0228	-1.14806
123135697	chr12:123135697:C:T	2.0281e-12	-0.928021	-2.79482e-10
123136346	chr12:123136346:C:A	2.17324e-12	-0.858901	-2.79482e-10
123136354	chr12:123136354:A:G	5.23669e-12	-2.77645e-10	0.0205709
123136415	chr12:123136415:G:A	1.54629e-12	-2.77645e-10	-1.19926
123136676	chr12:123136676:T:C	1.48139e-12	-2.77645e-10	-1.24214
123136901	chr12:123136901:T:A	1.81844e-12	-1.03714	-2.79482e-10
123137662	chr12:123137662:A:G	6.89937e-06	15.2508	-1.13896
123137765	chr12:123137765:T:C	1.84551e-11	1.28022	-2.79482e-10
123137948	chr12:123137948:G:C	8.04883e-13	-1.85218	-2.79482e-10
123138139	chr12:123138139:C:T	4.91366e-12	-0.0431	-2.79482e-10
123138627	chr12:123138627:C:T	5.89622e-06	15.0929	-1.13823
123139216	chr12:123139216:G:A	3.09779e-13	-1.95829	-0.84872
123139462	chr12:123139462:C:T	2.39362e-11	1.54027	-2.79482e-10
123139786	chr12:123139786:GC:G	2.16474e-12	-0.862816	-2.79482e-10
123142118	chr12:123142118:C:T	1.60877e-11	-2.77645e-10	1.14294
123142594	chr12:123142594:G:A	2.70503e-12	-2.77645e-10	-0.640005
123142769	chr12:123142769:G:A	1.53326e-12	-2.77645e-10	-1.20773
123142944	chr12:123142944:T:A	4.35193e-12	-0.164498	-2.79482e-10
123143358	chr12:123143358:T:C	8.95043e-12	0.556583	-2.79482e-10
123143425	chr12:123143425:G:C	1.19289e-12	-1.45874	-2.79482e-10
123143923	chr12:123143923:G:T	1.61174e-12	-2.77645e-10	-1.15781
123144724	chr12:123144724:C:T	2.155e-12	-2.77645e-10	-0.867326
123146292	chr12:123146292:C:T	7.1677e-13	-1.96812	-2.79482e-10
123147442	chr12:123147442:G:A	3.65543e-13	-1.78535	-0.85614
123147604	chr12:123147604:T:C	1.47462e-12	-2.77645e-10	-1.24672
123147717	chr12:123147717:G:A	3.55778e-13	-1.88912	-0.779445
123147729	chr12:123147729:G:A	6.34761e-06	15.1113	-1.08283
123147820	chr12:123147820:C:G	6.46813e-12	0.521554	-0.289785
123148383	chr12:123148383:G:A	4.64204e-09	8.04263	-1.23484
123148745	chr12:123148745:G:A	4.8375e-12	-2.77645e-10	-0.05872
123148835	chr12:123148835:T:C	5.0606e-11	3.31874	-1.02979
123149275	chr12:123149275:C:T	2.29262e-12	-2.77645e-10	-0.805424
123149575	chr12:123149575:A:G	5.49563e-06	14.9983	-1.11394
123150263	chr12:123150263:C:A	1.52927e-12	-2.77645e-10	-1.21033
123150549	chr12:123150549:C:T	8.62658e-07	12.7348	-0.70215
123150767	chr12:123150767:C:G	3.88257e-12	-0.27862	-2.79482e-10
123152294	chr12:123152294:A:G	4.20897e-05	16.0049	-0.0847182
123153084	chr12:123153084:TCTC:T	1.62004e-12	-2.77645e-10	-1.15267
123153151	chr12:123153151:A:C	2.22742e-12	-0.834274	-2.79482e-10
123153290	chr12:123153290:T:C	6.03845e-12	1.35876	-1.19573
123153523	chr12:123153523:A:T	3.6273e-05	16.0959	-0.324386
123154033	chr12:123154033:T:A	5.50231e-05	16.4069	-0.218733
123154383	chr12:123154383:G:A	5.80347e-05	16.5072	-0.265741
123154636	chr12:123154636:C:T	3.00745e-12	-0.534027	-2.79482e-10
123155214	chr12:123155214:TAAATA:T	2.08009e-07	10.8338	-0.223631
123155814	chr12:123155814:C:T	1.72838e-12	-2.77645e-10	-1.08794
123156117	chr12:123156117:C:A	5.18063e-05	16.4886	-0.360666
123156323	chr12:123156323:T:G	7.09225e-13	-1.9787	-2.79482e-10
123156653	chr12:123156653:C:T	5.37022e-11	3.33118	-0.982846
123157352	chr12:123157352:A:G	6.8862e-13	-2.00818	-2.79482e-10
123157991	chr12:123157991:T:A	2.99124e-05	15.9164	-0.337739
123158193	chr12:123158193:T:C	4.91454e-12	0.808703	-0.851624
123158408	chr12:123158408:C:G	4.76815e-05	16.3614	-0.316492
123158810	chr12:123158810:T:C	2.22202e-12	-2.77645e-10	-0.8367
123158873	chr12:123158873:T:C	5.62164e-05	16.4327	-0.223148
123158906	chr12:123158906:C:A	5.64867e-12	1.2811	-1.1848
123159142	chr12:123159142:T:C	4.08487e-05	16.1538	-0.263518
123159182	chr12:123159182:A:G	0.000260823	18.9901	-1.24588
123159448	chr12:123159448:C:T	5.02764e-12	-2.77645e-10	-0.0201684
123159454	chr12:123159454:C:T	3.95648e-12	-0.259765	-2.79482e-10
123159496	chr12:123159496:T:C	6.28567e-12	0.520788	-0.317635
123159509	chr12:123159509:C:A	3.37246e-05	15.9919	-0.293323
123159873	chr12:123159873:T:A	5.52765e-07	12.3123	-0.724741
123160261	chr12:123160261:C:T	4.3576e-12	1.02292	-1.18612
123160776	chr12:123160776:T:C	3.99654e-13	-1.88057	-0.671705
123161256	chr12:123161256:G:A	4.01689e-05	16.1666	-0.29312
123161284	chr12:123161284:G:T	2.16031e-10	-2.77645e-10	3.7403
123163031	chr12:123163031:A:C	1.51983e-12	-2.77645e-10	-1.21652
123163178	chr12:123163178:G:C	5.05931e-05	16.3256	-0.221388
123163485	chr12:123163485:C:T	5.56003e-11	3.38057	-0.997497
123163592	chr12:123163592:G:GC	0.00398501	21.6355	-1.16481
123164334	chr12:123164334:C:T	4.58745e-05	16.293	-0.286744
123164344	chr12:123164344:AC:A	1.5027e-12	-2.77645e-10	-1.22786
123164420	chr12:123164420:T:C	1.49869e-12	-2.77645e-10	-1.23053
123164939	chr12:123164939:A:G	2.64602e-06	14.3732	-1.21979
123165788	chr12:123165788:C:T	1.5535e-08	9.09858	-1.08284
123166167	chr12:123166167:A:G	4.72707e-05	16.3539	-0.317616
123166471	chr12:123166471:T:C	4.35813e-05	16.2927	-0.33771
123166615	chr12:123166615:A:G	3.75016e-05	16.1989	-0.394148
123167191	chr12:123167191:G:A	2.61395e-09	6.2335	-2.79482e-10
123167419	chr12:123167419:G:C	5.2155e-05	16.4636	-0.329029
123167514	chr12:123167514:C:G	1.5135e-12	-2.77645e-10	-1.2207
123168182	chr12:123168182:C:A	4.89669e-12	1.12023	-1.16679
123168301	chr12:123168301:G:A	7.0913e-13	-1.97883	-2.79482e-10
123168490	chr12:123168490:T:C	6.86981e-13	-2.01057	-2.79482e-10
123168709	chr12:123168709:CCCT:C	5.22548e-11	3.15388	-0.832866
123169009	chr12:123169009:C:T	0.000510686	18.8807	-0.464534
123169833	chr12:123169833:G:A	9.31786e-11	4.02168	-1.12228
123169834	chr12:123169834:C:A	9.85759e-11	4.06952	-1.11381
123169951	chr12:123169951:G:A	3.97585e-13	-1.91557	-0.641897
123170046	chr12:123170046:T:C	2.41972e-12	-2.77645e-10	-0.751468
123170124	chr12:123170124:C:T	2.15237e-12	-2.77645e-10	-0.868547
123170171	chr12:123170171:C:T	1.53068e-12	-2.77645e-10	-1.20941
123170265	chr12:123170265:T:C	0.00121078	19.0999	0.179484
123170910	chr12:123170910:C:T	0.00102427	18.872	0.240114
123170920	chr12:123170920:T:G	0.0010489	18.9405	0.195419
123170934	chr12:123170934:A:C	0.000896009	18.7434	0.234929
123171351	chr12:123171351:G:A	6.11327e-12	0.175344	-2.79482e-10
123171986	chr12:123171986:C:T	2.01305e-08	8.26428	0.0105901
123171997	chr12:123171997:G:A	2.46415e-12	-0.252591	-0.480679
123172017	chr12:123172017:C:A	5.60737e-12	1.18362	-1.09465
123172178	chr12:123172178:G:T	0.00104794	18.8766	0.258363
123172535	chr12:123172535:G:A	5.79692e-12	-2.77645e-10	0.122209
123172558	chr12:123172558:C:G	1.1389e-12	-1.50505	-2.79482e-10
123172578	chr12:123172578:C:T	1.03868e-11	-2.77645e-10	0.705418
123172791	chr12:123172791:T:C	0.00126002	19.1051	0.214195
123173600	chr12:123173600:T:TC	4.34936e-13	-1.9355	-0.532173
123173711	chr12:123173711:A:G	0.00439787	21.7065	-1.13721
123173841	chr12:123173841:A:T	0.00123882	19.0662	0.236078
123174466	chr12:123174466:G:A	1.52467e-12	-2.77645e-10	-1.21334
123174833	chr12:123174833:G:C	6.30073e-13	-1.62651	-0.470527
123175553	chr12:123175553:T:C	1.40964e-12	-0.860078	-0.431704
123175629	chr12:123175629:A:G	1.63428e-12	-2.77645e-10	-1.14392
123175637	chr12:123175637:C:T	1.90441e-12	-2.77645e-10	-0.990948
123176011	chr12:123176011:A:G	5.14956e-12	-2.77645e-10	0.00379227
123176169	chr12:123176169:T:G	0.00518534	21.8396	-1.10561
123176170	chr12:123176170:T:C	0.00499599	21.8156	-1.11881
123176174	chr12:123176174:A:T	0.00112514	19.0454	0.160693
123177217	chr12:123177217:T:C	4.52574e-12	1.011	-1.13634
123177557	chr12:123177557:CA:C	1.47929e-12	-2.77645e-10	-1.24355
123177860	chr12:123177860:A:AC	7.57119e-07	12.1466	-0.244435
123178076	chr12:123178076:C:T	1.65262e-12	-2.77645e-10	-1.13276
123178127	chr12:123178127:A:G	1.37064e-12	-0.684892	-0.634947
123178804	chr12:123178804:G:A	0.00115185	19.0901	0.139452
123179113	chr12:123179113:G:A	0.00104597	18.9091	0.22395
123179161	chr12:123179161:C:T	1.60278e-12	-2.77645e-10	-1.16338
123179297	chr12:123179297:G:A	3.35591e-12	-0.424397	-2.79482e-10
123179658	chr12:123179658:C:T	0.000810382	18.5718	0.306075
123179891	chr12:123179891:A:C	2.31322e-12	-0.796479	-2.79482e-10
123180566	chr12:123180566:G:C	3.51111e-07	11.5469	-0.413131
123180709	chr12:123180709:C:T	0.000931143	18.7365	0.280329
123180724	chr12:123180724:T:C	7.45172e-13	-1.92926	-2.79482e-10
123180742	chr12:123180742:G:A	2.33898e-12	-0.785402	-2.79482e-10
123181148	chr12:123181148:A:G	0.00123602	18.9544	0.345604
123181528	chr12:123181528:G:A	1.64402e-10	4.0691	-0.601905
123181991	chr12:123181991:C:T	1.34356e-12	-0.663187	-0.676608
123182102	chr12:123182102:G:A	1.09875e-10	4.00491	-0.940684
123182186	chr12:123182186:G:A	1.60016e-12	-2.77645e-10	-1.16501
123182401	chr12:123182401:A:G	0.00116384	19.0089	0.230955
123182426	chr12:123182426:G:A	1.26941e-12	-1.39656	-2.79482e-10
123182431	chr12:123182431:A:C	1.99887e-12	-0.942536	-2.79482e-10
123182807	chr12:123182807:G:T	0.000977084	18.9138	0.151147
123182982	chr12:123182982:G:A	1.73733e-12	-2.77645e-10	-1.08277
123183063	chr12:123183063:A:T	4.90781e-12	-2.77645e-10	-0.0442906
123183332	chr12:123183332:G:C	2.85343e-12	-2.77645e-10	-0.586597
123183403	chr12:123183403:T:C	0.000504109	18.3297	0.0735216
123183405	chr12:123183405:A:G	1.01165e-10	3.89284	-0.911208
123183475	chr12:123183475:A:G	0.000907094	19.0138	-0.0231214
123183954	chr12:123183954:A:C	1.65593e-12	-2.77645e-10	-1.13076
123184374	chr12:123184374:C:T	2.06878e-12	-2.77645e-10	-0.908158
123184750	chr12:123184750:G:A	8.52335e-13	-1.79489	-2.79482e-10
123184961	chr12:123184961:A:G	0.00134286	19.1336	0.249352
123185656	chr12:123185656:G:C	9.50586e-12	0.61679	-2.79482e-10
123185926	chr12:123185926:T:C	0.00120257	19.0675	0.205095
123186245	chr12:123186245:A:C	1.12208e-10	4.02019	-0.934951
123186891	chr12:123186891:G:A	8.51523e-13	-2.00497	0.209125
123187214	chr12:123187214:T:C	0.00153616	19.2614	0.255997
123188039	chr12:123188039:T:C	4.81691e-12	-2.77645e-10	-0.0629866
123188087	chr12:123188087:T:C	0.0016287	19.3888	0.187086
123188711	chr12:123188711:G:A	1.11308e-10	3.98468	-0.9075
123188968	chr12:123188968:CA:C	2.60148e-12	-0.679038	-2.79482e-10
123189292	chr12:123189292:C:T	1.52922e-12	-2.77645e-10	-1.21036
123189704	chr12:123189704:G:A	0.000972281	18.8868	0.173255
123191680	chr12:123191680:A:C	1.84382e-12	-2.77645e-10	-1.02328
123192216	chr12:123192216:G:A	6.42165e-07	11.955	-0.217512
123192294	chr12:123192294:T:C	1.84592e-10	4.72172	-1.13869
123192318	chr12:123192318:G:C	1.52368e-12	-2.77645e-10	-1.21399
123192490	chr12:123192490:T:C	7.81704e-12	-2.77645e-10	0.421188
123194067	chr12:123194067:G:A	1.64352e-12	-0.534178	-0.6041
123195314	chr12:123195314:CAGT:C	4.51836e-13	-1.91581	-0.51375
123195852	chr12:123195852:C:T	7.42131e-13	-1.93335	-2.79482e-10
123196016	chr12:123196016:T:C	1.54289e-10	4.29195	-0.888243
123196050	chr12:123196050:A:T	2.87977e-11	1.72518	-2.79482e-10
123196272	chr12:123196272:C:T	1.63755e-12	-0.566356	-0.575561
123196388	chr12:123196388:T:C	1.60003e-12	-0.591655	-0.573442
123196675	chr12:123196675:G:A	0.00105166	18.9448	0.193671
123197090	chr12:123197090:G:C	1.67797e-12	-0.442282	-0.675253
123197769	chr12:123197769:G:A	1.42596e-12	-0.783458	-0.496813
123197849	chr12:123197849:C:T	1.97814e-08	8.66153	-0.40415
123198047	chr12:123198047:G:A	1.49661e-10	4.33118	-0.957924
123199016	chr12:123199016:C:T	0.000860126	18.73	0.207508
123199121	chr12:123199121:T:C	1.30033e-12	-1.3725	-2.79482e-10
123199228	chr12:123199228:C:A	4.94973e-12	-2.77645e-10	-0.0357845
123199429	chr12:123199429:T:C	1.74755e-12	-0.498529	-0.578372
123199456	chr12:123199456:G:A	3.13267e-12	0.11956	-0.612794
123199633	chr12:123199633:A:C	1.48165e-12	-2.77645e-10	-1.24196
123199661	chr12:123199661:C:T	1.74219e-12	-0.545278	-0.534695
123201580	chr12:123201580:A:C	0.00112548	18.9503	0.256052
123201601	chr12:123201601:A:T	1.72317e-12	-2.77645e-10	-1.09095
123201603	chr12:123201603:C:T	1.57828e-11	1.1238	-2.79482e-10
123201677	chr12:123201677:T:C	0.000920421	18.6862	0.319016
123203227	chr12:123203227:C:T	1.26951e-12	-0.684058	-0.712432
123203681	chr12:123203681:C:A	1.64197e-12	-0.600675	-0.538546
123203736	chr12:123203736:T:A	2.68374e-12	-0.647906	-2.79482e-10
123204781	chr12:123204781:G:A	8.44884e-13	-0.640415	-1.16326
123204839	chr12:123204839:T:C	0.00414269	21.6267	-1.11717
123204974	chr12:123204974:C:T	0.0042684	21.7468	-1.20743
123205127	chr12:123205127:C:T	1.57708e-12	-0.606104	-0.573442
123205350	chr12:123205350:G:A	7.37754e-11	3.66456	-0.998651
123206509	chr12:123206509:G:GA	1.48755e-12	-2.77645e-10	-1.23799
123206609	chr12:123206609:G:A	1.53554e-12	-2.77645e-10	-1.20624
123206940	chr12:123206940:C:T	6.86745e-13	-2.01091	-2.79482e-10
123206950	chr12:123206950:C:T	1.54006e-12	-2.77645e-10	-1.20329
123207195	chr12:123207195:T:G	1.06664e-12	-0.651926	-0.918679
123207758	chr12:123207758:T:C	0.001134	18.9425	0.271385
123208418	chr12:123208418:A:T	0.0115081	22.6916	-1.16038
123208816	chr12:123208816:C:A	1.60778e-12	-0.568852	-0.59141
123208873	chr12:123208873:T:C	0.000873973	18.7934	0.159999
123209668	chr12:123209668:C:T	2.05992e-12	-2.77645e-10	-0.912451
123209703	chr12:123209703:C:T	4.75495e-07	11.9237	-0.486719
123209894	chr12:123209894:G:A	1.69925e-12	-2.77645e-10	-1.10493
123210177	chr12:123210177:C:T	0.000881652	18.731	0.231221
123210982	chr12:123210982:T:C	8.12726e-13	-1.84248	-2.79482e-10
123211371	chr12:123211371:C:T	0.000882658	18.6971	0.266206
123212810	chr12:123212810:T:C	8.84624e-05	16.6322	0.0307357
123213351	chr12:123213351:T:C	1.10925e-10	4.04127	-0.967538
123213425	chr12:123213425:G:C	2.74435e-12	-0.625574	-2.79482e-10
123213785	chr12:123213785:G:C	0.000755095	18.5401	0.267139
123213787	chr12:123213787:GAAC:G	1.47136e-12	-2.77645e-10	-1.24893
123214056	chr12:123214056:A:T	0.00522475	21.9467	-1.20519
123214243	chr12:123214243:T:C	0.000806313	18.6607	0.212202
123214259	chr12:123214259:C:T	7.05321e-12	-2.77645e-10	0.318365
123214698	chr12:123214698:G:A	5.13041e-12	1.16037	-1.1603
123214973	chr12:123214973:A:G	0.0045948	21.7961	-1.183
123215075	chr12:123215075:C:T	1.67263e-12	-2.77645e-10	-1.12072
123215678	chr12:123215678:C:T	0.000797824	18.6328	0.229443
123215687	chr12:123215687:T:C	1.6621e-12	-2.77645e-10	-1.12704
123215929	chr12:123215929:T:A	0.0032878	20.1083	0.170049
123216320	chr12:123216320:A:G	4.65491e-13	-1.89191	-0.507871
123216463	chr12:123216463:G:T	0.00117579	19.0267	0.223351
123216723	chr12:123216723:A:C	0.000956682	18.8307	0.213137
123216806	chr12:123216806:T:C	5.19107e-07	11.9691	-0.444351
123217322	chr12:123217322:C:T	3.96543e-13	-1.94384	-0.616249
123217902	chr12:123217902:G:A	5.76651e-12	1.23823	-1.12128
123217906	chr12:123217906:G:A	3.26967e-12	-2.77645e-10	-0.450429
123218556	chr12:123218556:T:C	0.00101053	18.897	0.201578
123218582	chr12:123218582:G:A	1.98502e-12	-2.77645e-10	-0.949489
123218677	chr12:123218677:C:T	5.90179e-12	1.30054	-1.1604
123218679	chr12:123218679:T:A	0.000987548	18.8967	0.17892
123218834	chr12:123218834:A:T	4.82426e-12	-2.77645e-10	-0.0614605
123218954	chr12:123218954:C:T	0.000977895	18.8616	0.204171
123219034	chr12:123219034:A:C	0.00047801	18.2673	0.0826818
123219470	chr12:123219470:G:A	1.11163e-12	-1.52929	-2.79482e-10
123219501	chr12:123219501:C:T	1.96024e-12	-2.77645e-10	-0.962049
123219603	chr12:123219603:T:C	1.53256e-12	-2.77645e-10	-1.20818
123220022	chr12:123220022:C:T	0.00394608	21.5938	-1.13296
123220051	chr12:123220051:G:A	8.20047e-11	3.8388	-1.06714
123220123	chr12:123220123:G:A	7.39249e-12	-2.77645e-10	0.365347
123220343	chr12:123220343:G:A	0.00124708	18.7348	0.574171
123220695	chr12:123220695:A:G	0.000737026	18.5707	0.212336
123221012	chr12:123221012:G:A	4.56612e-13	-1.8587	-0.560339
123221305	chr12:123221305:T:C	2.18503e-12	-2.77645e-10	-0.853489
123221415	chr12:123221415:C:T	1.80883e-12	-0.397889	-0.644551
123221560	chr12:123221560:C:T	1.47393e-12	-2.77645e-10	-1.24719
123222609	chr12:123222609:G:A	3.21597e-12	-0.466991	-2.79482e-10
123223516	chr12:123223516:A:G	0.000721227	18.6586	0.102779
123224377	chr12:123224377:G:A	1.91889e-12	-2.77645e-10	-0.98337
123224634	chr12:123224634:C:G	1.59182e-10	3.43493	-2.79482e-10
123224732	chr12:123224732:T:C	1.48711e-12	-2.77645e-10	-1.23829
123224859	chr12:123224859:A:C	2.08357e-12	-0.901036	-2.79482e-10
123224862	chr12:123224862:C:T	1.02012e-10	4.01086	-1.02089
123225065	chr12:123225065:A:T	6.8694e-13	-2.01063	-2.79482e-10
123225237	chr12:123225237:AGT:A	1.96099e-12	-0.496574	-0.465093
123225269	chr12:123225269:C:T	1.55028e-12	-0.536163	-0.660522
123225279	chr12:123225279:A:T	2.00853e-12	-0.331515	-0.606198
123225281	chr12:123225281:A:AT	1.48272e-12	-0.495224	-0.746016
123225284	chr12:123225284:A:T	1.78672e-12	-0.372772	-0.681966
123225380	chr12:123225380:G:A	0.000355907	18.1178	-0.0627161
123225817	chr12:123225817:C:T	9.40844e-11	3.91838	-1.00931
123226196	chr12:123226196:A:G	1.52289e-12	-2.77645e-10	-1.21451
123226882	chr12:123226882:C:T	1.00058e-12	-1.63454	-2.79482e-10
123228165	chr12:123228165:G:T	0.00054064	18.6686	-0.195407
123228575	chr12:123228575:C:A	1.9118e-12	-0.987071	-2.79482e-10
123229689	chr12:123229689:A:G	0.000520898	18.4072	0.0287652
123230142	chr12:123230142:T:C	1.90089e-12	-0.419527	-0.573267
123230189	chr12:123230189:T:A	1.90665e-12	-0.421277	-0.568491
123230466	chr12:123230466:G:C	1.47392e-12	-2.77645e-10	-1.24719
123230566	chr12:123230566:C:T	0.000734658	18.7206	0.0591627
123231226	chr12:123231226:C:A	9.64705e-13	-0.492442	-1.17861
123231757	chr12:123231757:GC:G	1.76869e-12	-2.77645e-10	-1.06488
123231759	chr12:123231759:TGGATATATAC:T	1.77528e-12	-2.77645e-10	-1.06116
123231829	chr12:123231829:C:T	0.000698128	18.6849	0.0438531
123231919	chr12:123231919:G:A	1.93838e-12	-0.413351	-0.559913
123231966	chr12:123231966:C:T	0.000611999	18.5843	0.0127823
123232523	chr12:123232523:T:C	7.75635e-13	-1.88919	-2.79482e-10
123232669	chr12:123232669:G:A	9.87236e-13	-0.465501	-1.18246
123232678	chr12:123232678:T:A	7.37722e-13	-1.93931	-2.79482e-10
123233754	chr12:123233754:C:T	2.85029e-07	11.1505	-0.225275
123234897	chr12:123234897:G:A	1.83878e-07	10.8229	-0.336023
123234981	chr12:123234981:T:G	6.09847e-12	1.36557	-1.19265
123235289	chr12:123235289:C:T	2.28035e-12	-0.810791	-2.79482e-10
123236263	chr12:123236263:A:G	3.4753e-11	1.91315	-2.79482e-10
123236423	chr12:123236423:A:G	2.17101e-12	0.0612118	-0.921138
123236630	chr12:123236630:T:G	0.000521522	18.3343	0.102831
123236866	chr12:123236866:CTGAGG:C	3.57663e-12	-2.77645e-10	-0.360696
123236873	chr12:123236873:CAGGAGT:C	3.56811e-12	-2.77645e-10	-0.363081
123236883	chr12:123236883:AC:A	3.57075e-12	-2.77645e-10	-0.362342
123238286	chr12:123238286:C:T	1.7929e-12	-0.0395202	-1.01176
123239912	chr12:123239912:G:T	1.87617e-12	-2.77645e-10	-1.00589
123241163	chr12:123241163:T:G	4.21883e-13	-2.00209	-0.496051
123241233	chr12:123241233:C:T	4.53828e-12	-0.122571	-2.79482e-10
123241280	chr12:123241280:T:C	0.000679024	18.4724	0.228675
123241407	chr12:123241407:G:A	1.56077e-07	10.6807	-0.357721
123241430	chr12:123241430:C:T	6.66968e-12	1.37273	-1.11027
123241587	chr12:123241587:A:G	0.000650847	18.545	0.113648
123242287	chr12:123242287:C:T	0.00063932	18.5108	0.129951
123243386	chr12:123243386:C:T	1.5159e-12	-2.77645e-10	-1.21911
123244043	chr12:123244043:C:T	1.51111e-12	-2.77645e-10	-1.22227
123244155	chr12:123244155:G:A	0.00386337	21.6782	-1.23853
123244192	chr12:123244192:G:A	0.00270396	21.2152	-1.13238
123244467	chr12:123244467:A:G	2.28314e-12	-2.77645e-10	-0.809566
123244721	chr12:123244721:C:T	1.31716e-07	10.5437	-0.390369
123244840	chr12:123244840:T:G	5.79566e-12	-2.77645e-10	0.121991
123245074	chr12:123245074:G:A	0.00169684	20.7462	-1.12927
123245752	chr12:123245752:T:C	4.01823e-12	-2.77645e-10	-0.244276
123246217	chr12:123246217:C:T	7.79898e-13	-1.9642	0.0804922
123246331	chr12:123246331:A:G	4.66282e-12	-2.77645e-10	-0.0954986
123246344	chr12:123246344:T:G	1.0974e-07	10.3498	-0.379074
123246507	chr12:123246507:CA:C	0.000177732	17.4596	-0.0989432
123247079	chr12:123247079:G:A	1.62763e-12	-2.77645e-10	-1.14799
123247247	chr12:123247247:A:G	3.89219e-12	-2.77645e-10	-0.276147
123248222	chr12:123248222:ATACT:A	0.00384295	21.673	-1.23863
123248539	chr12:123248539:A:T	6.20692e-12	1.18575	-0.995204
123248576	chr12:123248576:T:C	2.31507e-12	0.142863	-0.938541
123248777	chr12:123248777:C:A	5.8388e-12	1.23432	-1.10491
123249074	chr12:123249074:A:G	2.16486e-07	10.369	0.281173
123249168	chr12:123249168:C:T	1.50755e-12	-2.77645e-10	-1.22464
123249252	chr12:123249252:A:G	0.000345914	17.922	0.104602
123249271	chr12:123249271:C:A	1.39681e-12	-1.42049	0.119561
123249374	chr12:123249374:C:T	1.64631e-12	-2.77645e-10	-1.13658
123249508	chr12:123249508:G:A	7.91196e-09	6.56841	0.772598
123249535	chr12:123249535:G:A	5.68126e-11	3.08924	-0.6846
123249603	chr12:123249603:G:A	1.56627e-12	-2.77645e-10	-1.18642
123249749	chr12:123249749:C:T	2.24992e-12	0.108498	-0.932723
123249909	chr12:123249909:TTGGA:T	1.792e-12	-1.05178	-2.79482e-10
123250011	chr12:123250011:A:G	2.8641e-12	0.380345	-0.963211
123250747	chr12:123250747:G:A	8.05777e-13	-1.85107	-2.79482e-10
123250934	chr12:123250934:T:G	4.95152e-12	-2.77645e-10	-0.0354229
123251024	chr12:123251024:G:A	2.83009e-12	-2.77645e-10	-0.59481
123251054	chr12:123251054:G:T	1.50146e-12	-2.77645e-10	-1.22868
123251390	chr12:123251390:G:A	4.51586e-08	9.13617	-0.0533536
123251537	chr12:123251537:G:T	5.02803e-12	0.540428	-0.560519
123251622	chr12:123251622:T:G	2.02036e-13	-1.9918	-1.24262
123252346	chr12:123252346:G:A	2.80174e-12	-2.77645e-10	-0.604878
123252388	chr12:123252388:C:T	2.59569e-12	-2.77645e-10	-0.681266
123252396	chr12:123252396:C:A	3.17007e-12	0.473789	-0.955154
123252668	chr12:123252668:T:C	4.22844e-12	-2.77645e-10	-0.193284
123252723	chr12:123252723:G:A	3.28664e-12	0.518778	-0.964032
123253279	chr12:123253279:C:A	4.53386e-12	-0.123544	-2.79482e-10
123253718	chr12:123253718:G:A	2.76607e-12	-0.617691	-2.79482e-10
123254131	chr12:123254131:A:G	1.80734e-07	10.8255	-0.355834
123254310	chr12:123254310:A:C	1.93862e-12	-2.77645e-10	-0.973141
123254329	chr12:123254329:C:T	5.74839e-12	1.21198	-1.09818
123254540	chr12:123254540:A:AG	6.96241e-13	-1.99718	-2.79482e-10
123254564	chr12:123254564:G:A	0.00198946	21.0035	-1.2275
123255316	chr12:123255316:C:T	4.39175e-12	-2.77645e-10	-0.155391
123255582	chr12:123255582:G:A	8.82203e-13	-1.76045	-2.79482e-10
123255781	chr12:123255781:C:T	3.35623e-12	0.537433	-0.961733
123255878	chr12:123255878:T:C	9.19677e-12	-2.77645e-10	0.583734
123256296	chr12:123256296:C:G	3.67465e-12	0.614365	-0.948025
123256653	chr12:123256653:A:G	0.000980334	18.7256	0.342722
123257159	chr12:123257159:C:A	3.88079e-12	0.663519	-0.9426
123257229	chr12:123257229:T:C	0.00063839	18.3627	0.276653
123257341	chr12:123257341:C:T	3.36026e-12	-2.77645e-10	-0.4231
123257385	chr12:123257385:G:A	1.39823e-08	7.68413	0.226301
123257485	chr12:123257485:A:C	3.341e-12	0.521389	-0.950238
123257514	chr12:123257514:G:A	9.0405e-08	9.89694	-0.120003
123257723	chr12:123257723:TAAAG:T	3.62829e-12	0.603657	-0.950013
123257840	chr12:123257840:A:C	6.31177e-12	-2.77645e-10	0.207298
123258016	chr12:123258016:T:C	0.000484441	18.0845	0.278918
123258145	chr12:123258145:TG:T	0.00066287	18.3566	0.320354
123258598	chr12:123258598:T:C	3.49409e-12	0.545254	-0.9293
123258889	chr12:123258889:T:A	3.79951e-12	0.627997	-0.928243
123259098	chr12:123259098:C:A	3.7675e-12	0.638738	-0.947446
123259127	chr12:123259127:T:C	0.00058182	18.2721	0.274457
123259336	chr12:123259336:G:C	9.69434e-08	10.0879	-0.241148
123259380	chr12:123259380:G:A	4.39654e-12	0.940434	-1.09473
123259601	chr12:123259601:C:T	1.49332e-12	-2.77645e-10	-1.23411
123259816	chr12:123259816:TGC:T	2.23495e-12	-2.77645e-10	-0.8309
123259819	chr12:123259819:TG:T	2.07328e-12	-2.77645e-10	-0.905985
123260199	chr12:123260199:T:C	2.98907e-13	-1.9355	-0.907243
123260211	chr12:123260211:T:TA	2.12557e-10	3.76268	-0.0385918
123260377	chr12:123260377:A:G	2.36941e-12	-2.77645e-10	-0.772476
123260408	chr12:123260408:G:A	7.41552e-08	10.0001	-0.421265
123260627	chr12:123260627:T:C	6.32836e-12	-2.77645e-10	0.209923
123260812	chr12:123260812:A:G	0.000938825	18.6982	0.326794
123261397	chr12:123261397:G:A	1.49175e-12	-2.77645e-10	-1.23517
123261963	chr12:123261963:C:T	0.00102112	18.2847	0.824297
123262248	chr12:123262248:G:A	3.41586e-12	-0.406688	-2.79482e-10
123262414	chr12:123262414:A:T	1.61322e-07	10.1465	0.209548
123262711	chr12:123262711:G:A	6.99844e-12	0.310569	-2.79482e-10
123263167	chr12:123263167:C:T	2.95638e-12	-0.551151	-2.79482e-10
123263713	chr12:123263713:G:A	1.49302e-12	-2.77645e-10	-1.23432
123264119	chr12:123264119:AAAAG:A	0.00538293	21.7974	-1.02604
123265188	chr12:123265188:G:A	1.06777e-12	-0.481673	-1.08787
123265287	chr12:123265287:G:A	1.82655e-12	-2.77645e-10	-1.03269
123265305	chr12:123265305:C:T	4.8096e-11	-2.77645e-10	2.23808
123265526	chr12:123265526:T:C	4.99044e-12	1.07286	-1.10046
123265681	chr12:123265681:T:C	0.00451282	21.8285	-1.23344
123266201	chr12:123266201:G:C	5.58972e-12	1.20681	-1.121
123266348	chr12:123266348:A:G	0.00169319	18.5975	1.01725
123266447	chr12:123266447:G:A	1.77492e-08	7.53777	0.611206
123267179	chr12:123267179:A:C	6.2837e-07	10.4006	1.31516
123267345	chr12:123267345:C:T	1.52102e-12	-2.77645e-10	-1.21574
123267872	chr12:123267872:C:T	5.1924e-12	0.709441	-0.697363
123268090	chr12:123268090:G:A	3.27161e-12	0.505934	-0.955769
123268358	chr12:123268358:G:A	2.39404e-08	7.74703	0.70117
123268747	chr12:123268747:C:T	3.48033e-12	-0.387993	-2.79482e-10
123268825	chr12:123268825:T:C	5.69175e-07	10.3122	1.30466
123269655	chr12:123269655:C:T	6.60908e-12	0.253327	-2.79482e-10
123270486	chr12:123270486:C:A	1.71693e-12	-1.09458	-2.79482e-10
123270508	chr12:123270508:T:C	1.93432e-06	11.4389	1.40122
123270632	chr12:123270632:A:G	4.96608e-07	9.995	1.48543
123270917	chr12:123270917:G:A	1.4837e-12	-1.344	0.103423
123271423	chr12:123271423:G:A	5.15077e-12	0.560685	-0.556658
123271731	chr12:123271731:C:G	3.37836e-12	-0.417729	-2.79482e-10
123271946	chr12:123271946:G:C	5.01687e-12	0.547626	-0.569937
123272597	chr12:123272597:T:G	5.67633e-12	0.621675	-0.520488
123272957	chr12:123272957:G:T	1.08777e-12	-1.55099	-2.79482e-10
123273358	chr12:123273358:C:A	7.12403e-07	10.5963	1.24495
123273428	chr12:123273428:G:C	4.27506e-13	-1.81982	-0.665082
123273553	chr12:123273553:C:T	3.1164e-12	-2.77645e-10	-0.49844
123273765	chr12:123273765:C:G	1.77589e-08	7.41853	0.730992
123274130	chr12:123274130:A:G	1.49027e-12	-2.77645e-10	-1.23616
123275623	chr12:123275623:C:T	3.56945e-12	0.449218	-0.811926
123275668	chr12:123275668:A:G	5.84185e-13	-1.86882	-0.303841
123275918	chr12:123275918:AAAG:A	2.77606e-08	8.07731	0.518942
123276056	chr12:123276056:C:T	2.04808e-12	-2.77645e-10	-0.918213
123276182	chr12:123276182:G:T	4.71105e-08	7.62479	1.50034
123276565	chr12:123276565:C:T	2.0698e-12	-0.907664	-2.79482e-10
123277385	chr12:123277385:G:T	1.58608e-12	-2.77645e-10	-1.17385
123277457	chr12:123277457:G:A	3.95298e-12	0.820272	-1.08092
123277460	chr12:123277460:C:T	5.49528e-12	0.589778	-0.521007
123278378	chr12:123278378:T:C	1.96687e-12	-2.77645e-10	-0.958675
123278792	chr12:123278792:G:A	4.34595e-08	7.51668	1.52778
123278838	chr12:123278838:A:G	4.19691e-08	7.7118	1.29777
123278952	chr12:123278952:C:T	3.65452e-08	7.66388	1.20731
123278986	chr12:123278986:G:A	6.73053e-07	10.3481	1.43639
123279249	chr12:123279249:C:T	1.49964e-12	-2.77645e-10	-1.22989
123279536	chr12:123279536:C:T	2.80123e-08	7.48175	1.12353
123279724	chr12:123279724:A:G	1.47346e-06	10.6097	1.95832
123279918	chr12:123279918:G:A	5.55277e-12	-2.77645e-10	0.0791785
123280055	chr12:123280055:G:A	3.05102e-12	-2.77645e-10	-0.519644
123280168	chr12:123280168:C:G	1.6339e-08	7.36085	0.705342
123280819	chr12:123280819:C:T	1.47425e-12	-2.77645e-10	-1.24697
123280823	chr12:123280823:T:C	1.47226e-12	-2.77645e-10	-1.24832
123280825	chr12:123280825:C:A	9.90791e-09	6.6777	0.888271
123280906	chr12:123280906:G:A	6.01453e-12	0.159059	-2.79482e-10
123281603	chr12:123281603:C:A	2.85037e-12	-2.77645e-10	-0.587669
123281890	chr12:123281890:A:G	9.2392e-07	10.72	1.38129
123282177	chr12:123282177:TAAG:T	5.51701e-12	0.0727175	-2.79482e-10
123282239	chr12:123282239:A:G	2.16779e-08	7.74903	0.599896
123282374	chr12:123282374:C:G	2.08801e-08	7.57936	0.73207
123283382	chr12:123283382:G:A	0.00568184	20.8254	-2.79482e-10
123283424	chr12:123283424:C:A	4.10736e-12	0.919674	-1.14201
123283699	chr12:123283699:C:T	2.69104e-12	-0.0575839	-0.587607
123283717	chr12:123283717:G:C	1.12536e-08	7.0529	0.640429
123283937	chr12:123283937:GCTGGTCTCAAACTC:G	1.2799e-11	0.917176	-0.00292895
123284297	chr12:123284297:G:A	6.96826e-13	-1.99634	-2.79482e-10
123284417	chr12:123284417:G:A	9.21442e-11	2.88824	-2.79482e-10
123285593	chr12:123285593:T:C	4.91357e-10	4.56205	-2.79482e-10
123286340	chr12:123286340:G:A	1.6961e-11	1.12728	0.0685177
123286468	chr12:123286468:G:A	0.00608223	22.1346	-1.24103
123286485	chr12:123286485:A:G	0.0342277	22.055	0.566201
123286523	chr12:123286523:C:T	3.28323e-08	8.62377	0.140278
123286672	chr12:123286672:C:T	1.48502e-12	-2.77645e-10	-1.23969
123286834	chr12:123286834:A:T	3.30353e-11	1.86246	-2.79482e-10
123287315	chr12:123287315:G:GCT	1.38721e-06	10.788	1.71964
123288349	chr12:123288349:G:A	9.47814e-13	-1.05067	-0.63804
123288515	chr12:123288515:A:G	3.40461e-12	-2.77645e-10	-0.409987
123289147	chr12:123289147:AAAAAC:A	1.81291e-10	3.56499	-2.79482e-10
123289435	chr12:123289435:G:A	1.47453e-12	-2.77645e-10	-1.24678
123289581	chr12:123289581:C:T	1.47169e-12	-2.77645e-10	-1.24871
123290113	chr12:123290113:C:T	5.05931e-12	-2.77645e-10	-0.0138875
123290323	chr12:123290323:C:G	3.07493e-12	-2.77645e-10	-0.511838
123290717	chr12:123290717:T:C	1.36651e-11	0.951642	0.0280852
123290798	chr12:123290798:C:T	1.38616e-12	-1.30858	-2.79482e-10
123291255	chr12:123291255:T:C	2.0007e-13	-2.00944	-1.23477
123292314	chr12:123292314:G:A	1.48311e-12	-2.77645e-10	-1.24098
123292771	chr12:123292771:G:A	5.79615e-12	-2.77645e-10	0.122075
123293164	chr12:123293164:T:C	1.48083e-12	-2.77645e-10	-1.24251
123293268	chr12:123293268:G:T	1.61588e-06	10.8693	1.79093
123293284	chr12:123293284:G:A	1.76113e-10	3.40728	0.128725
123293908	chr12:123293908:TCCA:T	8.76056e-07	10.5999	1.44816
123294207	chr12:123294207:A:ACGGTAAG	1.73981e-08	7.7096	0.419397
123294257	chr12:123294257:GA:G	5.15179e-12	1.08485	-1.08063
123294671	chr12:123294671:AAAAG:A	9.86398e-12	0.653772	-2.79482e-10
123294942	chr12:123294942:G:A	7.04693e-07	10.3078	1.52262
123295061	chr12:123295061:T:A	5.61434e-12	-2.77645e-10	0.0902058
123296153	chr12:123296153:CAAG:C	6.949e-13	-1.99911	-2.79482e-10
123296659	chr12:123296659:G:C	1.17617e-06	10.553	1.78962
123296736	chr12:123296736:T:G	1.55158e-08	7.5854	0.429099
123296760	chr12:123296760:G:A	1.47768e-12	-2.77645e-10	-1.24465
123296839	chr12:123296839:G:A	1.53406e-11	1.13124	-0.035857
123297492	chr12:123297492:G:A	5.48025e-13	-1.20216	-1.0344
123297779	chr12:123297779:T:A	5.83865e-13	-1.75509	-0.418118
123297898	chr12:123297898:A:G	1.32681e-11	0.943896	0.00634486
123298319	chr12:123298319:C:T	5.02572e-12	1.06824	-1.08879
123299080	chr12:123299080:A:G	1.32588e-11	0.928059	0.0214834
123299144	chr12:123299144:T:A	1.00823e-06	10.7469	1.44167
123299447	chr12:123299447:C:T	0.00926476	22.5634	-1.24899
123299533	chr12:123299533:T:C	1.66746e-12	-2.77645e-10	-1.12382
123300383	chr12:123300383:C:T	1.5468e-11	1.01107	0.0925832
123300454	chr12:123300454:A:C	3.04217e-12	-2.77645e-10	-0.522548
123300641	chr12:123300641:G:C	1.99815e-13	-2.00498	-1.2405
123300843	chr12:123300843:T:C	1.69989e-11	1.33844	-0.140414
123301113	chr12:123301113:T:C	8.05716e-13	-1.85114	-2.79482e-10
123301697	chr12:123301697:T:A	5.62061e-12	-2.77645e-10	0.0913212
123302537	chr12:123302537:C:T	6.96211e-12	-2.77645e-10	0.305365
123302544	chr12:123302544:G:A	3.59771e-12	-2.77645e-10	-0.35482
123302958	chr12:123302958:C:G	1.11992e-11	0.893643	-0.112924
123303264	chr12:123303264:C:T	3.22005e-08	8.29122	0.453402
123303515	chr12:123303515:GGCACAT:G	8.47935e-13	-1.80007	-2.79482e-10
123303699	chr12:123303699:C:T	8.65139e-07	10.6924	1.34312
123304087	chr12:123304087:C:T	8.55766e-13	-1.79088	-2.79482e-10
123304211	chr12:123304211:G:A	1.35074e-06	10.5904	1.8906
123304360	chr12:123304360:A:G	1.18371e-11	0.944802	-0.108678
123304488	chr12:123304488:G:A	2.68319e-12	-2.77645e-10	-0.648114
123304827	chr12:123304827:G:A	1.75409e-11	1.35751	-0.128092
123305396	chr12:123305396:A:C	1.98223e-13	-2.00818	-1.2453
123305460	chr12:123305460:T:C	1.94218e-06	11.1818	1.66239
123305504	chr12:123305504:T:C	3.3484e-06	11.7581	1.63077
123305967	chr12:123305967:C:T	9.04074e-13	-1.73596	-2.79482e-10
123306680	chr12:123306680:C:T	5.29092e-12	1.11563	-1.08476
123306786	chr12:123306786:AAATATTACCACTGGGGTAACT:A	1.3115e-11	1.08606	-0.147424
123306907	chr12:123306907:G:A	3.59126e-12	-0.356616	-2.79482e-10
123307311	chr12:123307311:A:G	1.17427e-11	0.938659	-0.110546
123307409	chr12:123307409:C:T	1.97717e-13	-2.01079	-1.24524
123307489	chr12:123307489:A:T	1.61927e-11	-2.77645e-10	1.14944
123307490	chr12:123307490:T:G	1.62169e-11	-2.77645e-10	1.15094
123307918	chr12:123307918:G:A	1.2445e-11	0.996017	-0.10982
123308138	chr12:123308138:T:C	1.42699e-12	-1.27955	-2.79482e-10
123308301	chr12:123308301:C:A	6.75896e-09	7.654	-0.470498
123309067	chr12:123309067:G:A	4.4943e-12	-2.77645e-10	-0.132307
123309084	chr12:123309084:AAAG:A	4.09417e-12	0.859836	-1.08539
123309113	chr12:123309113:A:G	1.34933e-11	1.08718	-0.120108
123309316	chr12:123309316:T:C	1.91294e-12	-2.77645e-10	-0.986479
123309475	chr12:123309475:T:C	7.23978e-12	-2.77645e-10	0.344472
123309903	chr12:123309903:A:T	4.62416e-12	0.985067	-1.08889
123310010	chr12:123310010:C:G	2.03995e-08	7.76098	0.52717
123310322	chr12:123310322:C:A	9.44589e-12	0.971532	-0.361071
123310324	chr12:123310324:G:C	0.00979555	20.4809	0.889168
123310383	chr12:123310383:G:A	1.43536e-11	1.1605	-0.131611
123310409	chr12:123310409:T:C	1.59102e-12	-2.77645e-10	-1.17074
123310461	chr12:123310461:T:C	1.51333e-12	-2.77645e-10	-1.2208
123310732	chr12:123310732:A:G	1.48618e-12	-2.77645e-10	-1.23891
123311544	chr12:123311544:G:A	9.84693e-12	0.821122	-0.16908
123311644	chr12:123311644:T:C	1.4794e-12	-2.77645e-10	-1.24348
123311734	chr12:123311734:A:C	1.44717e-11	-2.77645e-10	1.03708
123312152	chr12:123312152:AC:A	3.02251e-12	-2.77645e-10	-0.52903
123312215	chr12:123312215:C:T	1.23692e-11	1.04625	-0.166161
123312302	chr12:123312302:C:T	1.23461e-06	10.9458	1.44533
123312450	chr12:123312450:A:G	1.05232e-06	10.857	1.37443
123312668	chr12:123312668:A:G	1.57455e-12	-2.77645e-10	-1.18115
123313527	chr12:123313527:A:G	2.20518e-10	3.44249	0.318373
123313877	chr12:123313877:T:C	1.47565e-12	-2.77645e-10	-1.24602
123314606	chr12:123314606:C:T	2.59028e-12	-2.77645e-10	-0.683352
123314892	chr12:123314892:G:A	1.93686e-12	-0.974052	-2.79482e-10
123315089	chr12:123315089:A:T	1.46607e-12	-1.25254	-2.79482e-10
123315391	chr12:123315391:C:T	1.3192e-11	1.07627	-0.131779
123315829	chr12:123315829:A:G	2.56107e-08	8.06088	0.454763
123316273	chr12:123316273:A:G	0.0137284	20.6799	1.02776
123316318	chr12:123316318:G:A	1.25477e-11	0.976307	-0.0818844
123316701	chr12:123316701:TTC:T	2.29608e-12	-2.77645e-10	-0.803913
123316758	chr12:123316758:A:G	1.57191e-12	-1.18283	-2.79482e-10
123316810	chr12:123316810:C:T	1.68727e-12	-1.112	-2.79482e-10
123316947	chr12:123316947:C:G	1.25007e-11	1.00348	-0.112815
123317309	chr12:123317309:T:C	1.97939e-13	-2.00975	-1.24516
123318143	chr12:123318143:A:G	1.15594e-11	0.987872	-0.175492
123318267	chr12:123318267:T:C	7.81458e-07	10.8432	1.09058
123318540	chr12:123318540:C:T	1.13772e-11	0.962857	-0.16636
123318626	chr12:123318626:G:A	2.30654e-12	-0.799369	-2.79482e-10
123318865	chr12:123318865:CAG:C	1.00676e-11	0.901782	-0.227579
123318922	chr12:123318922:C:T	1.9167e-12	-0.261136	-0.723377
123319165	chr12:123319165:CCAT:C	3.40908e-12	-2.77645e-10	-0.408676
123319333	chr12:123319333:G:A	1.24169e-11	1.05068	-0.16674
123319342	chr12:123319342:C:T	6.91235e-13	-2.00439	-2.79482e-10
123319843	chr12:123319843:T:C	1.23639e-11	1.03426	-0.154595
123320174	chr12:123320174:G:C	1.46012e-06	11.1119	1.44702
123320205	chr12:123320205:C:T	2.8299e-12	-0.594878	-2.79482e-10
123320714	chr12:123320714:G:A	1.11711e-12	-1.52438	-2.79482e-10
123321285	chr12:123321285:G:C	2.87963e-12	-2.77645e-10	-0.577455
123321403	chr12:123321403:G:A	2.1267e-12	-0.187659	-0.692887
123321672	chr12:123321672:C:T	0.00553416	22.0444	-1.24535
123321736	chr12:123321736:C:T	1.52357e-12	-2.77645e-10	-1.21406
123321842	chr12:123321842:T:C	6.89145e-13	-2.00742	-2.79482e-10
123321898	chr12:123321898:A:G	1.00662e-12	-1.62852	-2.79482e-10
123322361	chr12:123322361:C:T	3.17099e-12	-0.481076	-2.79482e-10
123322418	chr12:123322418:C:T	1.18669e-11	1.00697	-0.16833
123322471	chr12:123322471:A:T	1.34674e-11	1.12311	-0.157953
123322490	chr12:123322490:G:A	1.48278e-12	-2.77645e-10	-1.2412
123322815	chr12:123322815:G:C	2.274e-12	-0.140115	-0.673462
123322998	chr12:123322998:A:G	2.271e-08	7.93135	0.464092
123324331	chr12:123324331:T:C	1.71262e-10	3.50808	-2.79482e-10
123325251	chr12:123325251:G:A	1.27059e-11	1.00916	-0.102213
123325776	chr12:123325776:AATTTAGG:A	4.18564e-12	0.868091	-1.07155
123325828	chr12:123325828:T:G	2.3934e-13	-2.00421	-1.06078
123325878	chr12:123325878:C:T	0.0140038	20.5267	1.20075
123325915	chr12:123325915:T:C	1.14574e-10	3.45251	-0.346414
123326326	chr12:123326326:G:A	4.96755e-12	1.04578	-1.07797
123326778	chr12:123326778:T:C	1.48189e-11	1.09998	-0.0392004
123326814	chr12:123326814:A:C	1.43625e-11	1.09886	-0.0693633
123326824	chr12:123326824:G:A	1.47275e-06	10.9953	1.57223
123326951	chr12:123326951:A:C	1.47128e-12	-2.77645e-10	-1.24899
123327181	chr12:123327181:T:C	3.93203e-12	-2.77645e-10	-0.265962
123327353	chr12:123327353:G:A	3.74476e-13	-1.46122	-1.15612
123327582	chr12:123327582:G:A	1.76729e-10	-2.77645e-10	3.5395
123327650	chr12:123327650:G:T	2.33142e-12	-0.169107	-0.619535
123327660	chr12:123327660:C:T	1.55197e-11	1.15907	-0.0520848
123328064	chr12:123328064:A:G	1.34004e-11	1.01225	-0.0520848
123328082	chr12:123328082:G:C	5.039e-12	1.05689	-1.0748
123328524	chr12:123328524:C:T	1.34453e-11	1.03666	-0.0731528
123328946	chr12:123328946:C:A	1.24912e-11	0.980776	-0.0908723
123329844	chr12:123329844:C:A	3.1712e-12	-1.97657	1.49557
123330304	chr12:123330304:A:G	2.31897e-12	-2.77645e-10	-0.793996
123331121	chr12:123331121:A:C	1.11865e-11	0.906268	-0.126679
123331392	chr12:123331392:T:A	3.59663e-12	-0.355122	-2.79482e-10
123331465	chr12:123331465:T:TG	1.653e-12	-2.77645e-10	-1.13253
123331756	chr12:123331756:G:A	2.03201e-12	-2.77645e-10	-0.926091
123332015	chr12:123332015:C:A	1.35541e-12	-1.33101	-2.79482e-10
123332378	chr12:123332378:G:A	1.50429e-12	-2.77645e-10	-1.2268
123332534	chr12:123332534:C:T	1.29382e-11	1.06684	-0.141774
123332592	chr12:123332592:A:C	3.0296e-12	-2.77645e-10	-0.526687
123332715	chr12:123332715:T:C	1.29088e-11	1.06178	-0.138983
123332836	chr12:123332836:G:A	1.58751e-11	1.22041	-0.0907768
123332900	chr12:123332900:G:A	2.31732e-12	-2.77645e-10	-0.794708
123332964	chr12:123332964:A:G	1.35205e-11	1.0535	-0.0844098
123332985	chr12:123332985:G:A	3.19878e-12	-0.472349	-2.79482e-10
123333022	chr12:123333022:G:T	0.00211357	21.0828	-1.2463
123333029	chr12:123333029:C:G	4.0411e-12	0.835465	-1.07407
123333099	chr12:123333099:G:A	1.50142e-12	-2.77645e-10	-1.22871
123333249	chr12:123333249:T:C	0.0140108	20.5647	1.16328
123333291	chr12:123333291:AC:A	1.38068e-11	1.07051	-0.0804679
123333460	chr12:123333460:C:T	1.85159e-08	7.90395	0.287321
123333637	chr12:123333637:C:T	1.39144e-11	1.11022	-0.112418
123333643	chr12:123333643:C:T	1.76579e-12	-2.77645e-10	-1.06652
123333877	chr12:123333877:T:C	1.3602e-11	1.05254	-0.0774421
123335006	chr12:123335006:T:C	7.07442e-13	-1.98122	-2.79482e-10
123335850	chr12:123335850:T:C	8.18727e-12	1.21588	-0.748418
123336233	chr12:123336233:G:T	1.84847e-06	11.0941	1.70064
123336510	chr12:123336510:A:G	2.29434e-12	-2.77645e-10	-0.804673
123336687	chr12:123336687:T:A	1.12888e-11	0.928902	-0.140211
123336730	chr12:123336730:G:A	8.61147e-13	-1.78461	-2.79482e-10
123337811	chr12:123337811:G:A	9.85489e-12	0.963766	-0.310916
123337956	chr12:123337956:G:A	2.44536e-12	-2.77645e-10	-0.740927
123338092	chr12:123338092:T:C	1.34302e-11	1.08073	-0.118347
123338164	chr12:123338164:G:A	0.00430722	20.9213	-0.372851
123338313	chr12:123338313:CA:C	1.46653e-11	1.09372	-0.0433572
123338532	chr12:123338532:G:A	1.2176e-11	1.05669	-0.192346
123338999	chr12:123338999:A:G	0.0114858	20.2916	1.23769
123339138	chr12:123339138:G:A	1.95815e-08	8.04696	0.200259
123339969	chr12:123339969:C:T	2.45249e-10	3.86715	-2.79482e-10
123340340	chr12:123340340:G:A	1.40283e-06	11.0581	1.46083
123340363	chr12:123340363:C:T	1.47681e-12	-2.77645e-10	-1.24523
123340367	chr12:123340367:G:C	2.05655e-12	-2.77645e-10	-0.914088
123340439	chr12:123340439:A:G	1.01984e-11	1.01627	-0.329161
123340447	chr12:123340447:G:A	1.90076e-11	-2.77645e-10	1.30972
123340792	chr12:123340792:A:G	8.82755e-07	10.8825	1.17317
123341012	chr12:123341012:C:T	0.0205868	20.7871	1.32567
123341088	chr12:123341088:G:A	1.47519e-12	-2.77645e-10	-1.24633
123341671	chr12:123341671:G:A	1.65325e-11	1.22365	-0.0534436
123341769	chr12:123341769:C:A	2.46544e-13	-2.00912	-1.02621
123342027	chr12:123342027:G:A	1.58993e-12	-2.77645e-10	-1.17143
123342095	chr12:123342095:T:C	5.41966e-12	1.08603	-1.03112
123342162	chr12:123342162:A:G	3.38594e-12	-0.415487	-2.79482e-10
123342207	chr12:123342207:A:G	1.01682e-11	0.854539	-0.170393
123342227	chr12:123342227:G:A	5.39988e-12	1.11881	-1.06755
123342383	chr12:123342383:A:G	1.25699e-11	1.03336	-0.137173
123342436	chr12:123342436:T:G	1.09598e-11	0.87723	-0.118111
123343586	chr12:123343586:T:A	2.26027e-07	9.71105	0.982242
123343612	chr12:123343612:G:C	1.25486e-11	1.06009	-0.165604
123343682	chr12:123343682:T:A	1.33509e-08	7.73864	0.125589
123344245	chr12:123344245:G:A	9.25167e-12	0.820341	-0.230655
123344481	chr12:123344481:A:G	0.0158111	20.7353	1.11359
123344569	chr12:123344569:G:A	0.0174687	20.7415	1.20711
123344573	chr12:123344573:A:G	1.20856e-11	1.00008	-0.143186
123345789	chr12:123345789:C:T	1.50355e-12	-2.77645e-10	-1.22729
123346392	chr12:123346392:C:T	6.10346e-07	10.4846	1.2021
123346595	chr12:123346595:C:T	1.5084e-08	7.73432	0.251949
123346738	chr12:123346738:T:C	2.54135e-12	-2.77645e-10	-0.702422
123347816	chr12:123347816:T:C	2.93772e-13	-1.99078	-0.86929
123347896	chr12:123347896:G:A	7.69036e-13	-1.89774	-2.79482e-10
123348163	chr12:123348163:TA:T	9.77176e-12	1.01119	-0.366809
123348199	chr12:123348199:G:A	1.29472e-11	1.06597	-0.140211
123348243	chr12:123348243:G:A	1.61241e-12	-2.77645e-10	-1.15739
123348365	chr12:123348365:T:C	5.18116e-12	1.01492	-1.00501
123348390	chr12:123348390:G:A	8.2458e-12	0.909056	-0.434471
123348399	chr12:123348399:G:A	6.96705e-13	-1.99651	-2.79482e-10
123349530	chr12:123349530:TCTATACGTTTATAATAACATCAAAGCAGAAAATAATGTTTTGGTTTTCATTATTATTTTCTGC:T	1.97849e-13	-2.00865	-1.24672
123349702	chr12:123349702:G:A	1.10467e-12	-1.53557	-2.79482e-10
123349997	chr12:123349997:G:C	2.4729e-12	-2.77645e-10	-0.729727
123350686	chr12:123350686:G:A	4.79447e-13	-1.31815	-1.05209
123351349	chr12:123351349:AT:A	1.47244e-12	-2.77645e-10	-1.2482
123351540	chr12:123351540:G:C	9.61592e-13	-1.67428	-2.79482e-10
123351792	chr12:123351792:G:A	6.89296e-13	-2.0072	-2.79482e-10
123351798	chr12:123351798:T:C	1.47276e-12	-2.77645e-10	-1.24798
123352456	chr12:123352456:G:A	2.03648e-12	-0.923895	-2.79482e-10
123352744	chr12:123352744:C:A	2.13059e-08	6.57452	1.7571
123353560	chr12:123353560:C:A	6.17764e-11	2.4884	-2.79482e-10
123353628	chr12:123353628:A:T	1.78303e-10	3.54837	-2.79482e-10
123354819	chr12:123354819:G:C	3.33947e-12	-2.77645e-10	-0.429306
123354942	chr12:123354942:C:G	1.80937e-11	-2.77645e-10	1.26044
123355147	chr12:123355147:G:A	1.70638e-11	1.2445	-0.0426583
123355340	chr12:123355340:AAAAT:A	7.39165e-12	1.07609	-0.71086
123355801	chr12:123355801:C:T	1.47446e-12	-2.77645e-10	-1.24683
123356041	chr12:123356041:T:C	1.06583e-11	-2.77645e-10	0.731225
123356043	chr12:123356043:C:T	1.71288e-12	-1.09694	-2.79482e-10
123356311	chr12:123356311:A:T	1.17033e-11	0.992723	-0.167969
123356319	chr12:123356319:G:A	1.15068e-11	0.971159	-0.16334
123356589	chr12:123356589:G:A	2.29118e-12	-2.77645e-10	-0.806051
123356659	chr12:123356659:T:G	2.21596e-10	3.76574	-2.79482e-10
123356723	chr12:123356723:C:T	1.59368e-12	-2.77645e-10	-1.16907
123357073	chr12:123357073:CAGTAG:C	1.4715e-12	-2.77645e-10	-1.24884
123357082	chr12:123357082:CTT:C	1.47171e-12	-2.77645e-10	-1.2487
123357085	chr12:123357085:A:AGG	1.47149e-12	-2.77645e-10	-1.24884
123357170	chr12:123357170:A:G	1.14396e-11	0.946645	-0.14468
123357261	chr12:123357261:G:C	7.18337e-13	-1.96593	-2.79482e-10
123357269	chr12:123357269:T:C	1.22748e-06	10.5937	1.79169
123357346	chr12:123357346:A:G	3.18535e-12	-2.77645e-10	-0.476557
123357509	chr12:123357509:G:A	1.27715e-11	1.02971	-0.117618
123357602	chr12:123357602:ATGGTGGCGGGTGCC:A	2.08209e-11	1.5079	-0.107065
123358123	chr12:123358123:A:G	1.79269e-06	10.9809	1.78317
123358350	chr12:123358350:G:A	1.54534e-08	7.59634	0.414124
123358470	chr12:123358470:C:T	2.00857e-13	-2.00964	-1.23064
123358692	chr12:123358692:A:G	1.03743e-11	0.847088	-0.142872
123358762	chr12:123358762:AAAAAAG:A	5.49384e-12	-2.77645e-10	0.0685096
123358832	chr12:123358832:C:T	1.19587e-10	3.49846	-0.34954
123358907	chr12:123358907:C:T	1.98715e-13	-2.00917	-1.24183
123359343	chr12:123359343:G:A	1.81347e-12	-2.77645e-10	-1.03988
123359437	chr12:123359437:T:C	1.48533e-11	1.16544	-0.10234
123359541	chr12:123359541:G:T	3.7089e-07	10.341	0.847564
123359591	chr12:123359591:T:G	2.46211e-10	-2.77645e-10	3.87107
123360011	chr12:123360011:C:T	7.05024e-07	10.5772	1.25369
123360153	chr12:123360153:G:A	4.09382e-12	-2.77645e-10	-0.225641
123360489	chr12:123360489:A:G	1.31313e-11	0.971452	-0.0315749
123360804	chr12:123360804:C:T	0.0146788	20.7217	1.05285
123360878	chr12:123360878:C:A	2.46903e-12	-0.127159	-0.604134
123361498	chr12:123361498:A:C	6.96807e-13	-1.99636	-2.79482e-10
123362071	chr12:123362071:A:G	2.33599e-10	3.81849	-2.79482e-10
123362265	chr12:123362265:T:C	5.32303e-12	1.07158	-1.03466
123363294	chr12:123363294:C:T	3.23185e-12	-0.462062	-2.79482e-10
123364349	chr12:123364349:G:A	4.95771e-09	6.60544	0.268143
123364553	chr12:123364553:A:G	1.62345e-11	1.28951	-0.137489
123364725	chr12:123364725:C:G	1.3323e-11	1.13023	-0.175854
123364976	chr12:123364976:C:T	6.97247e-13	-1.99573	-2.79482e-10
123365082	chr12:123365082:T:C	1.85885e-08	7.70887	0.486307
123365227	chr12:123365227:C:A	1.19311e-11	1.08094	-0.236905
123365374	chr12:123365374:T:C	1.39097e-11	1.11509	-0.117618
123365650	chr12:123365650:A:C	1.37108e-11	1.09096	-0.107895
123365994	chr12:123365994:A:G	1.89618e-08	7.86296	0.352101
123366377	chr12:123366377:CAA:C	1.17456e-11	1.00496	-0.176597
123366401	chr12:123366401:C:T	2.02868e-13	-2.01097	-1.21935
123366697	chr12:123366697:T:C	9.72417e-12	0.727631	-0.0881349
123367097	chr12:123367097:G:A	1.15359e-08	6.68705	1.03105
123367168	chr12:123367168:G:A	2.51357e-12	-2.77645e-10	-0.713415
123367418	chr12:123367418:C:T	6.91259e-13	-2.00436	-2.79482e-10
123367930	chr12:123367930:C:T	1.20734e-12	-1.4467	-2.79482e-10
123368581	chr12:123368581:G:A	2.73048e-12	-2.77645e-10	-0.630641
123368635	chr12:123368635:C:T	3.17278e-08	7.68206	1.04777
123368636	chr12:123368636:A:G	1.38707e-11	1.11341	-0.118756
123369297	chr12:123369297:T:C	1.53385e-12	-2.77645e-10	-1.20734
123369502	chr12:123369502:G:A	1.93814e-12	-2.77645e-10	-0.973389
123370219	chr12:123370219:G:C	9.41608e-09	7.18552	0.329532
123370312	chr12:123370312:G:A	2.13942e-10	3.73059	-2.79482e-10
123370924	chr12:123370924:A:G	2.57473e-13	-2.0053	-0.986655
123371058	chr12:123371058:C:T	9.03666e-12	-2.77645e-10	0.566171
123371252	chr12:123371252:G:A	1.66093e-08	7.86843	0.214172
123371896	chr12:123371896:G:A	8.29822e-12	1.25813	-0.777209
123371920	chr12:123371920:C:T	7.76453e-13	-1.88814	-2.79482e-10
123372303	chr12:123372303:A:G	2.10221e-11	1.158	0.252455
123372427	chr12:123372427:G:A	7.71548e-07	10.6417	1.27935
123372451	chr12:123372451:G:A	0.0223294	20.8952	1.29888
123372993	chr12:123372993:A:C	1.38012e-11	1.0848	-0.0951633
123373139	chr12:123373139:C:T	1.62453e-08	7.74499	0.315451
123373671	chr12:123373671:T:C	1.3599e-11	1.14889	-0.174012
123373772	chr12:123373772:C:G	9.3135e-12	0.950812	-0.354465
123374305	chr12:123374305:G:A	6.88587e-13	-2.00823	-2.79482e-10
123374713	chr12:123374713:C:T	1.42168e-11	1.15323	-0.133928
123374821	chr12:123374821:T:G	2.79352e-12	-2.77645e-10	-0.607815
123375019	chr12:123375019:T:C	1.55317e-11	1.19399	-0.0862253
123375338	chr12:123375338:C:T	2.62287e-12	-2.77645e-10	-0.670849
123375571	chr12:123375571:G:A	8.16262e-12	-2.77645e-10	0.464447
123375854	chr12:123375854:T:G	2.32007e-12	-0.173342	-0.620178
123375925	chr12:123375925:C:G	1.9721e-06	11.2501	1.60941
123375936	chr12:123375936:G:A	6.88991e-13	-2.00764	-2.79482e-10
123376392	chr12:123376392:T:C	7.59723e-12	1.15518	-0.762513
123376412	chr12:123376412:C:T	5.74812e-11	2.41634	-2.79482e-10
123376743	chr12:123376743:C:T	3.91141e-12	-2.77645e-10	-0.27122
123376766	chr12:123376766:C:T	3.67412e-12	-0.333804	-2.79482e-10
123376873	chr12:123376873:G:A	6.76001e-12	0.979598	-0.703691
123376941	chr12:123376941:G:A	9.05056e-12	1.21688	-0.649175
123377123	chr12:123377123:C:A	2.02484e-11	-2.77645e-10	1.37296
123377266	chr12:123377266:C:T	2.32519e-13	-2.002	-1.0919
123378266	chr12:123378266:T:C	1.52334e-11	1.34163	-0.253261
123378288	chr12:123378288:G:A	4.02903e-12	-2.77645e-10	-0.241592
123378464	chr12:123378464:G:A	3.39822e-12	-2.77645e-10	-0.411867
123379029	chr12:123379029:C:T	2.33736e-12	-0.16174	-0.624358
123379073	chr12:123379073:G:A	0.00611925	21.5516	-0.652031
123379407	chr12:123379407:C:T	6.70532e-12	-2.77645e-10	0.267783
123379715	chr12:123379715:C:CTCAAACT	2.21237e-06	11.2284	1.74606
123380041	chr12:123380041:C:T	4.7546e-12	-2.77645e-10	-0.0760067
123380260	chr12:123380260:A:G	3.87059e-12	-2.77645e-10	-0.281711
123380688	chr12:123380688:T:A	3.92185e-12	-2.77645e-10	-0.268556
123380814	chr12:123380814:T:C	0.038951	20.7628	1.98763
123381233	chr12:123381233:G:A	1.96489e-12	-2.77645e-10	-0.95968
123381882	chr12:123381882:G:A	0.0450022	21.0391	1.85575
123381999	chr12:123381999:C:A	3.29083e-12	-2.77645e-10	-0.443979
123382057	chr12:123382057:C:T	3.0042e-12	-2.77645e-10	-0.535108
123382162	chr12:123382162:G:A	2.33784e-12	-0.160314	-0.625576
123382559	chr12:123382559:C:T	2.26538e-06	11.1618	1.83635
123382636	chr12:123382636:T:C	1.73839e-12	-1.08216	-2.79482e-10
123382692	chr12:123382692:C:G	3.52914e-13	-2.0035	-0.673151
123382721	chr12:123382721:T:C	1.62604e-11	1.29432	-0.140706
123383055	chr12:123383055:T:C	1.81042e-11	1.16793	0.093096
123383447	chr12:123383447:G:A	1.35732e-06	10.8141	1.67176
123386291	chr12:123386291:C:T	1.89849e-12	-2.77645e-10	-0.994058
123387079	chr12:123387079:A:G	4.08226e-12	-2.77645e-10	-0.228469
123387085	chr12:123387085:G:C	2.99508e-06	11.2865	1.99081
123387343	chr12:123387343:C:T	2.89006e-12	-2.77645e-10	-0.57384
123387490	chr12:123387490:A:G	2.43684e-08	7.68299	0.782935
123387714	chr12:123387714:T:C	1.48025e-12	-2.77645e-10	-1.24291
123389860	chr12:123389860:G:C	1.79681e-12	-2.77645e-10	-1.0491
123390390	chr12:123390390:C:T	3.89177e-13	-1.99124	-0.587604
123390847	chr12:123390847:C:T	1.92325e-06	11.0078	1.82663
123390978	chr12:123390978:T:C	1.57901e-11	1.1717	-0.0474355
123390991	chr12:123390991:C:T	2.03444e-12	-2.77645e-10	-0.9249
123391103	chr12:123391103:C:T	2.68429e-08	6.29101	2.27163
123391196	chr12:123391196:T:C	1.4733e-12	-2.77645e-10	-1.24762
123392765	chr12:123392765:A:G	1.64779e-11	1.21434	-0.0474355
123393136	chr12:123393136:C:T	5.84062e-12	-2.77645e-10	0.129719
123393286	chr12:123393286:C:T	2.29828e-12	-0.802957	-2.79482e-10
123393506	chr12:123393506:G:A	2.68565e-13	-1.95308	-0.996704
123393674	chr12:123393674:G:A	1.55548e-12	-1.19334	-2.79482e-10
123393715	chr12:123393715:T:C	6.36079e-12	1.25577	-1.04073
123394457	chr12:123394457:C:T	1.53814e-12	-2.77645e-10	-1.20455
123394866	chr12:123394866:G:C	9.04123e-13	-1.73591	-2.79482e-10
123394898	chr12:123394898:C:T	1.50671e-06	10.7638	1.82652
123395254	chr12:123395254:C:T	1.49734e-12	-2.77645e-10	-1.23143
123395428	chr12:123395428:T:C	2.95125e-08	7.86009	0.797363
123396034	chr12:123396034:C:T	8.64568e-12	-2.77645e-10	0.521942
123396092	chr12:123396092:C:T	2.1527e-11	-2.77645e-10	1.43419
123396315	chr12:123396315:T:C	2.22143e-06	11.0581	1.92045
123396629	chr12:123396629:A:G	0.0226226	21.3399	0.867231
123396789	chr12:123396789:GCTTTT:G	2.92982e-08	7.85081	0.799352
123396840	chr12:123396840:AAC:A	1.32376e-11	-2.77645e-10	0.947943
123396845	chr12:123396845:C:A	1.34114e-11	-2.77645e-10	0.960988
123397045	chr12:123397045:A:G	5.06385e-12	-2.77645e-10	-0.0129908
123397092	chr12:123397092:C:T	1.48474e-12	-2.77645e-10	-1.23988
123397381	chr12:123397381:A:G	2.33321e-12	-0.163517	-0.624358
123397748	chr12:123397748:C:T	6.4401e-11	2.53001	-2.79482e-10
123397775	chr12:123397775:T:A	3.70675e-13	-2.0043	-0.623249
123397873	chr12:123397873:A:G	3.5562e-13	-1.9949	-0.674108
123398041	chr12:123398041:G:A	7.10701e-12	-2.77645e-10	0.325964
123398171	chr12:123398171:A:C	1.98155e-12	-0.95124	-2.79482e-10
123398397	chr12:123398397:G:A	3.4367e-13	-1.99555	-0.707641
123398859	chr12:123398859:G:A	9.23462e-07	10.9393	1.16145
123398943	chr12:123398943:A:G	2.32147e-12	-2.77645e-10	-0.79292
123399485	chr12:123399485:A:T	1.53102e-12	-2.77645e-10	-1.20918
123399894	chr12:123399894:G:A	1.25417e-12	-0.521184	-0.887464
123399968	chr12:123399968:C:T	2.20264e-12	-2.77645e-10	-0.84546
123400225	chr12:123400225:C:T	1.25187e-12	-0.516705	-0.893772
123400295	chr12:123400295:A:G	1.48145e-12	-2.77645e-10	-1.2421
123400430	chr12:123400430:G:A	1.32949e-12	-0.524598	-0.825723
123400465	chr12:123400465:A:G	2.84654e-11	1.71357	-2.79482e-10
123400937	chr12:123400937:A:G	1.07487e-06	10.983	1.26959
123401187	chr12:123401187:T:C	2.00249e-11	1.42141	-0.0595518
123401339	chr12:123401339:G:A	7.13058e-13	-1.97331	-2.79482e-10
123401370	chr12:123401370:G:A	1.36609e-11	1.11569	-0.136267
123401381	chr12:123401381:T:C	3.52447e-09	6.76017	-0.227805
123401390	chr12:123401390:C:T	0.061498	20.0048	3.20232
123401419	chr12:123401419:A:G	2.40426e-13	-2.01027	-1.05019
123401421	chr12:123401421:A:T	1.90151e-11	1.29176	0.0183513
123401427	chr12:123401427:T:C	3.33542e-07	10.6363	0.446139
123401472	chr12:123401472:A:C	2.8618e-09	6.58409	-0.259999
123401837	chr12:123401837:C:T	5.09318e-12	1.0652	-1.07242
123401953	chr12:123401953:A:G	1.87993e-11	1.2987	-2.79482e-10
123401971	chr12:123401971:C:T	1.52054e-12	-2.77645e-10	-1.21605
123402041	chr12:123402041:A:C	5.92277e-12	-2.77645e-10	0.143686
123402217	chr12:123402217:G:A	1.47852e-12	-2.77645e-10	-1.24408
123402822	chr12:123402822:C:T	0.0302165	20.6312	1.86535
123402855	chr12:123402855:T:C	1.96361e-12	-2.77645e-10	-0.960331
123402948	chr12:123402948:G:A	2.66351e-12	-2.77645e-10	-0.655472
123402978	chr12:123402978:G:A	2.53555e-13	-1.94682	-1.06047
123403087	chr12:123403087:A:G	4.25176e-12	-2.77645e-10	-0.187784
123403140	chr12:123403140:C:T	1.02124e-11	0.997359	-0.308872
123403154	chr12:123403154:C:T	2.6888e-12	-2.77645e-10	-0.646024
123405417	chr12:123405417:C:T	2.31607e-12	-2.77645e-10	-0.795245
123405729	chr12:123405729:C:T	0.0399508	20.7822	1.99364
123406346	chr12:123406346:C:T	9.5682e-12	0.93598	-0.312653
123406422	chr12:123406422:C:G	6.94549e-13	-1.99961	-2.79482e-10
123406589	chr12:123406589:C:T	1.37412e-11	-2.77645e-10	0.985281
123407305	chr12:123407305:C:G	1.80476e-11	1.48207	-0.224178
123407318	chr12:123407318:T:G	0.0397674	21.0077	1.76349
123407941	chr12:123407941:G:C	1.56101e-12	-2.77645e-10	-1.18978
123407957	chr12:123407957:C:T	1.03026e-12	-1.41282	-0.192488
123408277	chr12:123408277:C:T	1.47725e-11	-2.77645e-10	1.05765
123408675	chr12:123408675:A:G	7.06219e-10	4.92481	-2.79482e-10
123408775	chr12:123408775:C:T	3.23887e-12	-0.459893	-2.79482e-10
123408925	chr12:123408925:T:A	9.21819e-12	-2.77645e-10	0.586061
123409098	chr12:123409098:C:T	2.37044e-13	-1.82591	-1.24872
123409116	chr12:123409116:C:G	7.39896e-13	-1.93636	-2.79482e-10
123409363	chr12:123409363:T:C	1.60697e-11	2.37041	-1.22859
123409467	chr12:123409467:C:T	8.01359e-13	-1.85656	-2.79482e-10
123409549	chr12:123409549:G:GC	1.57179e-11	1.11968	-2.79482e-10
123410506	chr12:123410506:C:T	3.7052e-13	-1.72476	-0.903205
123410650	chr12:123410650:C:T	3.89049e-12	-0.276584	-2.79482e-10
123410716	chr12:123410716:A:T	2.84849e-08	8.62201	-2.79482e-10
123411342	chr12:123411342:G:T	6.49725e-13	-1.85017	-0.216154
123411359	chr12:123411359:G:C	8.51138e-11	3.47777	-0.668896
123411369	chr12:123411369:G:GTGGC	2.22831e-13	-2.00123	-1.13523
123411371	chr12:123411371:A:C	2.178e-13	-2.00151	-1.15779
123411374	chr12:123411374:C:A	2.15961e-13	-2.0042	-1.16358
123412304	chr12:123412304:G:A	2.00782e-12	-0.216254	-0.721814
123412339	chr12:123412339:C:T	1.80033e-12	-2.77645e-10	-1.04715
123412526	chr12:123412526:A:C	4.82317e-12	-2.77645e-10	-0.0616874
123412630	chr12:123412630:A:G	0.00504271	21.5634	-0.857309
123413128	chr12:123413128:A:G	3.46983e-12	-2.77645e-10	-0.391012
123413228	chr12:123413228:G:A	8.07248e-13	-1.84924	-2.79482e-10
123413641	chr12:123413641:G:A	3.08018e-13	-1.56419	-1.24853
123413792	chr12:123413792:A:T	4.18336e-12	-2.77645e-10	-0.204003
123413820	chr12:123413820:T:G	4.22451e-13	-1.61345	-0.883356
123414481	chr12:123414481:C:T	3.94571e-12	-2.77645e-10	-0.262489
123414546	chr12:123414546:C:T	5.15692e-12	0.00522032	-2.79482e-10
123414557	chr12:123414557:C:A	1.53963e-12	-2.77645e-10	-1.20358
123415560	chr12:123415560:G:A	6.63994e-12	1.50421	-1.24622
123415589	chr12:123415589:G:A	6.79517e-10	5.93943	-1.05316
123415949	chr12:123415949:G:C	1.48064e-12	-2.77645e-10	-1.24264
123416511	chr12:123416511:C:T	6.23716e-12	1.44347	-1.24806
123416596	chr12:123416596:T:C	0.0485274	23.6029	-0.632622
123416758	chr12:123416758:A:T	1.53963e-12	-2.77645e-10	-1.20358
123416933	chr12:123416933:C:T	4.99257e-10	5.61751	-1.03951
123417074	chr12:123417074:G:A	6.74658e-12	1.41748	-1.14356
123417432	chr12:123417432:C:T	2.65413e-12	-2.77645e-10	-0.659002
123417654	chr12:123417654:G:A	7.24599e-12	1.50232	-1.15699
123417814	chr12:123417814:G:A	0.13372	23.761	0.222942
123418345	chr12:123418345:T:C	4.34433e-11	2.13634	-2.79482e-10
123418853	chr12:123418853:C:T	8.32381e-10	5.08917	-2.79482e-10
123419079	chr12:123419079:C:T	0.0162361	23.0663	-1.19091
123419502	chr12:123419502:C:T	1.58311e-12	-2.77645e-10	-1.17572
123419544	chr12:123419544:C:G	1.88355e-12	-2.77645e-10	-1.00196
123419726	chr12:123419726:C:T	1.65904e-12	-2.77645e-10	-1.12888
123420638	chr12:123420638:T:C	4.96606e-12	1.21643	-1.24892
123421081	chr12:123421081:T:C	4.35778e-10	5.66158	-1.21956
123421456	chr12:123421456:C:T	2.56447e-12	-2.77645e-10	-0.693368
123421760	chr12:123421760:C:T	0.0211717	23.3581	-1.21725
123422309	chr12:123422309:A:C	1.53199e-12	-2.77645e-10	-1.20855
123423743	chr12:123423743:T:C	0.0234381	23.4174	-1.17488
123424023	chr12:123424023:T:C	1.87581e-10	3.59909	-2.79482e-10
123424053	chr12:123424053:G:T	1.51999e-12	-2.77645e-10	-1.21641
123424401	chr12:123424401:G:A	0.0970034	24.9045	-1.24164
123424459	chr12:123424459:G:A	1.4714e-12	-2.77645e-10	-1.24891
123424742	chr12:123424742:C:T	1.22784e-11	1.89743	-1.02471
123424762	chr12:123424762:C:T	1.65373e-12	-2.77645e-10	-1.13209
123424938	chr12:123424938:G:A	3.50995e-13	-1.74017	-0.941929
123425063	chr12:123425063:T:C	2.94786e-10	5.29872	-1.24759
123425317	chr12:123425317:C:T	1.50353e-12	-2.77645e-10	-1.22731
123425779	chr12:123425779:A:G	3.01873e-12	-2.77645e-10	-0.530281
123425903	chr12:123425903:C:T	1.47233e-12	-2.77645e-10	-1.24827
123425932	chr12:123425932:G:A	2.13153e-12	-0.878278	-2.79482e-10
123425977	chr12:123425977:TA:T	1.52939e-12	-2.77645e-10	-1.21025
123426387	chr12:123426387:A:G	1.48736e-12	-2.77645e-10	-1.23811
123426608	chr12:123426608:T:C	3.10882e-12	-2.77645e-10	-0.500876
123426963	chr12:123426963:C:T	2.16677e-12	-2.77645e-10	-0.861879
123427242	chr12:123427242:A:C	5.33627e-13	-1.47199	-0.791186
123427666	chr12:123427666:T:C	1.20534e-12	-0.362227	-1.08613
123428886	chr12:123428886:A:G	0.000522944	19.6875	-1.24767
123428887	chr12:123428887:C:T	1.49743e-12	-2.77645e-10	-1.23137
123429335	chr12:123429335:G:A	1.5799e-12	-2.77645e-10	-1.17775
123429365	chr12:123429365:G:A	2.48966e-12	-0.722971	-2.79482e-10
123429575	chr12:123429575:G:A	7.14897e-13	-1.47923	-0.491502
123429857	chr12:123429857:G:A	1.48696e-12	-2.77645e-10	-1.23839
123430239	chr12:123430239:T:C	2.25392e-12	-2.77645e-10	-0.82245
123430286	chr12:123430286:G:A	2.68526e-11	2.52755	-0.872309
123431035	chr12:123431035:A:G	1.31943e-11	-2.77645e-10	0.94467
123431164	chr12:123431164:A:C	1.47139e-12	-2.77645e-10	-1.24891
123431546	chr12:123431546:G:A	1.47181e-12	-2.77645e-10	-1.24863
123431550	chr12:123431550:A:G	2.38072e-10	5.03502	-1.19756
123431768	chr12:123431768:G:A	1.73318e-12	-2.77645e-10	-1.08516
123432442	chr12:123432442:A:G	6.14003e-13	-0.970983	-1.15189
123432640	chr12:123432640:C:T	4.28162e-12	-2.77645e-10	-0.180787
123432728	chr12:123432728:TG:T	2.09921e-12	-2.77645e-10	-0.893559
123432729	chr12:123432729:G:A	2.60667e-12	-0.677046	-2.79482e-10
123433529	chr12:123433529:C:G	6.94418e-13	-1.9998	-2.79482e-10
123433538	chr12:123433538:C:T	1.45043e-11	-2.77645e-10	1.03933
123433666	chr12:123433666:C:T	1.30994e-11	-2.77645e-10	0.937447
123433984	chr12:123433984:T:C	2.23558e-12	-2.77645e-10	-0.83062
123434790	chr12:123434790:T:A	1.55505e-12	-2.77645e-10	-1.19361
123434828	chr12:123434828:C:G	2.6835e-12	-2.77645e-10	-0.647997
123435140	chr12:123435140:A:G	3.81808e-13	-1.35264	-1.24532
123435213	chr12:123435213:A:T	4.62871e-13	-1.5251	-0.880329
123435422	chr12:123435422:T:C	1.26334e-12	-1.07345	-0.327912
123437083	chr12:123437083:T:C	1.77568e-12	-1.06094	-2.79482e-10
123437116	chr12:123437116:C:A	1.4922e-12	-2.77645e-10	-1.23486
123437132	chr12:123437132:G:A	1.47128e-12	-2.77645e-10	-1.24899
123437340	chr12:123437340:TTCTTTCTTTC:T	8.51873e-12	-2.77645e-10	0.507149
123439065	chr12:123439065:G:A	2.20647e-13	-1.92072	-1.22559
123439379	chr12:123439379:C:T	1.50816e-12	-2.77645e-10	-1.22423
123439912	chr12:123439912:G:C	8.70437e-12	-2.77645e-10	0.528707
123439981	chr12:123439981:A:T	2.43131e-12	-0.746686	-2.79482e-10
123440015	chr12:123440015:C:T	3.66606e-12	-2.77645e-10	-0.336
123440055	chr12:123440055:A:G	2.20987e-13	-2.00448	-1.14029
123440136	chr12:123440136:C:T	1.78335e-12	-2.77645e-10	-1.05662
123440175	chr12:123440175:TC:T	1.50405e-12	-2.77645e-10	-1.22696
123441666	chr12:123441666:C:G	2.32134e-12	-2.77645e-10	-0.792974
123441968	chr12:123441968:G:A	1.06125e-10	3.0295	-2.79482e-10
123442548	chr12:123442548:G:A	8.07691e-13	-1.84869	-2.79482e-10
123442715	chr12:123442715:A:T	9.26346e-12	1.71972	-1.12876
123443368	chr12:123443368:G:T	1.35177e-12	-0.735338	-0.598365
123443864	chr12:123443864:A:G	3.43275e-12	-2.77645e-10	-0.401757
123444119	chr12:123444119:A:C	1.1177e-11	1.90003	-1.12129
123444236	chr12:123444236:G:A	2.27199e-12	-2.77645e-10	-0.814461
123444337	chr12:123444337:C:T	1.65657e-12	-2.77645e-10	-1.13037
123444406	chr12:123444406:A:G	4.37574e-12	-2.77645e-10	-0.159043
123445456	chr12:123445456:G:A	1.4759e-12	-2.77645e-10	-1.24585
123445798	chr12:123445798:C:T	1.58974e-12	-2.77645e-10	-1.17155
123447648	chr12:123447648:G:A	1.19324e-12	-0.96279	-0.495656
123447683	chr12:123447683:T:C	1.66229e-12	-0.813333	-0.313589
123447686	chr12:123447686:G:A	1.47736e-12	-0.906595	-0.338264
123447687	chr12:123447687:G:A	1.32381e-12	-0.945823	-0.40878
123448211	chr12:123448211:A:G	1.82291e-12	-2.77645e-10	-1.03468
123448299	chr12:123448299:C:T	1.47541e-12	-2.77645e-10	-1.24618
123448326	chr12:123448326:G:A	3.15074e-12	-2.77645e-10	-0.487482
123448563	chr12:123448563:C:T	4.21705e-12	-0.195984	-2.79482e-10
123448595	chr12:123448595:T:C	9.02245e-12	-2.77645e-10	0.564598
123448622	chr12:123448622:G:A	2.37124e-12	-2.77645e-10	-0.771703
123449012	chr12:123449012:G:A	1.91296e-12	-2.77645e-10	-0.986466
123449523	chr12:123449523:G:A	7.31756e-12	1.5907	-1.23554
123449554	chr12:123449554:A:G	1.49842e-12	-2.77645e-10	-1.2307
123449653	chr12:123449653:C:T	9.55126e-13	-0.590549	-1.09048
123449749	chr12:123449749:C:T	6.39131e-13	-1.07643	-1.00634
123449807	chr12:123449807:C:T	2.20122e-12	-0.619352	-0.226753
123450005	chr12:123450005:AAC:A	2.54544e-12	-2.77645e-10	-0.700814
123450272	chr12:123450272:T:G	2.00681e-12	-2.77645e-10	-0.938572
123450560	chr12:123450560:A:T	1.80636e-12	-2.77645e-10	-1.04381
123450646	chr12:123450646:A:G	3.60386e-12	-2.77645e-10	-0.353114
123450662	chr12:123450662:G:A	2.15015e-12	-2.77645e-10	-0.869579
123450788	chr12:123450788:A:G	1.83686e-12	-2.77645e-10	-1.02706
123451070	chr12:123451070:AT:A	1.485e-12	-2.77645e-10	-1.2397
123451142	chr12:123451142:A:G	7.04162e-13	-1.98587	-2.79482e-10
123451314	chr12:123451314:C:G	4.54533e-12	-2.77645e-10	-0.121017
123451340	chr12:123451340:C:T	1.954e-11	2.44086	-1.10351
123451469	chr12:123451469:C:T	1.32859e-10	4.50313	-1.24896
123451507	chr12:123451507:G:A	2.11327e-12	-2.77645e-10	-0.886881
123451615	chr12:123451615:G:GT	9.96914e-13	-0.695069	-0.94314
123451618	chr12:123451618:A:AAGGG	1.01964e-12	-0.678266	-0.937401
123452007	chr12:123452007:C:A	1.57484e-11	2.26019	-1.13857
123452555	chr12:123452555:G:A	2.64717e-12	-2.77645e-10	-0.661627
123452600	chr12:123452600:C:T	5.35084e-11	3.58773	-1.24301
123452677	chr12:123452677:T:C	1.47174e-12	-2.77645e-10	-1.24867
123453238	chr12:123453238:G:A	1.00152e-12	-0.569306	-1.0643
123453771	chr12:123453771:T:C	2.29968e-11	-2.77645e-10	1.50024
123453803	chr12:123453803:C:T	1.74066e-12	-2.77645e-10	-1.08086
123453806	chr12:123453806:T:A	2.87605e-10	5.25904	-1.23257
123453861	chr12:123453861:TTTGTTTTG:T	4.44855e-12	-2.77645e-10	-0.14254
123453863	chr12:123453863:TG:T	5.7291e-12	0.922117	-0.811677
123453868	chr12:123453868:TG:T	3.02103e-12	-2.77645e-10	-0.52952
123453869	chr12:123453869:G:T	8.91581e-13	-0.522281	-1.2276
123453941	chr12:123453941:A:G	2.48379e-10	5.10608	-1.22624
123454187	chr12:123454187:T:G	6.34975e-12	0.981048	-0.76775
123454246	chr12:123454246:T:C	1.27583e-11	2.04763	-1.13656
123454407	chr12:123454407:T:G	2.20931e-10	4.99349	-1.23076
123454428	chr12:123454428:G:A	2.26815e-12	-2.77645e-10	-0.816153
123454584	chr12:123454584:G:C	7.27748e-13	-0.721905	-1.23101
123454774	chr12:123454774:C:T	6.15754e-12	1.39738	-1.21482
123454830	chr12:123454830:G:A	3.6976e-12	-2.77645e-10	-0.327433
123454847	chr12:123454847:T:C	7.06102e-13	-0.750113	-1.233
123454877	chr12:123454877:G:A	2.15148e-12	-2.77645e-10	-0.868961
123454940	chr12:123454940:C:T	2.10087e-11	1.30349	0.10633
123455187	chr12:123455187:T:C	2.16496e-12	-2.77645e-10	-0.862715
123455915	chr12:123455915:A:G	1.79191e-11	2.42259	-1.17184
123456208	chr12:123456208:A:G	6.937e-13	-2.00083	-2.79482e-10
123456508	chr12:123456508:T:C	7.48962e-13	-0.689237	-1.23495
123457297	chr12:123457297:C:T	2.24469e-12	-0.680711	-0.145839
123457317	chr12:123457317:T:C	1.75305e-12	-0.105153	-0.96861
123458010	chr12:123458010:T:A	4.8031e-12	-2.77645e-10	-0.0658569
123458094	chr12:123458094:G:C	2.15126e-12	-2.77645e-10	-0.869065
123458256	chr12:123458256:G:C	1.56516e-12	-1.18713	-2.79482e-10
123458395	chr12:123458395:C:T	1.52944e-12	-2.77645e-10	-1.21022
123458667	chr12:123458667:T:C	3.9953e-11	2.69985	-0.647266
123458740	chr12:123458740:C:T	3.73272e-12	-2.77645e-10	-0.317981
123459126	chr12:123459126:C:T	8.81663e-10	5.14669	-2.79482e-10
123459172	chr12:123459172:A:G	2.56556e-12	-0.740557	0.0476147
123459229	chr12:123459229:C:T	1.04337e-11	-2.77645e-10	0.70992
123460074	chr12:123460074:C:T	4.66142e-12	-2.77645e-10	-0.0957984
123460849	chr12:123460849:G:T	2.15909e-12	-2.77645e-10	-0.865431
123460878	chr12:123460878:G:A	4.27279e-12	-2.77645e-10	-0.182852
123460885	chr12:123460885:C:T	1.47843e-12	-2.77645e-10	-1.24414
123461073	chr12:123461073:T:C	7.5084e-13	-1.11915	-0.802535
123461135	chr12:123461135:A:G	1.17046e-11	1.92802	-1.10316
123461661	chr12:123461661:T:C	3.57928e-12	-0.743722	0.383765
123461952	chr12:123461952:C:T	6.67101e-12	1.50253	-1.23988
123462161	chr12:123462161:T:C	6.39473e-12	-2.77645e-10	0.220355
123462294	chr12:123462294:G:A	2.66637e-12	-0.6544	-2.79482e-10
123462576	chr12:123462576:G:A	2.70506e-12	-0.609833	-0.0301603
123462784	chr12:123462784:C:T	1.84625e-12	-2.77645e-10	-1.02196
123463203	chr12:123463203:G:C	4.85248e-12	1.18901	-1.24464
123463427	chr12:123463427:G:A	1.0439e-12	-1.59215	-2.79482e-10
123463493	chr12:123463493:T:G	7.24776e-13	-1.95701	-2.79482e-10
123463822	chr12:123463822:T:C	1.57332e-12	-2.77645e-10	-1.18193
123464302	chr12:123464302:C:T	1.26718e-12	-1.39833	-2.79482e-10
123464334	chr12:123464334:G:C	1.63837e-12	-2.77645e-10	-1.14141
123464362	chr12:123464362:C:T	7.17329e-12	1.56904	-1.23379
123464806	chr12:123464806:GA:G	1.81194e-12	-2.77645e-10	-1.04072
123465041	chr12:123465041:C:T	1.70324e-10	4.75137	-1.24879
123465080	chr12:123465080:A:G	8.52131e-13	-0.743325	-1.05181
123465375	chr12:123465375:C:T	1.53649e-12	-2.77645e-10	-1.20562
123465606	chr12:123465606:C:T	1.47277e-12	-2.77645e-10	-1.24797
123466544	chr12:123466544:T:C	5.80878e-12	-2.77645e-10	0.124253
123466586	chr12:123466586:T:C	2.13205e-12	-2.77645e-10	-0.878036
123466840	chr12:123466840:C:A	1.98647e-12	-0.948758	-2.79482e-10
123466876	chr12:123466876:G:T	2.39947e-11	2.71537	-1.17266
123466933	chr12:123466933:GC:G	6.67356e-12	1.49736	-1.23432
123466945	chr12:123466945:T:C	7.76383e-13	-1.88823	-2.79482e-10
123467484	chr12:123467484:T:C	1.23844e-11	-2.77645e-10	0.88132
123467485	chr12:123467485:A:T	8.45199e-12	1.64508	-1.1458
123467881	chr12:123467881:T:G	2.60679e-12	-2.77645e-10	-0.676999
123468192	chr12:123468192:C:T	8.77938e-12	1.75056	-1.21327
123469247	chr12:123469247:C:T	5.08169e-12	-2.77645e-10	-0.00947427
123469428	chr12:123469428:C:T	1.69861e-12	-2.77645e-10	-1.10531
123470040	chr12:123470040:CAT:C	1.49369e-12	-2.77645e-10	-1.23387
123470811	chr12:123470811:A:G	2.08487e-11	1.47005	-0.0678756
123471110	chr12:123471110:G:A	3.31146e-12	-2.77645e-10	-0.437729
123471298	chr12:123471298:C:T	1.60302e-10	4.69082	-1.24887
123471921	chr12:123471921:G:A	1.97938e-12	-2.77645e-10	-0.952333
123472010	chr12:123472010:G:C	1.5854e-12	-2.77645e-10	-1.17428
123472202	chr12:123472202:A:G	1.8592e-10	4.83823	-1.24803
123472328	chr12:123472328:G:A	2.30812e-12	-2.77645e-10	-0.798684
123472357	chr12:123472357:C:G	2.27692e-12	-0.692077	-0.12022
123472448	chr12:123472448:G:A	2.26268e-12	-2.77645e-10	-0.818566
123472794	chr12:123472794:T:C	2.22264e-12	-0.794344	-0.0420796
123472864	chr12:123472864:G:A	1.95697e-12	-2.77645e-10	-0.963722
123472899	chr12:123472899:G:A	1.61417e-12	-2.77645e-10	-1.1563
123472946	chr12:123472946:C:T	2.03647e-12	-2.77645e-10	-0.923901
123473092	chr12:123473092:G:A	1.68815e-12	-2.77645e-10	-1.11148
123473320	chr12:123473320:GC:G	1.57458e-10	4.67299	-1.24896
123473419	chr12:123473419:G:A	5.71641e-12	1.24678	-1.13855
123473429	chr12:123473429:C:T	2.37837e-12	-0.827132	0.0584311
123473531	chr12:123473531:A:G	2.88998e-12	-2.77645e-10	-0.573869
123473587	chr12:123473587:C:T	2.31217e-12	-0.730008	-0.0669244
123473656	chr12:123473656:C:T	1.2816e-11	-2.77645e-10	0.915578
123474390	chr12:123474390:C:T	1.69925e-10	4.69163	-1.19139
123474545	chr12:123474545:G:A	2.05192e-10	4.8814	-1.19257
123475102	chr12:123475102:A:G	2.8742e-12	-0.735704	0.15636
123475134	chr12:123475134:G:A	9.18288e-11	3.57708	-0.69227
123475489	chr12:123475489:G:A	4.1544e-12	-0.21095	-2.79482e-10
123475563	chr12:123475563:C:CTT	1.47586e-12	-2.77645e-10	-1.24588
123475622	chr12:123475622:G:T	1.38526e-11	0.993356	-2.79482e-10
123475927	chr12:123475927:A:G	1.56043e-09	6.22932	-0.511729
123475965	chr12:123475965:G:A	1.82626e-12	-2.77645e-10	-1.03285
123476301	chr12:123476301:C:T	1.73683e-12	-0.799427	-0.28363
123476713	chr12:123476713:TGCTGAC:T	2.42226e-12	-2.77645e-10	-0.750417
123476774	chr12:123476774:T:C	1.50939e-12	-2.77645e-10	-1.22341
123477292	chr12:123477292:AGAGTAGCTAGGAGTTAG:A	6.55593e-12	-2.77645e-10	0.245251
123477387	chr12:123477387:G:A	9.64568e-11	3.26911	-0.335129
123477527	chr12:123477527:C:T	1.08945e-10	3.05573	-2.79482e-10
123477701	chr12:123477701:G:T	1.82668e-12	-0.776536	-0.256083
123477890	chr12:123477890:A:G	4.34218e-11	3.33755	-1.2017
123477912	chr12:123477912:C:G	1.87557e-12	-0.800784	-0.205422
123477935	chr12:123477935:C:T	1.83623e-09	7.10072	-1.22037
123478174	chr12:123478174:T:A	2.8007e-09	7.47771	-1.17521
123478238	chr12:123478238:C:T	9.36191e-11	3.07126	-0.167141
123479099	chr12:123479099:C:T	3.58964e-12	-2.77645e-10	-0.357066
123479429	chr12:123479429:C:T	6.9814e-11	2.87785	-0.267134
123479583	chr12:123479583:G:A	2.57006e-12	-2.77645e-10	-0.691189
123480117	chr12:123480117:G:C	6.5803e-12	-2.77645e-10	0.248962
123480230	chr12:123480230:G:A	7.04135e-12	-2.77645e-10	0.316681
123481078	chr12:123481078:C:T	1.77984e-12	-2.77645e-10	-1.05859
123481118	chr12:123481118:A:T	1.82392e-12	-2.77645e-10	-1.03413
123481334	chr12:123481334:C:T	6.92044e-13	-2.00322	-2.79482e-10
123481668	chr12:123481668:T:A	1.06562e-12	-1.07151	-0.500057
123481901	chr12:123481901:C:T	6.67401e-12	0.997536	-0.734433
123482404	chr12:123482404:C:T	1.48886e-12	-2.77645e-10	-1.23711
123482426	chr12:123482426:A:G	3.09183e-10	5.33915	-1.24033
123482435	chr12:123482435:C:T	9.31834e-13	-1.20871	-0.497011
123482436	chr12:123482436:G:A	2.51256e-12	-2.77645e-10	-0.713817
123482625	chr12:123482625:T:C	3.73752e-11	2.53353	-0.547641
123483038	chr12:123483038:T:TG	1.48056e-12	-2.77645e-10	-1.2427
123483064	chr12:123483064:G:A	2.37677e-12	-2.77645e-10	-0.769375
123483070	chr12:123483070:A:T	2.37677e-12	-2.77645e-10	-0.769375
123483661	chr12:123483661:C:CT	9.78512e-13	-1.12256	-0.534284
123483878	chr12:123483878:C:T	7.06138e-12	-2.77645e-10	0.319522
123484137	chr12:123484137:C:T	1.91263e-12	-2.77645e-10	-0.986642
123484291	chr12:123484291:C:T	9.62644e-13	-1.12199	-0.5512
123484470	chr12:123484470:C:T	2.02925e-12	-0.927454	-2.79482e-10
123484910	chr12:123484910:C:T	5.00183e-12	0.654376	-0.679691
123485281	chr12:123485281:A:G	9.79752e-13	-0.684233	-0.97134
123485735	chr12:123485735:C:T	8.50669e-12	-2.77645e-10	0.505734
123485823	chr12:123485823:G:A	2.24525e-12	0.319588	-1.14589
123486066	chr12:123486066:T:C	1.7514e-12	-2.77645e-10	-1.0747
123486823	chr12:123486823:C:T	1.46565e-12	-1.25282	-2.79482e-10
123486944	chr12:123486944:G:A	3.59001e-10	5.45049	-1.20228
123488248	chr12:123488248:G:A	1.47551e-12	-2.77645e-10	-1.24611
123488331	chr12:123488331:CA:C	5.9622e-12	1.38918	-1.23886
123488368	chr12:123488368:G:A	2.42588e-12	-0.748924	-2.79482e-10
123489094	chr12:123489094:G:A	1.57806e-12	-2.77645e-10	-1.17892
123489177	chr12:123489177:A:G	1.95976e-12	-0.962294	-2.79482e-10
123490102	chr12:123490102:ACC:A	6.86698e-13	-2.01098	-2.79482e-10
123490179	chr12:123490179:T:G	2.6121e-13	-2.00663	-0.970917
123490713	chr12:123490713:C:T	9.99651e-13	-0.608231	-1.02724
123490838	chr12:123490838:C:T	2.03181e-13	-1.98919	-1.23959
123491038	chr12:123491038:C:T	4.20079e-10	5.62987	-1.22454
123491268	chr12:123491268:G:A	2.28747e-11	2.74045	-1.24554
123491346	chr12:123491346:G:A	1.70049e-12	-2.77645e-10	-1.1042
123491654	chr12:123491654:T:G	9.06484e-13	-1.34569	-0.387615
123491770	chr12:123491770:C:T	2.1704e-11	2.68334	-1.24097
123491771	chr12:123491771:G:A	4.7362e-13	-1.19904	-1.18343
123491780	chr12:123491780:G:A	1.47691e-12	-2.77645e-10	-1.24517
123491823	chr12:123491823:G:A	3.86603e-12	-2.77645e-10	-0.28289
123492314	chr12:123492314:T:C	7.28522e-10	5.48993	-0.534035
123492381	chr12:123492381:G:A	9.78746e-13	-0.695485	-0.961117
123492850	chr12:123492850:GT:G	2.41821e-11	2.79226	-1.24177
123493003	chr12:123493003:T:C	2.14798e-11	2.66937	-1.23737
123493182	chr12:123493182:G:A	3.94923e-12	-2.77645e-10	-0.261597
123493816	chr12:123493816:GCT:G	1.77542e-12	-2.77645e-10	-1.06108
123494164	chr12:123494164:A:G	3.58082e-12	-2.77645e-10	-0.359526
123495262	chr12:123495262:C:T	7.53988e-11	3.16786	-0.480191
123495282	chr12:123495282:C:A	3.75079e-12	-2.77645e-10	-0.313152
123495616	chr12:123495616:C:T	3.54035e-13	-1.55606	-1.11742
123495619	chr12:123495619:C:A	3.87043e-13	-1.45502	-1.12932
123495766	chr12:123495766:C:T	4.2093e-13	-1.3856	-1.11481
123495878	chr12:123495878:G:A	4.34441e-13	-1.31029	-1.15852
123496139	chr12:123496139:A:G	6.87103e-13	-2.01039	-2.79482e-10
123496597	chr12:123496597:G:A	2.94371e-11	2.99437	-1.24723
123496656	chr12:123496656:C:T	1.8957e-12	-2.77645e-10	-0.995531
123496779	chr12:123496779:C:T	3.43801e-12	-2.77645e-10	-0.400226
123496841	chr12:123496841:C:T	1.53394e-12	-2.77645e-10	-1.20728
123496933	chr12:123496933:C:T	4.28642e-11	2.91272	-0.789801
123497075	chr12:123497075:G:A	1.99163e-12	-2.77645e-10	-0.946166
123498010	chr12:123498010:AT:A	1.50246e-12	-2.77645e-10	-1.22801
123498339	chr12:123498339:CCAGG:C	1.52184e-09	6.24595	-0.553387
123498806	chr12:123498806:C:T	1.91464e-12	-2.77645e-10	-0.985586
123498995	chr12:123498995:A:G	1.10739e-12	-0.590301	-0.942813
123499190	chr12:123499190:A:T	5.32198e-12	-2.77645e-10	0.0367273
123499394	chr12:123499394:G:A	1.49391e-09	6.33158	-0.65755
123499551	chr12:123499551:G:A	2.40037e-12	-2.77645e-10	-0.759493
123499639	chr12:123499639:G:A	7.33877e-13	-1.94453	-2.79482e-10
123499979	chr12:123499979:T:G	1.5619e-12	-2.77645e-10	-1.18922
123500172	chr12:123500172:C:T	1.4766e-12	-2.77645e-10	-1.24538
123500543	chr12:123500543:C:T	2.87605e-12	-0.578702	-2.79482e-10
123500600	chr12:123500600:T:C	1.47782e-12	-2.77645e-10	-1.24455
123500638	chr12:123500638:G:A	1.51464e-12	-2.77645e-10	-1.21994
123500865	chr12:123500865:G:A	1.55483e-12	-2.77645e-10	-1.19375
123500980	chr12:123500980:C:T	2.00484e-12	-2.77645e-10	-0.939552
123501287	chr12:123501287:T:A	2.25886e-10	3.99159	-0.206675
123502122	chr12:123502122:G:T	2.57323e-13	-1.74672	-1.24582
123502132	chr12:123502132:A:T	2.54997e-13	-1.75594	-1.24568
123502175	chr12:123502175:G:C	8.54154e-13	-0.947321	-0.845441
123502224	chr12:123502224:A:C	1.54021e-12	-0.542708	-0.660492
123502325	chr12:123502325:C:T	1.05769e-11	0.723551	-2.79482e-10
123502399	chr12:123502399:G:A	3.19999e-13	-1.57624	-1.19832
123502956	chr12:123502956:C:T	6.96783e-13	-0.796082	-1.20032
123503133	chr12:123503133:A:G	6.68689e-13	-0.808567	-1.22899
123503263	chr12:123503263:C:T	1.10489e-10	2.54153	0.528269
123503264	chr12:123503264:G:A	1.96647e-10	3.64629	-2.79482e-10
123503493	chr12:123503493:G:A	1.74944e-10	4.141	-0.611652
123503888	chr12:123503888:C:T	4.70951e-11	2.82559	-0.608544
123504079	chr12:123504079:AG:A	2.13798e-12	-2.77645e-10	-0.875255
123504325	chr12:123504325:C:T	7.56194e-13	-0.734008	-1.18057
123504703	chr12:123504703:G:A	1.01338e-10	3.11233	-0.128995
123504889	chr12:123504889:A:G	6.88497e-13	-2.00836	-2.79482e-10
123505183	chr12:123505183:G:C	2.02813e-13	-1.99433	-1.23626
123506137	chr12:123506137:C:T	1.48551e-12	-2.77645e-10	-1.23936
123506301	chr12:123506301:T:A	5.68812e-10	5.95735	-1.24892
123506357	chr12:123506357:A:G	1.18854e-10	3.13198	0.0107974
123506362	chr12:123506362:T:A	6.98243e-13	-0.778667	-1.21564
123506924	chr12:123506924:C:T	5.04084e-12	-2.77645e-10	-0.0175452
123507028	chr12:123507028:A:ATT	1.62923e-12	-2.77645e-10	-1.14701
123507029	chr12:123507029:A:C	1.62678e-12	-2.77645e-10	-1.14852
123507517	chr12:123507517:T:C	3.35024e-11	3.02728	-1.15078
123507732	chr12:123507732:G:A	5.93212e-11	3.69656	-1.24871
123507965	chr12:123507965:A:G	3.78719e-12	-2.77645e-10	-0.303495
123509558	chr12:123509558:C:T	4.18705e-10	3.65156	0.750488
123509608	chr12:123509608:G:A	2.71114e-13	-1.8959	-1.04444
123509635	chr12:123509635:T:C	3.85199e-12	-2.77645e-10	-0.286529
123509919	chr12:123509919:C:T	1.47828e-12	-2.77645e-10	-1.24424
123509974	chr12:123509974:T:C	1.45879e-11	-2.77645e-10	1.04508
123510122	chr12:123510122:A:G	6.784e-11	3.11352	-0.531489
123510443	chr12:123510443:T:A	7.90541e-12	-2.77645e-10	0.432428
123513223	chr12:123513223:T:G	1.44938e-10	3.65673	-0.315543
123513468	chr12:123513468:T:C	1.65124e-12	-2.77645e-10	-1.13359
123513564	chr12:123513564:G:A	2.69628e-13	-1.72363	-1.2222
123513776	chr12:123513776:A:G	4.26433e-13	-1.94177	-0.545644
123514135	chr12:123514135:C:T	2.91461e-12	-0.565382	-2.79482e-10
123514155	chr12:123514155:C:T	4.94155e-13	-1.94025	-0.399771
123514947	chr12:123514947:A:T	2.48792e-12	-2.77645e-10	-0.72367
123515182	chr12:123515182:T:G	4.85942e-12	-2.77645e-10	-0.0541987
123515354	chr12:123515354:T:C	3.24383e-13	-1.59061	-1.17034
123515739	chr12:123515739:C:T	1.73838e-12	-2.77645e-10	-1.08216
123515871	chr12:123515871:C:G	3.81293e-12	-2.77645e-10	-0.296719
123515921	chr12:123515921:C:G	1.48319e-12	-2.77645e-10	-1.24092
123516104	chr12:123516104:G:A	2.17913e-10	4.37525	-0.626275
123517140	chr12:123517140:AC:A	1.55689e-12	-2.77645e-10	-1.19243
123517204	chr12:123517204:G:A	3.21036e-10	4.25201	-0.11557
123517501	chr12:123517501:T:A	3.76644e-13	-1.56372	-1.04785
123517740	chr12:123517740:C:T	3.93285e-12	-2.77645e-10	-0.265755
123517752	chr12:123517752:G:A	7.37269e-13	-1.93992	-2.79482e-10
123518042	chr12:123518042:A:G	3.63486e-10	4.30792	-0.0472972
123518215	chr12:123518215:A:T	2.41163e-10	4.26753	-0.417177
123518785	chr12:123518785:G:A	9.90302e-13	-1.10926	-0.535607
123518949	chr12:123518949:C:T	8.47785e-12	0.956521	-0.454182
123519499	chr12:123519499:T:C	4.38503e-12	-0.156922	-2.79482e-10
123520025	chr12:123520025:G:A	8.59748e-13	-1.78623	-2.79482e-10
123520200	chr12:123520200:T:C	3.5315e-13	-1.9797	-0.696276
123520216	chr12:123520216:C:T	2.46093e-12	-2.77645e-10	-0.734577
123520371	chr12:123520371:C:A	6.41673e-12	0.663363	-0.439572
123520443	chr12:123520443:T:C	2.92982e-13	-2.00375	-0.859009
123520765	chr12:123520765:G:C	2.91226e-13	-2.00935	-0.85942
123520928	chr12:123520928:G:T	2.14757e-12	-0.562468	-0.308316
123521085	chr12:123521085:T:C	2.25746e-12	-2.77645e-10	-0.820876
123521832	chr12:123521832:C:T	2.52035e-13	-1.95413	-1.05917
123522294	chr12:123522294:C:T	7.03354e-12	0.688371	-0.3728
123522295	chr12:123522295:C:T	3.35414e-13	-1.47877	-1.24874
123522813	chr12:123522813:A:T	1.48379e-12	-2.77645e-10	-1.24052
123523398	chr12:123523398:C:T	9.50124e-13	-1.68628	-2.79482e-10
123523527	chr12:123523527:T:C	4.03413e-12	0.995955	-1.23628
123523912	chr12:123523912:C:T	2.99103e-12	-1.52262	0.983122
123524343	chr12:123524343:G:A	1.47451e-12	-2.77645e-10	-1.24679
123524371	chr12:123524371:C:A	1.81082e-12	-2.77645e-10	-1.04134
123524887	chr12:123524887:C:CT	3.35581e-12	-2.77645e-10	-0.424424
123525182	chr12:123525182:C:T	1.50369e-12	-2.77645e-10	-1.22719
123526015	chr12:123526015:TG:T	2.26057e-11	1.48308	-2.79482e-10
123526031	chr12:123526031:C:T	8.32942e-12	-2.77645e-10	0.484676
123526706	chr12:123526706:G:A	9.62496e-13	-1.56865	-0.10469
123526738	chr12:123526738:C:T	4.79134e-12	0.649972	-0.71828
123526882	chr12:123526882:T:C	6.91538e-13	-1.18517	-0.81879
123526905	chr12:123526905:G:A	5.07436e-12	-2.77645e-10	-0.0109182
123527080	chr12:123527080:T:C	1.64879e-12	-2.77645e-10	-1.13508
123527120	chr12:123527120:T:C	9.37215e-13	-1.57666	-0.123302
123527376	chr12:123527376:C:T	6.29266e-12	0.88699	-0.682725
123527700	chr12:123527700:A:T	1.06911e-12	-1.54049	-0.0277991
123527767	chr12:123527767:G:A	3.71129e-12	-2.77645e-10	-0.323738
123528011	chr12:123528011:T:C	6.4552e-12	0.856684	-0.626916
123528216	chr12:123528216:T:C	1.79387e-12	0.131911	-1.18265
123528572	chr12:123528572:C:T	1.47402e-12	-2.77645e-10	-1.24713
123528573	chr12:123528573:G:A	8.68841e-12	0.906023	-0.379151
123528576	chr12:123528576:C:T	1.19304e-11	-2.77645e-10	0.843973
123528618	chr12:123528618:G:A	1.91741e-12	-0.984144	-2.79482e-10
123528629	chr12:123528629:G:A	2.1543e-12	-0.867654	-2.79482e-10
123528669	chr12:123528669:C:T	6.6897e-12	0.866622	-0.601171
123528702	chr12:123528702:A:G	1.11288e-12	-1.52614	-0.00202435
123528705	chr12:123528705:C:T	6.98742e-13	-1.99359	-2.79482e-10
123528759	chr12:123528759:A:G	1.69473e-12	0.072897	-1.18049
123528781	chr12:123528781:A:G	1.99246e-12	-2.77645e-10	-0.945747
123528859	chr12:123528859:A:G	6.67795e-12	0.897448	-0.633755
123529127	chr12:123529127:T:G	2.24198e-12	-2.77645e-10	-0.827759
123529526	chr12:123529526:C:T	6.41733e-12	0.846673	-0.62279
123529630	chr12:123529630:T:C	7.58948e-12	1.02977	-0.63813
123529704	chr12:123529704:C:T	2.06125e-13	-1.98358	-1.23081
123530949	chr12:123530949:T:C	7.77093e-13	-1.88731	-2.79482e-10
123531285	chr12:123531285:C:T	3.25467e-13	-1.98089	-0.776725
123531521	chr12:123531521:A:G	1.51011e-12	-2.77645e-10	-1.22294
123531557	chr12:123531557:G:A	3.49113e-13	-1.93856	-0.748921
123531917	chr12:123531917:C:T	3.41998e-13	-1.46383	-1.24424
123532217	chr12:123532217:C:T	8.15941e-13	-1.83853	-2.79482e-10
123532267	chr12:123532267:T:C	1.47782e-12	-2.77645e-10	-1.24455
123532754	chr12:123532754:T:TG	9.5422e-13	-0.909244	-0.772735
123533021	chr12:123533021:A:G	6.35585e-12	0.451864	-0.237607
123533826	chr12:123533826:G:A	3.58432e-12	-2.77645e-10	-0.35855
123533922	chr12:123533922:C:T	7.11282e-13	-1.97581	-2.79482e-10
123534267	chr12:123534267:TG:T	2.5384e-12	-2.77645e-10	-0.703584
123534389	chr12:123534389:A:G	3.37757e-12	-2.77645e-10	-0.41796
123534439	chr12:123534439:G:T	6.4668e-12	-2.77645e-10	0.231563
123534508	chr12:123534508:G:T	1.33279e-12	-0.791864	-0.555978
123535503	chr12:123535503:A:T	1.19913e-12	-0.675279	-0.778243
123535797	chr12:123535797:G:A	1.53413e-12	-2.77645e-10	-1.20715
123536138	chr12:123536138:T:A	8.59522e-13	-1.99813	0.211628
123536161	chr12:123536161:C:T	1.32587e-12	-0.66204	-0.691013
123536340	chr12:123536340:C:T	1.71863e-12	-2.77645e-10	-1.09359
123536470	chr12:123536470:C:T	3.28836e-12	-2.77645e-10	-0.444728
123536742	chr12:123536742:G:A	9.08828e-13	-1.73072	-2.79482e-10
123537510	chr12:123537510:A:AAC	2.03513e-12	-0.743484	-0.181073
123537696	chr12:123537696:C:A	1.19815e-12	-0.753577	-0.700762
123538971	chr12:123538971:C:A	7.88784e-13	-1.87238	-2.79482e-10
123539385	chr12:123539385:C:T	1.23043e-12	-0.748202	-0.679557
123539514	chr12:123539514:A:T	1.05066e-12	-1.71531	0.129613
123539972	chr12:123539972:G:A	4.84756e-12	-1.12434	1.0677
123540030	chr12:123540030:C:T	1.51603e-12	-2.77645e-10	-1.21902
123541932	chr12:123541932:G:A	1.47144e-11	-2.77645e-10	1.05371
123541935	chr12:123541935:A:T	3.80482e-13	-1.54411	-1.05732
123543057	chr12:123543057:G:A	5.07312e-12	-2.77645e-10	-0.0111631
123543159	chr12:123543159:C:T	1.56969e-12	-2.77645e-10	-1.18424
123543284	chr12:123543284:C:T	7.11132e-13	-2.01052	0.0345091
123543868	chr12:123543868:A:G	3.76729e-12	-2.77645e-10	-0.308762
123544128	chr12:123544128:A:C	4.85522e-12	-0.0550632	-2.79482e-10
123544145	chr12:123544145:C:A	4.90766e-12	-2.77645e-10	-0.044322
123544429	chr12:123544429:G:A	1.66546e-12	-2.77645e-10	-1.12502
123544590	chr12:123544590:A:C	2.40171e-12	0.470479	-1.22942
123544591	chr12:123544591:C:T	3.19546e-13	-1.98459	-0.791385
123545013	chr12:123545013:G:A	5.9871e-13	-2.011	-0.137092
123545199	chr12:123545199:A:C	4.25581e-12	1.06146	-1.2483
123545444	chr12:123545444:T:A	3.70867e-12	-0.324446	-2.79482e-10
123546625	chr12:123546625:G:GT	1.50062e-11	1.07335	-2.79482e-10
123546663	chr12:123546663:C:A	7.18593e-13	-2.00869	0.0431147
123547095	chr12:123547095:TTTTC:T	7.94162e-13	-1.86559	-2.79482e-10
123547106	chr12:123547106:T:C	3.56479e-12	0.755721	-1.11973
123547193	chr12:123547193:G:A	7.23781e-12	-2.77645e-10	0.3442
123547335	chr12:123547335:C:T	7.06421e-13	-2.00906	0.0263935
123547405	chr12:123547405:G:A	2.4181e-12	-2.77645e-10	-0.752138
123548126	chr12:123548126:C:A	6.37823e-13	-2.01082	-0.0739894
123548246	chr12:123548246:G:T	2.6971e-12	-2.77645e-10	-0.642942
123548272	chr12:123548272:A:G	9.11135e-12	0.164364	0.410038
123548315	chr12:123548315:C:T	3.01104e-12	-2.77645e-10	-0.532831
123548561	chr12:123548561:A:C	1.72449e-12	-2.77645e-10	-1.09019
123548755	chr12:123548755:G:C	1.57536e-12	-2.77645e-10	-1.18063
123548818	chr12:123548818:G:A	6.05069e-13	-1.89753	-0.240004
123549083	chr12:123549083:A:G	1.72681e-12	-2.77645e-10	-1.08884
123549184	chr12:123549184:T:C	2.4049e-12	-2.77645e-10	-0.75761
123549290	chr12:123549290:C:T	6.24434e-13	-2.01059	-0.0954338
123549291	chr12:123549291:G:A	5.96763e-12	-2.77645e-10	0.151231
123549338	chr12:123549338:A:G	1.14184e-11	-0.523697	1.3238
123549992	chr12:123549992:C:A	6.35648e-13	-2.01075	-0.0774784
123550139	chr12:123550139:C:T	8.22476e-13	-1.83055	-2.79482e-10
123550147	chr12:123550147:C:T	4.15557e-12	-2.77645e-10	-0.210668
123550155	chr12:123550155:C:T	3.04159e-12	-2.77645e-10	-0.522739
123550156	chr12:123550156:A:G	8.22288e-12	0.120481	0.351321
123550162	chr12:123550162:T:C	1.65714e-12	-2.77645e-10	-1.13003
123550220	chr12:123550220:T:C	1.65651e-12	-2.77645e-10	-1.1304
123550417	chr12:123550417:C:T	1.32058e-11	-2.77645e-10	0.945539
123550544	chr12:123550544:A:G	1.58913e-12	-2.77645e-10	-1.17193
123550614	chr12:123550614:C:A	1.91777e-12	-2.77645e-10	-0.983958
123550859	chr12:123550859:T:C	5.82186e-13	-1.97721	-0.19887
123551234	chr12:123551234:G:A	6.85528e-13	-0.869909	-1.14277
123551479	chr12:123551479:T:C	1.34216e-12	-0.169806	-1.17103
123551552	chr12:123551552:T:A	1.55192e-12	-2.77645e-10	-1.19562
123551641	chr12:123551641:T:C	3.36764e-12	0.771788	-1.19269
123552035	chr12:123552035:G:A	1.87917e-12	-2.0089	1.00461
123552212	chr12:123552212:G:A	1.93066e-12	-0.977255	-2.79482e-10
123552437	chr12:123552437:G:A	5.30815e-12	1.10246	-1.06833
123552618	chr12:123552618:T:C	1.4967e-12	-2.77645e-10	-1.23186
123553297	chr12:123553297:T:C	6.76326e-13	-2.01075	-0.0154478
123553908	chr12:123553908:CTAAT:C	6.63349e-13	-0.886302	-1.15927
123553988	chr12:123553988:G:T	2.34169e-13	-1.90267	-1.18416
123554448	chr12:123554448:T:C	2.33522e-13	-1.91544	-1.17415
123554464	chr12:123554464:C:T	2.76629e-12	-2.77645e-10	-0.617612
123554934	chr12:123554934:G:A	3.03033e-12	-2.77645e-10	-0.526448
123555238	chr12:123555238:G:A	1.5384e-12	-2.77645e-10	-1.20438
123555833	chr12:123555833:T:C	1.70856e-12	-2.00717	0.907707
123556484	chr12:123556484:G:A	3.21249e-12	-2.77645e-10	-0.468073
123557005	chr12:123557005:C:T	6.194e-12	-2.77645e-10	0.188462
123557234	chr12:123557234:C:A	1.34745e-11	0.965679	-2.79482e-10
123557313	chr12:123557313:G:A	5.63091e-12	-2.77645e-10	0.0931529
123557412	chr12:123557412:G:C	1.68711e-12	-1.1121	-2.79482e-10
123557544	chr12:123557544:C:G	4.48328e-12	0.942251	-1.07701
123557640	chr12:123557640:T:C	1.70272e-11	-2.77645e-10	1.1997
123557664	chr12:123557664:T:C	4.86503e-13	-1.94413	-0.411502
123558004	chr12:123558004:G:A	1.17474e-12	-1.47407	-2.79482e-10
123558036	chr12:123558036:C:T	5.96565e-11	-2.77645e-10	2.45348
123558099	chr12:123558099:G:C	2.5287e-12	0.331201	-1.03861
123558474	chr12:123558474:G:A	4.59524e-13	-1.93806	-0.474623
123558749	chr12:123558749:C:G	4.0071e-13	-1.75571	-0.793926
123559127	chr12:123559127:T:C	1.55635e-12	-2.77645e-10	-1.19278
123559918	chr12:123559918:G:A	6.54305e-12	-2.77645e-10	0.243284
123560027	chr12:123560027:G:A	3.05019e-12	0.44904	-0.968953
123560943	chr12:123560943:CAA:C	6.47975e-13	-0.944617	-1.1244
123561806	chr12:123561806:G:A	1.53127e-12	-2.77645e-10	-1.20902
123561840	chr12:123561840:A:G	2.07177e-12	-2.77645e-10	-0.906714
123561993	chr12:123561993:T:C	8.39588e-13	-0.579998	-1.22996
123562351	chr12:123562351:G:A	8.79497e-12	-2.77645e-10	0.539062
123563008	chr12:123563008:A:G	2.33809e-11	-2.77645e-10	1.5168
123563216	chr12:123563216:C:T	2.39122e-12	-2.77645e-10	-0.763313
123563230	chr12:123563230:C:T	2.36903e-13	-2.0094	-1.06583
123563387	chr12:123563387:C:T	9.78365e-12	-2.77645e-10	0.645594
123563452	chr12:123563452:G:C	2.10189e-13	-1.94767	-1.24719
123564311	chr12:123564311:A:G	4.22007e-13	-1.67184	-0.826017
123564406	chr12:123564406:G:A	7.29681e-13	-2.00515	0.0548821
123564769	chr12:123564769:T:C	8.93327e-12	-2.77645e-10	0.554664
123565189	chr12:123565189:G:A	3.59973e-12	0.602763	-0.957022
123565212	chr12:123565212:T:A	3.8724e-12	0.654285	-0.93553
123565419	chr12:123565419:G:A	8.25802e-13	-0.594577	-1.23194
123565495	chr12:123565495:G:A	3.41852e-12	0.591806	-0.997716
123565516	chr12:123565516:G:A	6.9199e-12	-2.77645e-10	0.299282
123565654	chr12:123565654:C:A	1.76548e-12	-2.77645e-10	-1.0667
123566104	chr12:123566104:A:T	7.96149e-13	-2.01038	0.147297
123566213	chr12:123566213:A:G	8.2736e-13	-0.602151	-1.22248
123566288	chr12:123566288:G:A	9.22334e-13	-1.71597	-2.79482e-10
123566518	chr12:123566518:T:G	3.89664e-12	0.781701	-1.0567
123566549	chr12:123566549:G:C	3.43296e-12	0.603533	-1.00523
123567696	chr12:123567696:G:A	3.67611e-12	0.643172	-0.976436
123567785	chr12:123567785:C:T	2.01111e-12	-2.77645e-10	-0.936433
123567837	chr12:123567837:A:G	1.60951e-12	-1.15919	-2.79482e-10
123567963	chr12:123567963:T:G	1.19455e-11	0.845238	-2.79482e-10
123568188	chr12:123568188:T:C	6.86943e-13	-2.01062	-2.79482e-10
123568366	chr12:123568366:T:C	3.58028e-12	0.634432	-0.994109
123568398	chr12:123568398:G:A	4.31658e-12	0.812023	-0.984679
123568438	chr12:123568438:A:G	7.62829e-13	-0.667304	-1.23854
123568883	chr12:123568883:A:G	4.00525e-12	0.783185	-1.0307
123568995	chr12:123568995:G:A	3.36832e-12	0.518054	-0.938757
123569073	chr12:123569073:T:A	1.64681e-12	-2.77645e-10	-1.13628
123569164	chr12:123569164:T:C	5.55707e-12	1.00513	-0.925173
123569220	chr12:123569220:C:T	6.14645e-13	-0.951158	-1.17067
123569515	chr12:123569515:A:AGT	1.49603e-11	-2.77645e-10	1.07028
123569520	chr12:123569520:A:AGT	2.15891e-13	-1.99598	-1.17212
123570811	chr12:123570811:C:T	1.28657e-12	-0.847175	-0.535964
123570819	chr12:123570819:C:T	1.7603e-12	-2.77645e-10	-1.06963
123571058	chr12:123571058:A:G	3.66676e-12	0.857229	-1.19304
123571407	chr12:123571407:T:C	6.65103e-12	-2.77645e-10	0.259653
123571482	chr12:123571482:G:A	7.27008e-13	-1.95394	-2.79482e-10
123571672	chr12:123571672:C:G	2.72676e-12	-2.77645e-10	-0.632003
123571864	chr12:123571864:T:C	1.91905e-12	-2.77645e-10	-0.983289
123571885	chr12:123571885:C:T	1.50859e-12	-2.77645e-10	-1.22394
123572138	chr12:123572138:G:A	4.83645e-12	1.14547	-1.20441
123572414	chr12:123572414:T:C	4.59326e-12	-2.77645e-10	-0.110528
123572565	chr12:123572565:C:A	3.61904e-12	0.502955	-0.851865
123572945	chr12:123572945:T:C	1.65659e-12	-2.77645e-10	-1.13036
123573291	chr12:123573291:G:A	7.14402e-13	-1.97143	-2.79482e-10
123573462	chr12:123573462:G:A	6.37391e-12	1.33264	-1.11555
123573506	chr12:123573506:A:G	3.544e-12	-2.77645e-10	-0.369861
123573622	chr12:123573622:T:C	6.28992e-12	1.27972	-1.07589
123573643	chr12:123573643:G:A	1.30696e-11	-2.77645e-10	0.935171
123573739	chr12:123573739:C:T	2.19619e-12	-2.77645e-10	-0.848396
123573826	chr12:123573826:G:A	1.50268e-12	-2.77645e-10	-1.22787
123574005	chr12:123574005:C:T	2.22627e-13	-2.01047	-1.12691
123574413	chr12:123574413:T:C	4.27994e-12	-2.77645e-10	-0.181178
123574549	chr12:123574549:G:T	3.40517e-12	-1.98613	1.57631
123574872	chr12:123574872:A:G	2.51626e-12	-2.77645e-10	-0.712346
123574978	chr12:123574978:C:T	2.35081e-12	-2.77645e-10	-0.780358
123574999	chr12:123574999:C:T	6.11679e-12	1.26754	-1.09162
123575095	chr12:123575095:A:G	2.44287e-12	-2.77645e-10	-0.741944
123575261	chr12:123575261:T:C	2.21974e-12	-2.77645e-10	-0.83773
123575377	chr12:123575377:C:T	4.46899e-13	-1.97004	-0.470499
123576530	chr12:123576530:T:C	1.51627e-12	-2.77645e-10	-1.21887
123576546	chr12:123576546:G:A	1.46171e-11	1.04707	-2.79482e-10
123576783	chr12:123576783:A:G	7.01055e-13	-1.99029	-2.79482e-10
123576850	chr12:123576850:C:T	6.70279e-12	1.37355	-1.10615
123576874	chr12:123576874:C:T	6.54717e-12	1.35019	-1.10628
123576992	chr12:123576992:G:A	1.48368e-12	-2.77645e-10	-1.24059
123577064	chr12:123577064:C:T	6.07696e-13	-1.84568	-0.28752
123577194	chr12:123577194:A:C	5.5916e-12	-1.86319	1.94934
123577340	chr12:123577340:C:T	1.56226e-12	-2.77645e-10	-1.18899
123578089	chr12:123578089:A:G	1.53946e-12	-2.77645e-10	-1.20369
123578195	chr12:123578195:C:T	6.79344e-12	1.46497	-1.18413
123578196	chr12:123578196:G:A	4.74457e-13	-1.43034	-0.950365
123578415	chr12:123578415:C:T	4.24181e-12	-2.77645e-10	-0.190129
123578539	chr12:123578539:T:A	2.37709e-12	-2.77645e-10	-0.76924
123578907	chr12:123578907:G:A	3.30929e-12	0.698589	-1.13697
123579067	chr12:123579067:C:A	5.36594e-13	-1.79541	-0.462221
123579344	chr12:123579344:T:C	9.69541e-13	-1.27848	-0.387573
123579358	chr12:123579358:G:A	7.92251e-13	-1.89721	0.0292125
123579990	chr12:123579990:A:G	8.29912e-12	1.47134	-0.99031
123580026	chr12:123580026:T:C	1.93177e-12	-2.77645e-10	-0.976681
123580029	chr12:123580029:C:T	1.89976e-12	-2.77645e-10	-0.993393
123580033	chr12:123580033:G:A	1.92657e-12	-2.77645e-10	-0.979375
123580162	chr12:123580162:G:A	8.32071e-12	-2.77645e-10	0.48363
123580371	chr12:123580371:C:T	7.34891e-12	1.38178	-1.02235
123580451	chr12:123580451:A:G	7.54647e-12	1.39696	-1.011
123580569	chr12:123580569:A:G	7.64043e-12	1.39956	-1.00123
123580869	chr12:123580869:T:C	8.24429e-13	-1.15125	-0.676928
123580881	chr12:123580881:T:C	1.21624e-11	1.35592	-0.492682
123580995	chr12:123580995:G:C	4.72973e-12	-2.77645e-10	-0.0812496
123581120	chr12:123581120:T:C	7.76083e-12	1.14195	-0.727984
123582236	chr12:123582236:ACTT:A	1.84508e-12	-2.77645e-10	-1.02259
123582568	chr12:123582568:G:A	6.10207e-12	-2.77645e-10	0.173509
123582650	chr12:123582650:G:A	7.83094e-13	-1.88029	0.000671227
123583227	chr12:123583227:A:AT	1.61993e-12	-2.77645e-10	-1.15274
123583468	chr12:123583468:T:C	9.30752e-12	1.31411	-0.718407
123583549	chr12:123583549:CAAAT:C	1.0082e-11	1.776	-1.10037
123583814	chr12:123583814:C:A	1.17683e-12	-1.18392	-0.28837
123583865	chr12:123583865:C:T	1.73481e-11	-2.77645e-10	1.21837
123584385	chr12:123584385:C:T	1.51514e-12	-2.77645e-10	-1.21961
123584480	chr12:123584480:C:T	1.95617e-12	-2.77645e-10	-0.964129
123584521	chr12:123584521:C:A	4.48409e-13	-1.96116	-0.476006
123584666	chr12:123584666:T:C	2.29798e-12	-2.77645e-10	-0.803086
123585067	chr12:123585067:T:A	6.0613e-12	1.21358	-1.04678
123585120	chr12:123585120:A:G	1.11901e-12	-1.23366	-0.289013
123585427	chr12:123585427:G:A	1.43297e-12	-1.27537	-2.79482e-10
123585466	chr12:123585466:G:A	5.55931e-12	1.18165	-1.10129
123585746	chr12:123585746:A:G	2.43474e-12	-2.77645e-10	-0.745277
123585827	chr12:123585827:A:G	2.53582e-12	-2.77645e-10	-0.704601
123586296	chr12:123586296:T:C	6.54791e-13	-1.86912	-0.189438
123586444	chr12:123586444:G:A	6.33608e-13	-1.84668	-0.244768
123586960	chr12:123586960:AT:A	5.6009e-12	1.18069	-1.09289
123587008	chr12:123587008:T:C	1.56845e-12	-2.77645e-10	-1.18503
123587181	chr12:123587181:C:T	7.27438e-13	-1.32565	-0.627693
123587218	chr12:123587218:C:A	7.4831e-12	1.17583	-0.798302
123587317	chr12:123587317:G:A	4.99741e-12	1.09387	-1.12007
123587721	chr12:123587721:G:T	3.63483e-12	0.903908	-1.24846
123587808	chr12:123587808:A:G	1.86828e-12	-2.77645e-10	-1.0101
123587875	chr12:123587875:A:G	5.3234e-12	-2.77645e-10	0.0369946
123588146	chr12:123588146:T:G	2.84927e-12	-2.77645e-10	-0.588056
123589191	chr12:123589191:G:A	1.61111e-12	-2.77645e-10	-1.1582
123589254	chr12:123589254:T:A	5.02383e-12	-2.77645e-10	-0.0209262
123589364	chr12:123589364:C:T	6.34795e-12	1.30348	-1.09046
123589400	chr12:123589400:T:C	1.62063e-11	-2.77645e-10	1.15028
123589818	chr12:123589818:C:T	4.703e-13	-1.95086	-0.438642
123590564	chr12:123590564:A:G	6.14969e-12	1.26167	-1.08039
123591056	chr12:123591056:TAAATC:T	2.16639e-13	-2.01086	-1.15378
123591368	chr12:123591368:G:T	6.85649e-12	1.33413	-1.04406
123591374	chr12:123591374:T:C	1.67858e-12	-1.90201	0.784841
123591639	chr12:123591639:G:A	2.46395e-12	-2.77645e-10	-0.733351
123591707	chr12:123591707:C:T	6.10665e-12	1.247	-1.07274
123592075	chr12:123592075:C:A	7.14375e-13	-1.97147	-2.79482e-10
123592259	chr12:123592259:T:C	6.1078e-12	1.26957	-1.09512
123592348	chr12:123592348:G:A	1.47399e-12	-2.77645e-10	-1.24715
123592650	chr12:123592650:C:T	1.57797e-12	-2.77645e-10	-1.17898
123592665	chr12:123592665:T:C	1.9372e-12	-2.77645e-10	-0.973874
123592703	chr12:123592703:A:G	1.3298e-11	-2.77645e-10	0.952494
123592974	chr12:123592974:G:A	7.911e-13	-1.86945	-2.79482e-10
123593159	chr12:123593159:C:T	7.13214e-13	-1.97309	-2.79482e-10
123593207	chr12:123593207:C:T	2.06559e-11	1.39288	-2.79482e-10
123593240	chr12:123593240:A:AT	5.06078e-12	1.11659	-1.13019
123593314	chr12:123593314:G:A	1.2607e-11	0.899138	-2.79482e-10
123593339	chr12:123593339:A:C	1.84826e-12	0.0196272	-1.0405
123593379	chr12:123593379:A:G	3.19659e-12	-2.77645e-10	-0.473035
123593513	chr12:123593513:G:C	1.48194e-12	-2.77645e-10	-1.24177
123593519	chr12:123593519:T:C	3.9364e-12	-2.77645e-10	-0.264852
123594038	chr12:123594038:C:G	8.8186e-12	1.33634	-0.794598
123594235	chr12:123594235:C:T	2.43118e-12	-2.77645e-10	-0.746741
123594244	chr12:123594244:C:A	7.94843e-13	-0.832067	-1.03266
123594253	chr12:123594253:G:C	1.4826e-12	-2.77645e-10	-1.24132
123594324	chr12:123594324:C:T	5.70003e-12	-2.77645e-10	0.105353
123594983	chr12:123594983:C:T	5.10448e-12	-2.77645e-10	-0.00499979
123595284	chr12:123595284:G:C	4.96993e-13	-1.9642	-0.370101
123595373	chr12:123595373:A:G	6.34912e-12	1.33362	-1.12043
123595548	chr12:123595548:T:C	3.95292e-12	-2.77645e-10	-0.260665
123596135	chr12:123596135:A:G	6.30319e-13	-1.87786	-0.218785
123597232	chr12:123597232:G:T	9.08209e-12	1.37225	-0.801069
123598295	chr12:123598295:G:A	4.25876e-12	-2.77645e-10	-0.186141
123598316	chr12:123598316:G:A	2.65736e-12	-2.77645e-10	-0.657786
123598759	chr12:123598759:A:G	1.86889e-11	1.29281	-2.79482e-10
123598889	chr12:123598889:C:T	1.8087e-12	-2.77645e-10	-1.04251
123599053	chr12:123599053:C:T	5.38293e-12	1.18977	-1.14165
123599069	chr12:123599069:C:G	1.2273e-12	-1.83167	0.401366
123599351	chr12:123599351:G:A	1.02267e-12	-1.2954	-0.317302
123599613	chr12:123599613:T:G	5.64363e-12	1.19271	-1.0973
123599852	chr12:123599852:A:G	9.37524e-12	0.602954	-2.79482e-10
123599934	chr12:123599934:A:G	2.78089e-12	-2.77645e-10	-0.612347
123600083	chr12:123600083:C:T	1.9156e-12	-2.77645e-10	-0.985089
123600247	chr12:123600247:CT:C	2.28813e-12	-2.77645e-10	-0.807382
123600368	chr12:123600368:A:G	2.65531e-12	-2.77645e-10	-0.658559
123600464	chr12:123600464:C:T	6.19016e-12	1.23974	-1.0519
123600466	chr12:123600466:T:G	1.47368e-12	-2.77645e-10	-1.24736
123600515	chr12:123600515:G:A	8.61515e-13	-0.785103	-0.999078
123600533	chr12:123600533:T:G	5.85048e-12	1.19733	-1.06592
123600955	chr12:123600955:G:A	2.83035e-13	-1.65232	-1.24498
123601044	chr12:123601044:CAG:C	1.35309e-11	-2.77645e-10	0.969861
123601275	chr12:123601275:G:A	6.2876e-12	-2.77645e-10	0.20346
123601902	chr12:123601902:C:T	7.10268e-13	-1.23878	-0.738448
123601981	chr12:123601981:A:G	5.10574e-12	1.00638	-1.01113
123602073	chr12:123602073:G:C	2.44874e-12	-2.77645e-10	-0.739546
123602109	chr12:123602109:C:T	7.41301e-12	1.15683	-0.78871
123602117	chr12:123602117:C:G	8.49945e-12	0.504883	-2.79482e-10
123603373	chr12:123603373:A:AG	1.51371e-12	-2.77645e-10	-1.22055
123603441	chr12:123603441:G:C	7.57854e-12	0.98285	-0.592648
123603453	chr12:123603453:G:A	1.90755e-12	-2.77645e-10	-0.989298
123603819	chr12:123603819:T:C	8.10616e-12	1.08911	-0.6316
123603871	chr12:123603871:C:T	5.85505e-12	1.15158	-1.01939
123603985	chr12:123603985:T:G	6.99718e-12	0.99963	-0.689241
123604008	chr12:123604008:G:C	6.49317e-13	-1.95049	-0.116459
123604942	chr12:123604942:G:C	5.49932e-12	-2.77645e-10	0.0695067
123605710	chr12:123605710:G:A	1.96963e-12	-2.77645e-10	-0.957273
123606108	chr12:123606108:C:T	1.07507e-11	1.31791	-0.578051
123606255	chr12:123606255:G:T	3.37327e-12	-1.90404	1.48481
123606267	chr12:123606267:G:A	7.59316e-12	1.03519	-0.643061
123606783	chr12:123606783:C:G	1.60781e-11	-2.77645e-10	1.14234
123606828	chr12:123606828:G:A	2.04218e-12	-2.77645e-10	-0.921099
123606913	chr12:123606913:G:A	8.44561e-12	1.08634	-0.587815
123606992	chr12:123606992:T:C	2.33001e-12	-2.77645e-10	-0.789246
123607385	chr12:123607385:G:A	5.65629e-12	-2.77645e-10	0.0976506
123607486	chr12:123607486:G:C	1.3548e-11	0.971122	-2.79482e-10
123607518	chr12:123607518:G:A	1.47601e-12	-2.77645e-10	-1.24577
123607890	chr12:123607890:G:A	7.68184e-13	-0.897769	-1.00108
123607971	chr12:123607971:T:C	2.72706e-12	-2.77645e-10	-0.631895
123608502	chr12:123608502:C:T	2.56813e-12	-2.77645e-10	-0.691939
123608562	chr12:123608562:G:A	5.66783e-12	-2.77645e-10	0.0996884
123609046	chr12:123609046:C:T	1.25034e-12	-1.41171	-2.79482e-10
123609055	chr12:123609055:A:G	7.34865e-13	-1.94319	-2.79482e-10
123609252	chr12:123609252:T:C	4.59453e-12	-2.77645e-10	-0.110253
123609312	chr12:123609312:T:G	7.0256e-12	1.09716	-0.782718
123609380	chr12:123609380:T:G	6.88757e-13	-2.00798	-2.79482e-10
123609627	chr12:123609627:T:C	7.07431e-12	1.02947	-0.70812
123609671	chr12:123609671:C:G	8.07509e-12	-2.77645e-10	0.453666
123609801	chr12:123609801:C:T	4.56785e-12	-2.77645e-10	-0.116075
123609865	chr12:123609865:T:C	1.17212e-12	-0.284329	-1.19197
123610134	chr12:123610134:C:T	1.78135e-12	-2.77645e-10	-1.05774
123610444	chr12:123610444:C:T	5.56431e-12	-2.77645e-10	0.0812549
123610490	chr12:123610490:G:A	3.63327e-12	-2.77645e-10	-0.344984
123610879	chr12:123610879:C:T	4.73035e-13	-1.97436	-0.409343
123611116	chr12:123611116:G:T	2.62222e-12	-2.77645e-10	-0.671098
123611158	chr12:123611158:C:G	4.01359e-12	-0.245431	-2.79482e-10
123611345	chr12:123611345:G:GGATGT	2.61652e-12	-2.77645e-10	-0.673274
123611428	chr12:123611428:A:G	5.65686e-12	-2.77645e-10	0.0977501
123611666	chr12:123611666:A:G	7.1048e-13	-1.97693	-2.79482e-10
123611698	chr12:123611698:G:A	4.40408e-13	-1.98053	-0.474643
123612041	chr12:123612041:A:G	1.06598e-11	0.731365	-2.79482e-10
123612126	chr12:123612126:G:A	3.02932e-13	-1.58383	-1.24554
123612981	chr12:123612981:A:G	1.4509e-12	-0.0699588	-1.19297
123613219	chr12:123613219:A:G	4.34113e-12	1.06569	-1.23267
123613336	chr12:123613336:A:T	5.10214e-12	-2.77645e-10	-0.00545919
123613509	chr12:123613509:G:A	1.83304e-12	-2.77645e-10	-1.02914
123613666	chr12:123613666:T:C	1.54535e-12	-1.09274	-0.107127
123613722	chr12:123613722:A:G	2.50903e-13	-1.90762	-1.11019
123613765	chr12:123613765:A:C	3.6151e-12	-2.77645e-10	-0.349999
123613775	chr12:123613775:G:A	1.67865e-12	-2.77645e-10	-1.11713
123613831	chr12:123613831:T:C	5.15368e-12	-2.77645e-10	0.00459202
123613892	chr12:123613892:C:T	3.41863e-12	-2.77645e-10	-0.405879
123614065	chr12:123614065:C:G	5.55612e-13	-1.07001	-1.1528
123615155	chr12:123615155:A:G	2.34214e-12	-2.77645e-10	-0.784052
123615157	chr12:123615157:G:C	4.86805e-13	-1.90782	-0.447194
123615166	chr12:123615166:C:A	1.92759e-12	-2.77645e-10	-0.978845
123615378	chr12:123615378:T:C	1.48877e-12	-1.06399	-0.173178
123615687	chr12:123615687:ACTGT:A	2.7131e-12	-2.77645e-10	-0.637028
123615876	chr12:123615876:A:G	7.653e-13	-0.882645	-1.01996
123615939	chr12:123615939:G:A	2.44883e-12	0.402428	-1.14194
123616072	chr12:123616072:A:G	1.84262e-11	-2.77645e-10	1.27865
123616178	chr12:123616178:T:C	1.47206e-12	-2.77645e-10	-1.24845
123616494	chr12:123616494:T:G	4.22134e-13	-1.88659	-0.610965
123617213	chr12:123617213:C:T	3.18065e-12	-2.77645e-10	-0.478034
123617257	chr12:123617257:T:C	2.15732e-12	-2.77645e-10	-0.86625
123617311	chr12:123617311:C:A	7.22876e-13	-1.06538	-0.894252
123617431	chr12:123617431:T:A	2.63531e-12	-2.77645e-10	-0.666116
123617434	chr12:123617434:G:C	1.90956e-12	-2.77645e-10	-0.988243
123617669	chr12:123617669:G:A	5.63706e-13	-1.86316	-0.345179
123617782	chr12:123617782:C:G	1.69818e-12	-2.77645e-10	-1.10556
123617809	chr12:123617809:C:T	1.88135e-11	1.29946	-2.79482e-10
123618225	chr12:123618225:T:C	2.57399e-12	-2.77645e-10	-0.689662
123618254	chr12:123618254:C:T	4.94283e-13	-1.90827	-0.4315
123618324	chr12:123618324:T:C	4.70244e-13	-1.90803	-0.481595
123618346	chr12:123618346:G:A	1.37108e-12	-1.90622	0.586696
123618347	chr12:123618347:G:A	2.55974e-12	0.358306	-1.05352
123618373	chr12:123618373:T:C	4.11957e-13	-1.93813	-0.583825
123618513	chr12:123618513:A:C	4.79856e-13	-1.90054	-0.468844
123619055	chr12:123619055:C:T	4.49455e-12	-2.77645e-10	-0.132253
123619250	chr12:123619250:A:G	4.5463e-13	-1.98058	-0.442805
123619322	chr12:123619322:C:T	4.82143e-13	-1.90445	-0.460184
123619502	chr12:123619502:A:G	4.74654e-13	-1.89879	-0.4815
123619913	chr12:123619913:C:G	2.30216e-12	-1.04145	0.240183
123620004	chr12:123620004:A:G	7.90894e-13	-1.90861	0.038903
123620139	chr12:123620139:G:A	5.08401e-13	-1.90016	-0.411448
123620679	chr12:123620679:A:T	3.83255e-13	-1.86607	-0.728106
123620749	chr12:123620749:G:A	4.13073e-12	-0.216663	-2.79482e-10
123620781	chr12:123620781:T:C	4.56336e-13	-1.95049	-0.469158
123620789	chr12:123620789:G:A	4.5931e-13	-1.92347	-0.489678
123621025	chr12:123621025:A:G	7.02209e-13	-1.95065	-0.0379957
123621091	chr12:123621091:G:A	6.86402e-13	-1.93503	-0.076384
123621292	chr12:123621292:T:C	7.1043e-13	-1.98535	0.0083476
123621330	chr12:123621330:C:G	6.96255e-12	-2.77645e-10	0.305428
123621361	chr12:123621361:A:G	5.15843e-13	-1.94646	-0.35061
123621378	chr12:123621378:G:A	2.2343e-13	-1.96408	-1.1697
123621401	chr12:123621401:C:T	4.76125e-13	-1.95624	-0.420949
123621498	chr12:123621498:T:C	1.4721e-12	-2.77645e-10	-1.24843
123622221	chr12:123622221:C:T	1.21866e-12	-1.43736	-2.79482e-10
123622468	chr12:123622468:G:A	6.03724e-13	-1.33618	-0.803578
123622487	chr12:123622487:G:A	1.84064e-12	-2.77645e-10	-1.02501
123623035	chr12:123623035:C:G	2.60014e-12	-2.77645e-10	-0.679553
123623113	chr12:123623113:G:A	1.87342e-11	-2.77645e-10	1.29523
123623749	chr12:123623749:T:C	1.01794e-12	-1.35588	-0.261458
123623787	chr12:123623787:A:G	3.38301e-12	-2.77645e-10	-0.416352
123624073	chr12:123624073:G:A	4.04955e-13	-1.79688	-0.742215
123624106	chr12:123624106:TATAA:T	1.14774e-12	-1.49732	-2.79482e-10
123624330	chr12:123624330:CT:C	3.37173e-13	-1.95187	-0.77041
123624561	chr12:123624561:A:G	1.50183e-12	-2.77645e-10	-1.22843
123624716	chr12:123624716:C:T	8.7503e-13	-1.76862	-2.79482e-10
123624759	chr12:123624759:G:A	2.38335e-12	-2.77645e-10	-0.766613
123625068	chr12:123625068:C:T	1.30979e-11	0.93733	-2.79482e-10
123625080	chr12:123625080:G:A	3.4868e-12	-2.77645e-10	-0.386135
123625441	chr12:123625441:G:A	6.11147e-13	-1.72135	-0.406189
123625470	chr12:123625470:T:C	1.9852e-13	-2.00771	-1.24428
123625688	chr12:123625688:T:C	1.47135e-12	-2.77645e-10	-1.24894
123626128	chr12:123626128:A:G	1.74828e-12	0.165098	-1.24158
123626338	chr12:123626338:C:T	1.94793e-11	-2.77645e-10	1.33424
123627109	chr12:123627109:T:C	2.58552e-12	-2.77645e-10	-0.685192
123627452	chr12:123627452:T:C	7.79483e-13	-1.65889	-0.225352
123627674	chr12:123627674:T:C	2.34449e-11	-2.77645e-10	1.51954
123627899	chr12:123627899:G:T	2.06462e-11	-2.77645e-10	1.39242
123628015	chr12:123628015:T:C	2.14637e-11	-2.77645e-10	1.43124
123628318	chr12:123628318:T:C	2.81078e-12	-1.963	1.36134
123628772	chr12:123628772:C:G	3.8743e-12	-0.359364	0.0786093
123628913	chr12:123628913:A:G	6.99187e-13	-1.89477	-0.0981849
123629018	chr12:123629018:C:T	2.68453e-12	-2.77645e-10	-0.647614
123629282	chr12:123629282:C:T	3.14746e-11	-2.77645e-10	1.81406
123629418	chr12:123629418:C:G	6.13529e-13	-1.90382	-0.219822
123629657	chr12:123629657:C:G	1.46617e-11	-2.77645e-10	1.05012
123629809	chr12:123629809:TAAATA:T	2.53954e-12	-2.77645e-10	-0.703134
123629859	chr12:123629859:C:A	7.21329e-12	-2.77645e-10	0.340807
123630005	chr12:123630005:G:A	7.91516e-13	-1.64325	-0.225673
123630119	chr12:123630119:G:A	2.8151e-12	-2.77645e-10	-0.60012
123630124	chr12:123630124:C:T	2.76833e-12	-2.77645e-10	-0.616876
123630653	chr12:123630653:A:G	3.74194e-13	-1.63691	-0.981191
123630944	chr12:123630944:T:C	4.17851e-12	-2.77645e-10	-0.205164
123631264	chr12:123631264:G:A	6.18181e-13	-1.91348	-0.202613
123631448	chr12:123631448:G:A	7.66919e-12	-2.77645e-10	0.402093
123631487	chr12:123631487:A:G	2.6054e-12	-2.77645e-10	-0.677531
123631490	chr12:123631490:T:C	2.61722e-12	-2.77645e-10	-0.673007
123631578	chr12:123631578:A:G	3.8605e-13	-1.6799	-0.907003
123631636	chr12:123631636:G:A	3.07802e-12	-2.77645e-10	-0.510833
123632038	chr12:123632038:A:G	4.07357e-13	-1.60818	-0.925
123632261	chr12:123632261:C:G	1.28479e-11	0.339089	0.578976
123632710	chr12:123632710:T:G	1.99618e-12	-1.30278	0.3589
123633137	chr12:123633137:CAT:C	3.75683e-12	-1.78371	1.47216
123633221	chr12:123633221:T:G	4.70697e-12	-2.77645e-10	-0.0860738
123633942	chr12:123633942:A:C	1.84957e-11	-2.77645e-10	1.28242
123634401	chr12:123634401:T:C	1.73717e-11	-2.77645e-10	1.21972
123634608	chr12:123634608:A:G	1.9239e-12	0.264653	-1.24542
123634762	chr12:123634762:T:G	6.68333e-12	-2.77645e-10	0.264497
123634784	chr12:123634784:G:C	1.68827e-12	-2.77645e-10	-1.11141
123634841	chr12:123634841:C:T	2.23005e-11	-2.77645e-10	1.46949
123635342	chr12:123635342:G:A	4.29339e-12	-2.77645e-10	-0.178041
123635436	chr12:123635436:G:A	6.77627e-13	-1.65622	-0.36806
123635658	chr12:123635658:C:A	4.5049e-12	0.859848	-0.989801
123635980	chr12:123635980:G:A	3.12452e-12	-2.77645e-10	-0.495838
123636359	chr12:123636359:A:T	1.68256e-12	-2.77645e-10	-1.1148
123636444	chr12:123636444:C:T	3.78809e-13	-1.69024	-0.915604
123636882	chr12:123636882:A:T	2.57102e-13	-1.85012	-1.14329
123636927	chr12:123636927:A:T	1.89332e-12	-2.77645e-10	-0.996789
123637564	chr12:123637564:A:G	2.36634e-11	-1.67177	3.20059
123637861	chr12:123637861:G:A	6.31993e-13	-1.89215	-0.201843
123638116	chr12:123638116:C:G	4.45156e-11	0.254232	1.90649
123638461	chr12:123638461:G:A	5.54968e-12	-2.77645e-10	0.0786223
123638523	chr12:123638523:G:A	3.67044e-11	0.174732	1.79305
123638909	chr12:123638909:G:C	1.54263e-12	-1.20163	-2.79482e-10
123638930	chr12:123638930:G:A	3.9737e-11	0.297705	1.74946
123638997	chr12:123638997:G:A	7.02434e-12	-2.77645e-10	0.314264
123639817	chr12:123639817:A:G	2.49668e-12	-2.77645e-10	-0.720157
123640080	chr12:123640080:G:A	1.49734e-12	-2.77645e-10	-1.23143
123640305	chr12:123640305:C:A	2.6959e-12	-2.77645e-10	-0.643387
123640360	chr12:123640360:G:T	1.56692e-11	-2.77645e-10	1.11658
123640471	chr12:123640471:G:A	2.99296e-13	-1.96203	-0.87941
123640486	chr12:123640486:G:A	2.59311e-12	-2.77645e-10	-0.682259
123641178	chr12:123641178:A:C	1.45362e-11	1.04152	-2.79482e-10
123641328	chr12:123641328:C:T	2.36776e-12	0.244201	-1.01737
123641344	chr12:123641344:G:C	1.51437e-12	-2.77645e-10	-1.22012
123641414	chr12:123641414:C:T	5.94996e-13	-1.94972	-0.204599
123641517	chr12:123641517:G:A	2.44244e-13	-1.95473	-1.08997
123641539	chr12:123641539:G:T	1.57138e-12	-1.18316	-2.79482e-10
123641616	chr12:123641616:A:C	9.70208e-12	-2.77645e-10	0.637221
123641633	chr12:123641633:A:G	2.78485e-13	-1.98015	-0.933358
123641774	chr12:123641774:TTAAA:T	3.48134e-12	-2.77645e-10	-0.387701
123641792	chr12:123641792:C:T	7.40121e-13	-1.73035	-0.205712
123642105	chr12:123642105:C:T	2.98111e-13	-1.94373	-0.901674
123642274	chr12:123642274:A:G	1.82736e-12	-1.31106	0.278815
123642938	chr12:123642938:A:T	2.69667e-12	-2.77645e-10	-0.6431
123643103	chr12:123643103:C:T	8.02067e-13	-1.85568	-2.79482e-10
123643178	chr12:123643178:C:A	1.29495e-11	-2.77645e-10	0.925937
123643530	chr12:123643530:A:G	4.88977e-11	0.327029	1.92758
123643877	chr12:123643877:C:T	2.95579e-13	-1.96554	-0.888396
123643956	chr12:123643956:G:A	6.9399e-13	-2.00042	-2.79482e-10
123644103	chr12:123644103:C:T	1.42307e-11	-2.77645e-10	1.02028
123644418	chr12:123644418:G:A	2.2794e-12	-1.29726	0.486056
123644614	chr12:123644614:C:T	6.34791e-13	-1.90394	-0.185642
123645262	chr12:123645262:G:A	7.3547e-13	-1.70849	-0.233874
123645377	chr12:123645377:C:A	1.26682e-11	-2.77645e-10	0.903977
123645838	chr12:123645838:C:T	5.05011e-12	-2.77645e-10	-0.0157081
123645841	chr12:123645841:A:G	2.18863e-12	-1.2831	0.431257
123645933	chr12:123645933:C:T	1.03549e-12	-1.97275	0.372504
123646084	chr12:123646084:A:G	1.13108e-11	0.790642	-2.79482e-10
123647095	chr12:123647095:G:A	1.40983e-11	1.01093	-2.79482e-10
123647355	chr12:123647355:C:G	1.28418e-11	-2.77645e-10	0.917591
123647382	chr12:123647382:G:A	8.02569e-13	-1.70559	-0.149467
123647402	chr12:123647402:G:T	2.39179e-12	-2.77645e-10	-0.763075
123647450	chr12:123647450:C:T	1.14403e-11	-2.77645e-10	0.802027
123647785	chr12:123647785:A:G	9.98652e-12	0.666118	-2.79482e-10
123648122	chr12:123648122:C:A	3.6452e-12	-2.77645e-10	-0.341707
123648250	chr12:123648250:C:A	6.9656e-13	-1.99672	-2.79482e-10
123648256	chr12:123648256:C:T	2.04406e-12	-2.77645e-10	-0.920179
123648283	chr12:123648283:G:A	2.00359e-12	-2.77645e-10	-0.940177
123648309	chr12:123648309:G:A	2.85638e-12	0.32735	-0.912911
123650109	chr12:123650109:C:T	4.32717e-13	-1.25138	-1.22141
123650255	chr12:123650255:C:T	3.41504e-13	-1.75586	-0.953655
123650441	chr12:123650441:A:G	4.92475e-13	-1.13496	-1.20847
123651211	chr12:123651211:G:T	2.29681e-12	-2.77645e-10	-0.803598
123651253	chr12:123651253:C:T	7.72298e-13	-1.8935	-2.79482e-10
123651267	chr12:123651267:G:T	7.1244e-12	-2.77645e-10	0.328407
123651356	chr12:123651356:C:T	1.47194e-12	-2.77645e-10	-1.24854
123651434	chr12:123651434:C:T	1.68127e-12	-2.77645e-10	-1.11557
123652871	chr12:123652871:A:G	3.16417e-12	-2.77645e-10	-0.483229
123652938	chr12:123652938:C:T	6.58354e-13	-1.78256	-0.270567
123653381	chr12:123653381:G:T	1.38985e-11	0.996664	-2.79482e-10
123653513	chr12:123653513:G:A	4.12248e-12	0.289439	-0.508102
123654585	chr12:123654585:T:A	1.4951e-12	-2.77645e-10	-1.23293
123655050	chr12:123655050:A:G	4.42672e-13	-1.9707	-0.479341
123655280	chr12:123655280:C:T	1.7872e-12	-2.77645e-10	-1.05447
123655388	chr12:123655388:C:T	2.63026e-12	-2.77645e-10	-0.668036
123655539	chr12:123655539:CT:C	9.51194e-12	-2.77645e-10	0.617429
123655855	chr12:123655855:G:A	1.05434e-11	-2.77645e-10	0.720381
123655965	chr12:123655965:C:G	4.055e-12	-2.77645e-10	-0.235168
123656482	chr12:123656482:C:G	6.85195e-13	-1.87248	-0.140685
123656787	chr12:123656787:G:C	1.91149e-12	-2.77645e-10	-0.987236
123656815	chr12:123656815:A:G	1.60347e-12	-1.35671	0.193767
123656971	chr12:123656971:T:G	3.74021e-12	-2.77645e-10	-0.315976
123657115	chr12:123657115:C:T	6.72966e-13	-1.99263	-0.0385535
123657202	chr12:123657202:A:G	6.05616e-13	-1.6196	-0.517025
123657520	chr12:123657520:G:A	1.85087e-12	-2.77645e-10	-1.01946
123658044	chr12:123658044:A:G	5.92162e-13	-1.63377	-0.525322
123658158	chr12:123658158:A:G	3.48244e-12	0.159437	-0.546821
123658179	chr12:123658179:C:G	3.53365e-11	-2.77645e-10	1.9298
123658463	chr12:123658463:G:A	8.28354e-13	-1.82343	-2.79482e-10
123658746	chr12:123658746:G:A	3.33828e-11	-2.77645e-10	1.87292
123658826	chr12:123658826:A:G	2.1237e-12	-2.77645e-10	-0.881959
123658999	chr12:123658999:A:G	1.37502e-12	-2.0012	0.68455
123659603	chr12:123659603:C:T	2.48001e-12	0.295492	-1.02235
123659732	chr12:123659732:G:C	5.59339e-12	-0.372516	0.458982
123659812	chr12:123659812:T:C	3.95812e-12	0.287331	-0.54668
123659848	chr12:123659848:A:G	5.22721e-13	-1.20733	-1.0765
123660246	chr12:123660246:T:C	6.3652e-13	-1.0343	-1.05256
123660953	chr12:123660953:A:G	1.61393e-12	-2.77645e-10	-1.15645
123661150	chr12:123661150:T:C	5.65206e-13	-1.18504	-1.02065
123661454	chr12:123661454:A:G	1.64737e-12	-2.77645e-10	-1.13594
123662142	chr12:123662142:A:G	1.62101e-12	-2.77645e-10	-1.15207
123662926	chr12:123662926:A:G	7.15622e-12	-0.236423	0.569286
123663197	chr12:123663197:C:T	5.75826e-11	2.4181	-2.79482e-10
123663284	chr12:123663284:A:G	3.39008e-13	-1.4937	-1.22315
123663660	chr12:123663660:A:G	7.6819e-13	-1.6991	-0.199739
123664089	chr12:123664089:C:T	2.65941e-12	-2.77645e-10	-0.657014
123664835	chr12:123664835:C:A	7.99102e-13	-0.768854	-1.09053
123664840	chr12:123664840:A:G	8.00614e-12	-2.77645e-10	0.445091
123665466	chr12:123665466:T:C	5.28374e-13	-1.18309	-1.08998
123665571	chr12:123665571:G:A	7.78063e-13	-1.88607	-2.79482e-10
123665638	chr12:123665638:C:T	1.71803e-12	-2.77645e-10	-1.09394
123665828	chr12:123665828:T:C	6.16499e-12	-2.77645e-10	0.183767
123666855	chr12:123666855:A:G	2.99228e-12	-2.77645e-10	-0.539084
123666892	chr12:123666892:A:G	4.69216e-13	-1.35853	-1.03328
123667434	chr12:123667434:A:G	5.77454e-12	-0.272112	0.390452
123667501	chr12:123667501:G:GTTATTATTTA	4.14649e-12	-2.77645e-10	-0.212857
123667505	chr12:123667505:GGACT:G	4.19741e-12	-2.77645e-10	-0.20065
123667801	chr12:123667801:CTTA:C	2.9719e-12	-2.77645e-10	-0.545917
123668725	chr12:123668725:T:C	3.9243e-12	-2.77645e-10	-0.26793
123669092	chr12:123669092:A:T	2.77105e-13	-1.76641	-1.15207
123669316	chr12:123669316:T:C	3.18795e-13	-1.71526	-1.06307
123669899	chr12:123669899:T:C	5.85637e-12	-0.258809	0.391222
123669983	chr12:123669983:C:CTG	4.0991e-12	-2.77645e-10	-0.224352
123670047	chr12:123670047:AATG:A	5.96864e-12	-0.28614	0.43754
123670586	chr12:123670586:A:G	2.67579e-12	-2.77645e-10	-0.650874
123670593	chr12:123670593:A:G	1.49026e-12	-2.77645e-10	-1.23617
123670979	chr12:123670979:A:G	2.99325e-13	-1.6458	-1.19555
123671146	chr12:123671146:G:A	4.60731e-12	-2.77645e-10	-0.107475
123671161	chr12:123671161:G:A	4.06687e-12	-2.77645e-10	-0.232246
123671503	chr12:123671503:C:T	3.6551e-12	0.0142577	-0.353253
123672090	chr12:123672090:C:T	3.48876e-12	0.0255497	-0.411121
123672215	chr12:123672215:G:A	1.6982e-11	-2.77645e-10	1.19703
123672262	chr12:123672262:T:A	3.31508e-12	-0.436636	-2.79482e-10
123672291	chr12:123672291:G:A	2.44376e-12	0.27658	-1.01816
123672350	chr12:123672350:A:G	7.24561e-13	-0.968897	-0.988412
123672458	chr12:123672458:A:G	2.94087e-12	-2.77645e-10	-0.556413
123672505	chr12:123672505:G:A	2.74801e-13	-1.68573	-1.24109
123672506	chr12:123672506:C:T	1.53455e-12	-2.77645e-10	-1.20688
123672544	chr12:123672544:T:C	3.17799e-12	0.172079	-0.650949
123672628	chr12:123672628:G:C	7.00602e-13	-1.99093	-2.79482e-10
123672641	chr12:123672641:T:G	6.52003e-13	-1.02511	-1.03771
123672700	chr12:123672700:G:A	2.68273e-13	-1.70819	-1.24268
123672751	chr12:123672751:A:G	1.79943e-12	-2.77645e-10	-1.04765
123672788	chr12:123672788:C:T	2.76228e-13	-1.68503	-1.23662
123672826	chr12:123672826:G:A	2.07262e-12	-2.77645e-10	-0.906302
123673127	chr12:123673127:A:T	2.74952e-13	-1.68966	-1.23661
123673198	chr12:123673198:A:G	2.74583e-13	-1.68994	-1.23769
123673529	chr12:123673529:G:A	1.9114e-12	0.162718	-1.15
123673533	chr12:123673533:A:G	2.81278e-13	-1.66539	-1.23814
123673908	chr12:123673908:T:C	2.78708e-13	-1.67488	-1.23783
123673955	chr12:123673955:G:A	2.83792e-13	-1.65229	-1.24234
123674665	chr12:123674665:G:A	5.19706e-12	-2.77645e-10	0.0129743
123674864	chr12:123674864:A:G	2.8508e-13	-1.64479	-1.24531
123674999	chr12:123674999:T:C	7.40844e-13	-1.93508	-2.79482e-10
123675219	chr12:123675219:G:A	2.82288e-13	-1.65638	-1.24356
123675338	chr12:123675338:A:T	6.8997e-13	-1.00407	-1.00215
123675372	chr12:123675372:G:A	4.26452e-12	-2.77645e-10	-0.184789
123675474	chr12:123675474:C:G	2.87805e-13	-1.64312	-1.23747
123676251	chr12:123676251:C:T	5.3319e-12	-2.77645e-10	0.0385893
123676395	chr12:123676395:C:T	1.92316e-12	-2.77645e-10	-0.981149
123676509	chr12:123676509:A:G	2.98882e-13	-1.59648	-1.24634
123676742	chr12:123676742:A:T	1.53578e-12	-2.77645e-10	-1.20608
123676947	chr12:123676947:A:G	2.91457e-13	-1.62203	-1.24595
123677105	chr12:123677105:G:A	1.92904e-12	-2.77645e-10	-0.978095
123677187	chr12:123677187:AAATC:A	2.18998e-12	-2.77645e-10	-0.851226
123677198	chr12:123677198:G:A	3.29978e-12	-2.77645e-10	-0.441262
123677500	chr12:123677500:G:C	2.81929e-13	-1.65452	-1.2467
123677635	chr12:123677635:A:G	1.81627e-12	-2.77645e-10	-1.03833
123677930	chr12:123677930:A:G	2.93581e-13	-1.61186	-1.24886
123677945	chr12:123677945:T:TA	1.65886e-12	-2.77645e-10	-1.12899
123677980	chr12:123677980:T:C	2.95855e-12	-2.77645e-10	-0.55042
123678081	chr12:123678081:C:T	1.86758e-12	-2.77645e-10	-1.01047
123678158	chr12:123678158:C:T	2.76847e-13	-1.6719	-1.24751
123678203	chr12:123678203:G:A	8.0652e-13	-1.16939	-0.680755
123678380	chr12:123678380:T:C	2.51972e-12	-2.77645e-10	-0.71097
123678413	chr12:123678413:T:C	3.60586e-12	0.0259676	-0.378525
123678480	chr12:123678480:G:A	3.38221e-12	-0.042124	-0.374464
123678872	chr12:123678872:A:C	3.55317e-12	-2.77645e-10	-0.367278
123679077	chr12:123679077:G:A	2.93289e-12	-2.77645e-10	-0.55913
123679550	chr12:123679550:G:A	1.57912e-12	-2.77645e-10	-1.17825
123679975	chr12:123679975:G:A	2.60281e-12	-2.77645e-10	-0.678529
123680028	chr12:123680028:C:T	3.54178e-12	0.62794	-0.998429
123680029	chr12:123680029:G:A	3.0738e-12	-2.77645e-10	-0.512204
123680114	chr12:123680114:T:A	1.69917e-12	-1.10498	-2.79482e-10
123680144	chr12:123680144:G:A	6.86846e-13	-2.01076	-2.79482e-10
123680481	chr12:123680481:A:AG	8.19447e-13	-0.921605	-0.912639
123680509	chr12:123680509:C:T	8.33744e-13	-1.10785	-0.709095
123680564	chr12:123680564:T:C	2.61582e-13	-1.75315	-1.22298
123680994	chr12:123680994:C:T	3.40177e-11	-2.77645e-10	1.89176
123681037	chr12:123681037:T:C	4.46463e-12	-2.77645e-10	-0.138932
123681130	chr12:123681130:C:G	3.01844e-13	-1.59483	-1.23813
123681282	chr12:123681282:T:A	7.84969e-13	-0.919772	-0.957457
123681494	chr12:123681494:T:C	2.91725e-13	-1.63409	-1.23298
123681730	chr12:123681730:T:C	8.99299e-13	-1.74126	-2.79482e-10
123681872	chr12:123681872:T:G	1.50226e-12	-2.77645e-10	-1.22814
123681953	chr12:123681953:T:C	7.87822e-13	-0.883681	-0.98992
123682107	chr12:123682107:A:C	1.87261e-12	-2.77645e-10	-1.00778
123682197	chr12:123682197:C:T	1.27377e-12	-1.39314	-2.79482e-10
123682407	chr12:123682407:G:A	3.63245e-11	-2.77645e-10	1.95737
123682431	chr12:123682431:G:T	1.60241e-12	-1.57277	0.409161
123682474	chr12:123682474:T:C	2.92686e-13	-1.63256	-1.23122
123682628	chr12:123682628:C:T	8.71335e-13	-1.50409	-0.26876
123682902	chr12:123682902:C:T	4.8934e-12	-2.77645e-10	-0.0472311
123683117	chr12:123683117:G:A	1.91678e-12	-2.77645e-10	-0.98447
123683304	chr12:123683304:A:G	4.38703e-12	-2.77645e-10	-0.156466
123683308	chr12:123683308:C:T	1.77618e-12	-2.77645e-10	-1.06065
123683409	chr12:123683409:C:T	7.81663e-13	-1.10508	-0.77637
123683895	chr12:123683895:T:C	4.34561e-12	-2.77645e-10	-0.165952
123683996	chr12:123683996:A:C	3.53807e-12	0.0153611	-0.386897
123684309	chr12:123684309:T:C	2.99477e-12	-2.77645e-10	-0.538252
123684463	chr12:123684463:C:T	2.79879e-12	-0.00194121	-0.603988
123684546	chr12:123684546:A:G	3.62919e-12	-1.12928	0.783167
123684693	chr12:123684693:C:T	2.87745e-13	-1.64978	-1.23102
123684695	chr12:123684695:T:C	3.63037e-13	-1.40879	-1.23958
123684826	chr12:123684826:T:G	4.19596e-12	-2.77645e-10	-0.200997
123685283	chr12:123685283:T:C	1.93515e-12	-2.77645e-10	-0.974935
123685341	chr12:123685341:A:C	2.51333e-12	-2.77645e-10	-0.713509
123685460	chr12:123685460:C:T	1.50334e-12	-2.77645e-10	-1.22743
123686029	chr12:123686029:T:G	1.87596e-12	-2.77645e-10	-1.006
123686604	chr12:123686604:C:T	7.42956e-13	-1.14607	-0.786166
123686713	chr12:123686713:A:G	3.01776e-12	-2.77645e-10	-0.530604
123686776	chr12:123686776:T:C	7.47658e-13	-1.14122	-0.784707
123686870	chr12:123686870:G:A	8.41564e-12	0.494973	-2.79482e-10
123687093	chr12:123687093:A:G	3.07202e-13	-2.00874	-0.806631
123687111	chr12:123687111:C:T	2.88879e-13	-1.64445	-1.23242
123687279	chr12:123687279:T:C	2.8659e-13	-1.65181	-1.23301
123687356	chr12:123687356:A:G	2.86083e-13	-1.65171	-1.23488
123687580	chr12:123687580:C:A	2.51723e-12	-2.77645e-10	-0.71196
123687795	chr12:123687795:T:C	2.78154e-12	-1.25918	0.647066
123687952	chr12:123687952:A:C	1.2489e-11	0.889729	-2.79482e-10
123688008	chr12:123688008:A:T	7.62001e-13	-0.929737	-0.97719
123688159	chr12:123688159:A:G	3.51793e-12	-0.0216976	-0.355547
123688184	chr12:123688184:G:A	7.25987e-13	-1.14203	-0.813315
123688199	chr12:123688199:T:C	3.33016e-12	-1.2063	0.774203
123688901	chr12:123688901:C:T	7.66594e-13	-1.96271	0.061792
123689445	chr12:123689445:G:A	1.47348e-12	-2.77645e-10	-1.24749
123689518	chr12:123689518:T:A	7.37429e-13	-1.15562	-0.78408
123689687	chr12:123689687:G:A	3.20527e-13	-1.58285	-1.19006
123690390	chr12:123690390:A:T	6.97965e-13	-1.97224	-0.0224698
123690410	chr12:123690410:G:A	1.47423e-12	-2.77645e-10	-1.24699
123690539	chr12:123690539:C:T	1.21703e-11	0.863878	-2.79482e-10
123691158	chr12:123691158:C:T	2.93721e-12	-2.77645e-10	-0.557658
123691232	chr12:123691232:C:T	3.09018e-12	-2.77645e-10	-0.506888
123691466	chr12:123691466:T:C	7.41842e-13	-0.938119	-0.995618
123691524	chr12:123691524:G:A	3.07129e-12	-2.77645e-10	-0.513022
123691545	chr12:123691545:C:T	3.03589e-12	-2.77645e-10	-0.524613
123691701	chr12:123691701:T:C	1.53305e-12	-2.77645e-10	-1.20786
123691925	chr12:123691925:G:A	2.95685e-13	-1.62737	-1.22621
123691963	chr12:123691963:C:T	3.64324e-12	0.306807	-0.649051
123691969	chr12:123691969:A:G	2.61069e-13	-2.0062	-0.971893
123692201	chr12:123692201:A:G	2.82052e-13	-1.66123	-1.23955
123692204	chr12:123692204:C:T	1.86938e-12	-2.77645e-10	-1.00951
123692301	chr12:123692301:T:C	6.79804e-13	-1.97795	-0.0431165
123692959	chr12:123692959:G:C	2.65524e-13	-2.00959	-0.951579
123692991	chr12:123692991:C:T	3.02976e-13	-1.63104	-1.19818
123693096	chr12:123693096:G:A	2.72545e-13	-1.68762	-1.24746
123693316	chr12:123693316:G:A	7.45825e-13	-1.98206	0.0536729
123693318	chr12:123693318:G:A	1.63029e-11	-2.77645e-10	1.15622
123693751	chr12:123693751:G:T	3.89205e-12	-2.77645e-10	-0.276183
123693834	chr12:123693834:T:C	7.02679e-13	-1.98017	-0.00780282
123694118	chr12:123694118:C:T	2.89539e-13	-1.65359	-1.221
123694537	chr12:123694537:C:T	1.6574e-12	-2.77645e-10	-1.12987
123694606	chr12:123694606:G:T	2.12168e-12	-2.77645e-10	-0.882912
123694870	chr12:123694870:T:C	6.65908e-13	-1.64011	-0.401609
123695073	chr12:123695073:G:A	7.35188e-13	-0.949618	-0.993129
123695092	chr12:123695092:A:G	6.48166e-13	-1.97837	-0.0903534
123695334	chr12:123695334:C:T	3.00085e-12	-2.77645e-10	-0.536222
123695381	chr12:123695381:T:A	2.39394e-12	0.248533	-1.01071
123695464	chr12:123695464:T:C	2.7077e-13	-1.7087	-1.2329
123695927	chr12:123695927:T:C	2.69453e-13	-1.70513	-1.24135
123695960	chr12:123695960:C:T	1.10823e-11	0.770231	-2.79482e-10
123696119	chr12:123696119:C:T	2.29795e-12	-2.77645e-10	-0.8031
123697201	chr12:123697201:G:C	2.34793e-12	-2.77645e-10	-0.781586
123697273	chr12:123697273:A:G	2.79958e-13	-1.67988	-1.22835
123697573	chr12:123697573:C:T	2.7596e-13	-1.67762	-1.245
123697596	chr12:123697596:T:C	1.35082e-12	-1.57394	0.239538
123697783	chr12:123697783:C:T	1.6557e-12	-2.77645e-10	-1.1309
123697887	chr12:123697887:G:T	1.64968e-12	-2.77645e-10	-1.13453
123698020	chr12:123698020:C:T	1.63856e-11	-2.77645e-10	1.16128
123698404	chr12:123698404:G:T	3.01203e-12	-2.77645e-10	-0.532506
123698506	chr12:123698506:C:T	7.8091e-13	-1.96695	0.0845351
123698750	chr12:123698750:G:A	3.32367e-12	-2.77645e-10	-0.43405
123698804	chr12:123698804:TG:T	1.28634e-12	-0.176478	-1.20684
123699013	chr12:123699013:A:T	2.11002e-12	-2.77645e-10	-0.888422
123699257	chr12:123699257:C:T	2.80132e-13	-1.67634	-1.23127
123699280	chr12:123699280:A:G	6.96443e-13	-1.02477	-0.972117
123699394	chr12:123699394:A:G	2.92226e-12	-2.77645e-10	-0.562762
123699497	chr12:123699497:TA:T	2.55256e-12	0.289042	-0.987062
123699518	chr12:123699518:G:A	2.78508e-13	-1.68181	-1.23162
123699831	chr12:123699831:A:G	2.89131e-12	-2.77645e-10	-0.57341
123699935	chr12:123699935:G:C	2.80832e-13	-1.67084	-1.23428
123700157	chr12:123700157:G:A	2.95535e-12	-2.77645e-10	-0.551502
123700273	chr12:123700273:ACCCCAACC:A	3.00817e-12	-1.23424	0.700447
123700282	chr12:123700282:A:G	2.98365e-12	-1.27443	0.732458
123700347	chr12:123700347:G:C	1.4985e-12	-2.77645e-10	-1.23065
123700356	chr12:123700356:C:T	7.58991e-13	-1.9639	0.0530159
123700577	chr12:123700577:C:T	2.75659e-13	-1.68655	-1.23716
123700614	chr12:123700614:A:G	1.29185e-12	-0.171156	-1.20789
123700665	chr12:123700665:C:T	2.87105e-12	-1.29085	0.710404
123700862	chr12:123700862:C:T	2.7381e-12	-2.77645e-10	-0.627852
123701308	chr12:123701308:G:A	3.5382e-12	-0.0048547	-0.366644
123701401	chr12:123701401:T:G	2.81448e-13	-1.67426	-1.22867
123702453	chr12:123702453:T:TG	2.04571e-12	-1.87997	0.960594
123702533	chr12:123702533:A:AC	2.66472e-13	-1.73915	-1.21845
123702535	chr12:123702535:T:C	2.66611e-13	-1.73787	-1.21922
123702638	chr12:123702638:G:A	7.82747e-13	-1.98241	0.102347
123702843	chr12:123702843:T:C	4.33905e-12	-2.77645e-10	-0.167464
123703079	chr12:123703079:T:C	2.12582e-12	-2.77645e-10	-0.880963
123703169	chr12:123703169:TA:T	8.57148e-13	-1.78926	-2.79482e-10
123703339	chr12:123703339:A:G	7.42954e-13	-1.573	-0.359239
123703354	chr12:123703354:G:C	1.9427e-12	-2.77645e-10	-0.971042
123703377	chr12:123703377:T:C	2.72963e-13	-1.69119	-1.24235
123703477	chr12:123703477:C:T	1.66194e-12	-2.77645e-10	-1.12713
123703517	chr12:123703517:C:T	2.7022e-13	-1.70164	-1.24199
123703556	chr12:123703556:C:T	1.13153e-12	-0.297383	-1.21416
123703700	chr12:123703700:G:A	1.844e-12	-2.77645e-10	-1.02318
123703887	chr12:123703887:T:G	3.04642e-11	-2.77645e-10	1.78143
123704208	chr12:123704208:T:C	6.86687e-13	-2.011	-2.79482e-10
123704711	chr12:123704711:C:T	1.72718e-12	-2.77645e-10	-1.08863
123705110	chr12:123705110:T:C	2.46718e-12	-1.59212	0.860073
123705216	chr12:123705216:G:A	1.16895e-12	-1.47901	-2.79482e-10
123705843	chr12:123705843:A:G	7.23284e-13	-1.95907	-2.79482e-10
123705846	chr12:123705846:A:T	2.92685e-13	-1.61934	-1.24444
123705852	chr12:123705852:G:T	1.50198e-12	-2.77645e-10	-1.22833
123705878	chr12:123705878:T:C	7.14588e-13	-1.97117	-2.79482e-10
123705879	chr12:123705879:C:T	7.2665e-13	-1.95443	-2.79482e-10
123705891	chr12:123705891:A:G	7.90817e-13	-1.86981	-2.79482e-10
123705899	chr12:123705899:A:G	8.04673e-13	-1.85244	-2.79482e-10
123705905	chr12:123705905:T:C	7.92165e-13	-1.8681	-2.79482e-10
123705912	chr12:123705912:T:A	8.47216e-13	-1.80092	-2.79482e-10
123705917	chr12:123705917:T:C	7.48139e-13	-1.92528	-2.79482e-10
123705922	chr12:123705922:A:T	7.17969e-13	-1.96645	-2.79482e-10
123706035	chr12:123706035:C:T	2.71285e-13	-1.69895	-1.24076
123706058	chr12:123706058:T:G	3.3218e-12	-2.77645e-10	-0.434613
123706101	chr12:123706101:G:A	3.2069e-12	-0.0187121	-0.451101
123706289	chr12:123706289:T:C	2.72361e-13	-1.69565	-1.24009
123706392	chr12:123706392:A:G	1.59767e-12	-2.77645e-10	-1.16657
123707660	chr12:123707660:T:C	1.38165e-11	0.990744	-2.79482e-10
123707758	chr12:123707758:G:A	2.26456e-12	-2.77645e-10	-0.817739
123707780	chr12:123707780:C:T	3.18636e-12	-2.77645e-10	-0.47624
123707800	chr12:123707800:C:T	3.3783e-12	0.0583129	-0.47606
123707868	chr12:123707868:G:A	1.54719e-12	-1.61737	0.418688
123708155	chr12:123708155:A:G	2.37447e-12	-2.77645e-10	-0.770342
123708181	chr12:123708181:C:T	2.57301e-13	-1.74906	-1.24356
123708447	chr12:123708447:A:G	2.48894e-12	-2.77645e-10	-0.723262
123708478	chr12:123708478:A:G	7.62119e-13	-1.90677	-2.79482e-10
123708924	chr12:123708924:G:A	2.90074e-13	-1.62892	-1.24382
123709021	chr12:123709021:G:T	1.93142e-12	-2.77645e-10	-0.976863
123709119	chr12:123709119:T:C	7.74658e-13	-1.14699	-0.743458
123710022	chr12:123710022:G:A	2.44932e-11	-2.77645e-10	1.56328
123710760	chr12:123710760:C:T	9.26612e-12	-2.77645e-10	0.591247
123711207	chr12:123711207:C:T	3.18253e-12	-2.77645e-10	-0.477442
123711309	chr12:123711309:G:T	2.70983e-13	-1.69786	-1.24295
123711616	chr12:123711616:G:C	1.27075e-12	-0.169959	-1.22555
123711672	chr12:123711672:G:A	2.75554e-13	-1.68582	-1.23827
123711752	chr12:123711752:C:A	2.6395e-13	-1.77875	-1.18836
123711791	chr12:123711791:C:A	3.60867e-12	0.264779	-0.616557
123712067	chr12:123712067:A:G	8.36225e-13	-1.98195	0.167976
123712122	chr12:123712122:T:C	1.10137e-11	-2.77645e-10	0.764018
123712166	chr12:123712166:G:C	5.3194e-13	-1.90179	-0.364554
123712188	chr12:123712188:G:C	1.47521e-12	-1.64543	0.399114
123712696	chr12:123712696:G:A	3.28674e-12	-2.77645e-10	-0.445222
123712733	chr12:123712733:A:C	4.93284e-13	-1.15403	-1.18776
123712761	chr12:123712761:CG:C	2.35131e-12	-2.77645e-10	-0.780147
123712763	chr12:123712763:G:T	2.35097e-12	-2.77645e-10	-0.78029
123714171	chr12:123714171:G:C	2.65607e-13	-1.72292	-1.23794
123714174	chr12:123714174:C:T	2.66509e-13	-1.7184	-1.23906
123714443	chr12:123714443:G:A	2.41651e-12	-2.77645e-10	-0.752792
123714459	chr12:123714459:G:A	2.65668e-13	-1.72423	-1.23639
123714573	chr12:123714573:T:C	2.64971e-13	-1.72428	-1.23897
123714640	chr12:123714640:A:T	9.1152e-13	-1.72776	-2.79482e-10
123714877	chr12:123714877:C:T	1.93144e-11	1.32573	-2.79482e-10
123715684	chr12:123715684:A:G	1.52275e-12	-2.77645e-10	-1.2146
123715790	chr12:123715790:A:G	2.66164e-12	-2.77645e-10	-0.656174
123715848	chr12:123715848:A:G	3.47408e-12	-2.77645e-10	-0.38979
123716466	chr12:123716466:G:A	6.86699e-13	-2.01098	-2.79482e-10
123716540	chr12:123716540:C:T	8.47664e-13	-1.04988	-0.750507
123716567	chr12:123716567:C:G	2.211e-12	-1.11781	0.276133
123716804	chr12:123716804:G:A	2.98151e-12	-2.77645e-10	-0.542688
123716826	chr12:123716826:A:T	1.79122e-12	-2.77645e-10	-1.05222
123716977	chr12:123716977:G:A	5.53694e-13	-0.991847	-1.23441
123717208	chr12:123717208:G:A	1.64704e-12	-2.77645e-10	-1.13614
123717301	chr12:123717301:C:T	7.13046e-13	-1.97333	-2.79482e-10
123717695	chr12:123717695:C:T	4.86932e-13	-1.19259	-1.16216
123717829	chr12:123717829:G:GA	4.53758e-11	-2.77645e-10	2.17986
123718043	chr12:123718043:G:C	2.80157e-12	-2.77645e-10	-0.604937
123718153	chr12:123718153:C:T	6.46873e-12	0.463363	-0.231501
123718550	chr12:123718550:G:A	1.63455e-12	-2.77645e-10	-1.14375
123718867	chr12:123718867:A:AT	3.68324e-13	-1.74562	-0.888285
123718936	chr12:123718936:G:A	2.34629e-12	-2.77645e-10	-0.782282
123719285	chr12:123719285:G:A	2.79611e-13	-1.66334	-1.24614
123719421	chr12:123719421:T:G	1.53758e-12	-2.77645e-10	-1.20491
123719611	chr12:123719611:T:G	3.81051e-13	-1.35276	-1.24718
123719629	chr12:123719629:C:T	2.29878e-12	-2.77645e-10	-0.802739
123719634	chr12:123719634:C:CA	1.6108e-12	-2.77645e-10	-1.15839
123719730	chr12:123719730:T:G	9.80475e-12	1.86585	-1.2181
123719855	chr12:123719855:G:A	1.00693e-12	-1.3819	-0.246313
123720221	chr12:123720221:C:G	1.17755e-11	2.02423	-1.19333
123720258	chr12:123720258:G:A	3.63589e-12	-2.77645e-10	-0.344264
123720422	chr12:123720422:C:T	4.15327e-13	-1.3654	-1.14841
123720439	chr12:123720439:A:G	4.27391e-13	-1.31342	-1.17176
123720462	chr12:123720462:C:T	6.73561e-13	-1.43411	-0.596186
123720499	chr12:123720499:G:C	3.99884e-13	-1.33598	-1.21572
123721275	chr12:123721275:T:G	3.7906e-12	-2.77645e-10	-0.302595
123721382	chr12:123721382:T:A	2.36113e-12	-2.77645e-10	-0.77598
123721410	chr12:123721410:A:G	5.64942e-11	-2.77645e-10	2.39902
123721649	chr12:123721649:T:C	4.40138e-13	-1.29538	-1.16041
123722068	chr12:123722068:A:G	2.69913e-12	-2.77645e-10	-0.642189
123722088	chr12:123722088:T:C	3.95368e-12	-2.77645e-10	-0.260472
123722551	chr12:123722551:T:C	4.72216e-13	-1.19868	-1.18676
123722662	chr12:123722662:C:T	3.89068e-13	-1.33067	-1.24845
123722841	chr12:123722841:T:G	4.40049e-13	-1.30056	-1.15543
123722924	chr12:123722924:C:T	3.8449e-12	0.326115	-0.614485
123723002	chr12:123723002:A:C	1.54757e-12	-2.77645e-10	-1.19843
123723373	chr12:123723373:C:T	3.96992e-13	-1.37853	-1.18042
123723512	chr12:123723512:A:G	3.95716e-13	-1.36084	-1.20134
123723616	chr12:123723616:A:C	2.07352e-12	-2.77645e-10	-0.905871
123723738	chr12:123723738:C:T	3.81001e-12	0.383572	-0.681057
123723759	chr12:123723759:A:G	4.3211e-13	-1.3085	-1.1657
123723908	chr12:123723908:T:C	2.32618e-12	-2.77645e-10	-0.790891
123723947	chr12:123723947:C:T	8.21094e-13	-1.83224	-2.79482e-10
123724096	chr12:123724096:T:C	1.2436e-11	2.0963	-1.21083
123724464	chr12:123724464:G:A	1.65998e-12	-2.77645e-10	-1.12831
123724785	chr12:123724785:T:C	4.48654e-13	-1.2462	-1.19042
123724805	chr12:123724805:C:T	4.0866e-13	-1.35468	-1.17531
123725021	chr12:123725021:C:T	1.91695e-12	-2.77645e-10	-0.984385
123725225	chr12:123725225:C:T	1.50361e-12	-2.77645e-10	-1.22725
123725231	chr12:123725231:G:T	4.01307e-12	0.389791	-0.635353
123725370	chr12:123725370:G:T	4.06075e-13	-1.36129	-1.17505
123725460	chr12:123725460:A:C	2.5423e-12	-0.70205	-2.79482e-10
123725788	chr12:123725788:G:T	2.55246e-12	-2.77645e-10	-0.69806
123726002	chr12:123726002:C:T	3.86539e-13	-1.33838	-1.24726
123726027	chr12:123726027:A:G	5.09387e-11	-2.77645e-10	2.2955
123726080	chr12:123726080:T:C	4.27613e-12	-2.77645e-10	-0.18207
123726137	chr12:123726137:C:T	5.7608e-12	-2.77645e-10	0.115959
123726235	chr12:123726235:T:C	4.08585e-13	-1.35841	-1.17176
123726325	chr12:123726325:C:T	1.20823e-11	2.09311	-1.23649
123727017	chr12:123727017:A:G	4.0275e-13	-1.36347	-1.18109
123727296	chr12:123727296:T:C	1.64261e-12	-2.77645e-10	-1.13883
123727310	chr12:123727310:G:A	1.36166e-11	2.18662	-1.21045
123727364	chr12:123727364:C:T	4.04579e-12	-2.77645e-10	-0.23744
123727477	chr12:123727477:G:T	1.64191e-12	-2.77645e-10	-1.13926
123727499	chr12:123727499:G:C	1.664e-12	-2.77645e-10	-1.1259
123727624	chr12:123727624:T:C	1.64401e-12	-2.77645e-10	-1.13798
123727734	chr12:123727734:A:G	2.02051e-12	-2.77645e-10	-0.931769
123728317	chr12:123728317:C:T	6.92209e-13	-2.00299	-2.79482e-10
123728325	chr12:123728325:A:G	5.37404e-13	-1.48805	-0.768073
123728555	chr12:123728555:CCTT:C	4.2888e-13	-1.30417	-1.17753
123728744	chr12:123728744:C:T	1.53241e-12	-2.77645e-10	-1.20828
123729537	chr12:123729537:G:A	1.43184e-12	-1.27615	-2.79482e-10
123729853	chr12:123729853:C:T	8.67087e-12	-2.77645e-10	0.52485
123729963	chr12:123729963:T:C	3.57073e-13	-1.44211	-1.22283
123729979	chr12:123729979:C:G	3.49362e-13	-1.44233	-1.24444
123730059	chr12:123730059:T:C	4.96843e-12	-2.77645e-10	-0.0320149
123730124	chr12:123730124:G:A	4.14003e-13	-1.29149	-1.22551
123730147	chr12:123730147:T:C	2.86423e-12	-2.77645e-10	-0.582821
123730347	chr12:123730347:A:G	3.72803e-13	-1.3769	-1.24493
123730594	chr12:123730594:A:C	2.05334e-12	-2.77645e-10	-0.91565
123730793	chr12:123730793:A:G	1.26858e-11	2.10642	-1.20105
123730865	chr12:123730865:C:T	1.65537e-12	-2.77645e-10	-1.13109
123731801	chr12:123731801:C:T	3.35482e-12	-0.424721	-2.79482e-10
123731935	chr12:123731935:G:A	2.64636e-12	-0.661934	-2.79482e-10
123731988	chr12:123731988:G:A	4.10138e-13	-1.33102	-1.19536
123732267	chr12:123732267:C:T	3.72946e-12	-2.77645e-10	-0.318855
123732268	chr12:123732268:G:A	5.39179e-12	-2.77645e-10	0.0497599
123732305	chr12:123732305:T:C	8.61668e-13	-1.04473	-0.73927
123732452	chr12:123732452:A:G	1.58556e-12	-2.77645e-10	-1.17418
123732457	chr12:123732457:C:T	8.37735e-12	-2.77645e-10	0.490413
123732532	chr12:123732532:G:GCTGGCCTCCT	2.4253e-11	1.55342	-2.79482e-10
123732572	chr12:123732572:C:T	1.06967e-11	1.93282	-1.198
123732909	chr12:123732909:T:C	3.78113e-12	-2.77645e-10	-0.305096
123733057	chr12:123733057:A:G	3.74404e-12	-2.77645e-10	-0.314954
123733080	chr12:123733080:A:G	6.452e-13	-1.13497	-0.938346
123733141	chr12:123733141:C:T	6.30089e-13	-1.14563	-0.95138
123733142	chr12:123733142:C:T	6.1694e-13	-1.14549	-0.972612
123733293	chr12:123733293:C:A	6.00517e-13	-1.17082	-0.974267
123733348	chr12:123733348:G:C	2.42787e-12	-2.77645e-10	-0.748106
123733391	chr12:123733391:C:T	1.99932e-12	0.290399	-1.23271
123733479	chr12:123733479:T:C	6.40765e-13	-1.14353	-0.936682
123733497	chr12:123733497:T:C	6.3044e-13	-1.15042	-0.946034
123733812	chr12:123733812:T:G	4.02042e-13	-1.3617	-1.18462
123733890	chr12:123733890:G:A	7.93793e-13	-1.86605	-2.79482e-10
123734250	chr12:123734250:A:G	4.1539e-13	-1.32913	-1.18453
123734414	chr12:123734414:C:T	5.15422e-12	-2.77645e-10	0.00469727
123734453	chr12:123734453:G:A	5.07473e-13	-1.16538	-1.14805
123734489	chr12:123734489:C:A	3.80075e-13	-1.3548	-1.24771
123734574	chr12:123734574:A:G	8.59462e-13	-1.04873	-0.737837
123734583	chr12:123734583:G:A	2.37392e-12	-2.77645e-10	-0.770577
123734788	chr12:123734788:T:C	5.23945e-12	-2.77645e-10	0.0210984
123735048	chr12:123735048:T:C	8.39377e-13	-1.06637	-0.743847
123735160	chr12:123735160:TGTGTGTCTGTGTGTGTCTG:T	1.18596e-11	2.01554	-1.17752
123735244	chr12:123735244:C:T	4.11255e-13	-1.33838	-1.18528
123735284	chr12:123735284:C:T	5.24835e-12	-2.77645e-10	0.0227961
123735363	chr12:123735363:T:C	8.36112e-13	-1.06543	-0.74868
123735429	chr12:123735429:G:A	2.35165e-12	-2.77645e-10	-0.780002
123735576	chr12:123735576:G:A	2.87067e-12	-2.77645e-10	-0.580573
123735975	chr12:123735975:C:T	3.76617e-13	-1.36384	-1.24781
123736001	chr12:123736001:T:C	1.58129e-12	-2.77645e-10	-1.17688
123736005	chr12:123736005:C:T	2.81763e-12	-2.77645e-10	-0.599222
123736332	chr12:123736332:T:C	8.61543e-13	-1.04246	-0.741684
123736470	chr12:123736470:G:A	5.26296e-12	-2.77645e-10	0.0255754
123736564	chr12:123736564:G:A	2.03843e-12	-2.77645e-10	-0.922938
123736842	chr12:123736842:T:C	1.71297e-12	-2.77645e-10	-1.09689
123737249	chr12:123737249:G:A	1.67323e-12	-2.77645e-10	-1.12036
123737917	chr12:123737917:G:C	1.2253e-12	-1.43193	-2.79482e-10
123738140	chr12:123738140:C:G	9.12904e-13	-0.970528	-0.755715
123738148	chr12:123738148:T:G	8.53474e-13	-1.08262	-0.710934
123738263	chr12:123738263:G:A	1.10725e-11	1.96924	-1.19989
123738264	chr12:123738264:G:T	8.86059e-13	-1.04873	-0.70736
123738362	chr12:123738362:G:C	5.5174e-13	-1.11332	-1.11647
123738842	chr12:123738842:G:C	2.82716e-12	-2.77645e-10	-0.595845
123739019	chr12:123739019:A:G	2.89095e-12	-2.77645e-10	-0.573532
123739234	chr12:123739234:C:T	1.49201e-12	-2.77645e-10	-1.235
123739264	chr12:123739264:G:A	1.7671e-12	-2.77645e-10	-1.06578
123739297	chr12:123739297:T:C	5.93006e-13	-0.914315	-1.24336
123739563	chr12:123739563:C:T	4.82483e-12	0.922173	-0.983516
123739664	chr12:123739664:A:G	4.41357e-13	-1.26577	-1.18725
123740207	chr12:123740207:T:C	2.73494e-13	-1.94323	-0.988366
123740491	chr12:123740491:G:A	1.58181e-12	-2.77645e-10	-1.17655
123740526	chr12:123740526:A:C	6.13632e-13	-0.983948	-1.13953
123740567	chr12:123740567:G:T	1.53881e-12	-2.77645e-10	-1.20411
123740618	chr12:123740618:A:G	2.24998e-12	-2.77645e-10	-0.824195
123740669	chr12:123740669:C:G	3.06874e-12	-2.77645e-10	-0.513852
123740777	chr12:123740777:C:T	1.15052e-11	2.01567	-1.20799
123741251	chr12:123741251:C:T	1.50981e-12	-2.77645e-10	-1.22313
123741516	chr12:123741516:A:G	3.75155e-13	-1.37101	-1.24452
123741607	chr12:123741607:A:G	2.66984e-12	-2.77645e-10	-0.653099
123741624	chr12:123741624:G:T	2.17478e-12	-2.77645e-10	-0.85819
123741679	chr12:123741679:G:A	1.6109e-12	-2.77645e-10	-1.15833
123741773	chr12:123741773:A:T	1.59652e-12	-2.77645e-10	-1.16729
123741886	chr12:123741886:G:A	1.62628e-12	-2.77645e-10	-1.14883
123741920	chr12:123741920:T:C	4.29363e-12	-2.77645e-10	-0.177985
123742123	chr12:123742123:G:A	1.18319e-11	2.04476	-1.20908
123742253	chr12:123742253:T:A	5.57041e-13	-1.11773	-1.10251
123742505	chr12:123742505:G:T	1.59798e-12	-2.77645e-10	-1.16638
123743414	chr12:123743414:G:A	8.51415e-13	-0.750934	-1.04504
123743675	chr12:123743675:A:C	3.67512e-12	-2.77645e-10	-0.333533
123743753	chr12:123743753:T:A	7.03317e-13	-1.98707	-2.79482e-10
123743771	chr12:123743771:T:C	1.52713e-12	-2.77645e-10	-1.21173
123743867	chr12:123743867:A:G	1.58135e-12	-2.77645e-10	-1.17684
123744078	chr12:123744078:C:T	4.61411e-11	-2.77645e-10	2.19659
123744086	chr12:123744086:T:C	3.7745e-12	-2.77645e-10	-0.30685
123744882	chr12:123744882:T:C	1.56826e-12	-1.18617	0.00101294
123745475	chr12:123745475:G:A	3.33171e-12	-2.77645e-10	-0.431633
123746821	chr12:123746821:T:C	4.92779e-13	-1.23436	-1.10846
123746888	chr12:123746888:G:A	1.56484e-12	-2.77645e-10	-1.18733
123747220	chr12:123747220:T:C	1.59603e-12	-2.77645e-10	-1.1676
123747306	chr12:123747306:G:A	1.94043e-12	-2.77645e-10	-0.972211
123748091	chr12:123748091:A:G	1.5488e-12	-2.77645e-10	-1.19764
123749078	chr12:123749078:C:G	5.12225e-12	-2.77645e-10	-0.0015246
123749493	chr12:123749493:T:C	3.05265e-12	-1.31148	0.792374
123749596	chr12:123749596:C:T	1.483e-12	-2.77645e-10	-1.24105
123749641	chr12:123749641:A:G	1.15177e-11	2.01732	-1.20855
123749644	chr12:123749644:C:G	1.47136e-12	-2.77645e-10	-1.24893
123749706	chr12:123749706:A:G	4.97673e-13	-1.26297	-1.06996
123749758	chr12:123749758:G:A	9.70475e-12	1.83938	-1.20189
123749898	chr12:123749898:T:C	2.57859e-13	-1.76428	-1.22619
123750113	chr12:123750113:G:T	3.63904e-12	-2.77645e-10	-0.343399
123750391	chr12:123750391:C:T	1.59443e-12	-2.77645e-10	-1.1686
123750392	chr12:123750392:G:A	2.23569e-12	-2.77645e-10	-0.830567
123750798	chr12:123750798:T:G	1.48402e-12	-2.77645e-10	-1.24036
123750963	chr12:123750963:C:T	1.56285e-12	-2.77645e-10	-1.18861
123751228	chr12:123751228:G:A	1.4757e-12	-2.77645e-10	-1.24599
123751343	chr12:123751343:A:G	2.56999e-13	-1.7743	-1.2195
123751395	chr12:123751395:C:G	5.12225e-12	-2.77645e-10	-0.0015246
123751818	chr12:123751818:CTTCT:C	6.12269e-11	-2.77645e-10	2.47947
123752669	chr12:123752669:G:A	2.13183e-12	-2.77645e-10	-0.878137
123752808	chr12:123752808:G:A	5.0512e-12	-2.77645e-10	-0.0154932
123752910	chr12:123752910:T:C	3.47533e-12	-2.77645e-10	-0.389428
123753047	chr12:123753047:A:G	5.42498e-11	-2.77645e-10	2.35848
123754893	chr12:123754893:T:G	3.51168e-12	-2.77645e-10	-0.379025
123755678	chr12:123755678:T:C	1.47314e-12	-2.77645e-10	-1.24772
123755755	chr12:123755755:T:C	1.22621e-11	-2.77645e-10	0.871396
123756100	chr12:123756100:C:A	6.87753e-13	-2.00944	-2.79482e-10
123756182	chr12:123756182:G:A	3.28875e-12	0.788476	-1.23309
123756196	chr12:123756196:CA:C	1.51922e-12	-2.77645e-10	-1.21692
123756199	chr12:123756199:T:A	1.5145e-12	-2.77645e-10	-1.22003
123756322	chr12:123756322:T:C	8.11241e-13	-1.84431	-2.79482e-10
123756959	chr12:123756959:C:T	3.28447e-12	-0.445913	-2.79482e-10
123758010	chr12:123758010:A:G	6.86972e-13	-2.01058	-2.79482e-10
123758606	chr12:123758606:C:T	3.24313e-12	0.787006	-1.24558
123759160	chr12:123759160:T:C	5.54216e-13	-1.15408	-1.07124
123759632	chr12:123759632:G:A	1.53118e-12	-2.77645e-10	-1.20908
123759677	chr12:123759677:G:A	2.49738e-12	-2.77645e-10	-0.719876
123759725	chr12:123759725:C:G	3.27911e-12	-1.22461	0.777063
123759763	chr12:123759763:C:T	3.71738e-12	-2.77645e-10	-0.322098
123760361	chr12:123760361:G:A	3.64072e-12	-2.77645e-10	-0.342936
123760678	chr12:123760678:A:G	3.03078e-12	-2.77645e-10	-0.526297
123760742	chr12:123760742:G:A	1.47128e-12	-2.77645e-10	-1.24899
123760907	chr12:123760907:A:C	6.89198e-13	-2.00734	-2.79482e-10
123761259	chr12:123761259:C:G	2.8835e-12	-2.77645e-10	-0.576114
123761267	chr12:123761267:A:G	1.03557e-11	1.87912	-1.1767
123761389	chr12:123761389:G:C	1.47148e-12	-2.77645e-10	-1.24885
123761457	chr12:123761457:G:A	8.76631e-13	-1.24708	-0.519705
123761585	chr12:123761585:G:A	2.27394e-13	-1.86727	-1.24891
123761635	chr12:123761635:G:A	2.50775e-12	0.531418	-1.24715
123761686	chr12:123761686:A:G	3.81688e-12	-2.77645e-10	-0.295685
123762072	chr12:123762072:G:A	1.92344e-12	-2.77645e-10	-0.981003
123762363	chr12:123762363:G:A	2.17384e-13	-1.98133	-1.17987
123762662	chr12:123762662:G:C	2.32372e-13	-1.84576	-1.24878
123762665	chr12:123762665:C:T	2.32397e-13	-1.84576	-1.24866
123762785	chr12:123762785:A:G	5.37023e-12	-2.77645e-10	0.0457522
123762808	chr12:123762808:C:T	5.27351e-11	-2.77645e-10	2.33016
123763727	chr12:123763727:C:G	8.61591e-12	-2.77645e-10	0.518493
123764296	chr12:123764296:G:A	1.677e-12	-2.77645e-10	-1.11811
123764776	chr12:123764776:C:T	7.80817e-13	-1.88253	-2.79482e-10
123764882	chr12:123764882:G:A	1.71598e-12	-2.77645e-10	-1.09513
123765018	chr12:123765018:A:G	1.47186e-12	-2.77645e-10	-1.24859
123765236	chr12:123765236:A:G	1.60657e-12	-2.77645e-10	-1.16102
123765271	chr12:123765271:G:A	2.84978e-13	-1.80666	-1.0838
123765364	chr12:123765364:A:G	1.19502e-12	-0.826519	-0.630437
123765500	chr12:123765500:A:G	2.3783e-12	-2.77645e-10	-0.768733
123765716	chr12:123765716:C:T	1.68672e-12	-2.77645e-10	-1.11233
123765862	chr12:123765862:CATCT:C	4.7267e-13	-2.00159	-0.382886
123765926	chr12:123765926:C:T	4.39884e-13	-2.00547	-0.450892
123765933	chr12:123765933:A:G	3.98387e-13	-1.33737	-1.21808
123766036	chr12:123766036:G:A	2.75594e-13	-1.96921	-0.954733
123766069	chr12:123766069:T:C	6.8166e-13	-0.869329	-1.14901
123766335	chr12:123766335:T:C	2.64922e-13	-1.99032	-0.973115
123766346	chr12:123766346:C:T	4.29056e-13	-1.99984	-0.481451
123766613	chr12:123766613:T:C	3.35781e-13	-1.97876	-0.747651
123766684	chr12:123766684:G:A	2.44886e-13	-1.96177	-1.08032
123766699	chr12:123766699:TTGAG:T	3.38606e-12	0.385232	-0.800683
123766756	chr12:123766756:A:G	8.79743e-13	-1.76324	-2.79482e-10
123767051	chr12:123767051:G:A	1.77144e-12	-2.77645e-10	-1.06333
123767059	chr12:123767059:C:G	2.90007e-13	-1.9936	-0.879364
123767283	chr12:123767283:T:A	4.00725e-13	-1.99534	-0.554259
123767395	chr12:123767395:T:C	4.22566e-13	-1.96308	-0.533446
123767570	chr12:123767570:G:A	1.77962e-12	-2.77645e-10	-1.05872
123767960	chr12:123767960:C:T	7.20278e-12	-2.77645e-10	0.339349
123768032	chr12:123768032:T:C	2.10488e-13	-1.98993	-1.20351
123768377	chr12:123768377:C:T	3.37638e-12	0.618656	-1.03697
123768607	chr12:123768607:TACAA:T	7.88985e-13	-0.94975	-0.922377
123768626	chr12:123768626:G:A	7.51803e-13	-0.73902	-1.18138
123768958	chr12:123768958:T:C	8.1973e-13	-0.94936	-0.884539
123768980	chr12:123768980:T:C	7.76015e-13	-0.944487	-0.944215
123769226	chr12:123769226:ACCT:A	1.98878e-12	-0.85662	-0.0909783
123769536	chr12:123769536:G:A	1.46584e-12	-1.25269	-2.79482e-10
123769541	chr12:123769541:C:T	3.19783e-12	0.325307	-0.797954
123769776	chr12:123769776:T:C	8.2021e-13	-1.83331	-2.79482e-10
123770661	chr12:123770661:A:G	8.22201e-13	-0.927928	-0.90296
123770682	chr12:123770682:T:C	3.17791e-12	-2.77645e-10	-0.478895
123771161	chr12:123771161:G:A	1.64891e-12	-2.77645e-10	-1.13501
123771408	chr12:123771408:G:A	3.08715e-12	-2.77645e-10	-0.50787
123771450	chr12:123771450:A:G	1.57157e-12	-2.77645e-10	-1.18305
123771453	chr12:123771453:T:G	5.65781e-13	-0.976961	-1.2277
123771548	chr12:123771548:T:G	1.59721e-12	-2.77645e-10	-1.16686
123771550	chr12:123771550:G:T	2.21777e-12	-2.77645e-10	-0.838615
123771719	chr12:123771719:T:A	2.84533e-12	-2.77645e-10	-0.589439
123771818	chr12:123771818:G:A	4.51214e-12	-2.77645e-10	-0.128346
123772514	chr12:123772514:C:A	2.46509e-12	-2.77645e-10	-0.732889
123772574	chr12:123772574:C:T	1.73179e-12	-2.77645e-10	-1.08596
123773171	chr12:123773171:C:T	6.90247e-13	-2.00582	-2.79482e-10
123773407	chr12:123773407:A:C	1.63115e-12	-2.77645e-10	-1.14584
123773524	chr12:123773524:A:G	2.85617e-13	-1.66228	-1.22594
123773596	chr12:123773596:T:C	6.75568e-13	-0.78805	-1.23927
123773888	chr12:123773888:A:G	1.36587e-11	0.97926	-2.79482e-10
123774062	chr12:123774062:AAGG:A	1.64973e-12	-2.77645e-10	-1.1345
123774273	chr12:123774273:G:A	1.72191e-12	-2.77645e-10	-1.09168
123774340	chr12:123774340:T:C	2.96851e-13	-1.72871	-1.12093
123774393	chr12:123774393:C:G	5.08538e-13	-1.74813	-0.563205
123774461	chr12:123774461:A:G	1.63883e-12	-2.77645e-10	-1.14113
123774864	chr12:123774864:T:C	1.47225e-12	-2.77645e-10	-1.24833
123774940	chr12:123774940:C:T	3.17534e-13	-1.69749	-1.0848
123775038	chr12:123775038:A:G	2.58778e-13	-1.74051	-1.2464
123775170	chr12:123775170:C:T	1.72902e-12	-2.77645e-10	-1.08757
123775262	chr12:123775262:C:T	1.80088e-12	-2.77645e-10	-1.04684
123775348	chr12:123775348:A:G	3.01048e-12	0.669746	-1.20276
123775362	chr12:123775362:G:T	2.20149e-13	-1.97816	-1.17041
123775423	chr12:123775423:CA:C	2.95837e-12	-2.77645e-10	-0.55048
123775496	chr12:123775496:A:G	1.64574e-12	-2.77645e-10	-1.13693
123775512	chr12:123775512:T:C	8.36903e-12	-2.77645e-10	0.489419
123775966	chr12:123775966:C:T	2.03899e-13	-2.00171	-1.22354
123776355	chr12:123776355:G:C	1.50836e-12	-2.77645e-10	-1.22409
123776565	chr12:123776565:C:T	1.57496e-12	-2.77645e-10	-1.18089
123776581	chr12:123776581:T:C	3.89891e-13	-1.7605	-0.816504
123776779	chr12:123776779:C:T	2.59414e-12	-2.77645e-10	-0.681864
123776851	chr12:123776851:G:A	1.63142e-12	-2.77645e-10	-1.14567
123776863	chr12:123776863:T:A	8.69668e-12	-2.77645e-10	0.527823
123777232	chr12:123777232:A:G	2.2771e-12	-2.77645e-10	-0.812214
123777237	chr12:123777237:G:C	3.82471e-13	-1.57016	-1.02606
123777334	chr12:123777334:A:G	7.87933e-13	-1.87346	-2.79482e-10
123777361	chr12:123777361:G:A	1.48148e-12	-2.77645e-10	-1.24208
123777382	chr12:123777382:A:G	3.46096e-13	-1.45601	-1.24015
123777395	chr12:123777395:C:T	6.41069e-13	-1.82883	-0.250902
123777505	chr12:123777505:T:C	8.70083e-13	-1.85227	0.0779843
123777531	chr12:123777531:T:C	5.87116e-13	-1.90138	-0.266269
123777543	chr12:123777543:A:T	1.47428e-12	-2.77645e-10	-1.24695
123777702	chr12:123777702:G:A	2.70218e-13	-1.78288	-1.16076
123777712	chr12:123777712:C:T	2.97967e-12	-2.77645e-10	-0.543304
123777743	chr12:123777743:T:A	1.61115e-12	-2.77645e-10	-1.15817
123777744	chr12:123777744:T:C	1.48138e-12	-2.77645e-10	-1.24215
123777888	chr12:123777888:C:A	1.61492e-12	-2.77645e-10	-1.15583
123777943	chr12:123777943:A:G	2.64397e-13	-1.99565	-0.969773
123778086	chr12:123778086:C:T	5.95274e-13	-1.874	-0.279856
123778117	chr12:123778117:C:T	3.81008e-13	-1.97554	-0.624516
123778601	chr12:123778601:G:T	8.75458e-12	-2.77645e-10	0.534459
123778849	chr12:123778849:C:T	1.51619e-12	-2.77645e-10	-1.21892
123778958	chr12:123778958:A:G	2.45868e-13	-1.91956	-1.11851
123779000	chr12:123779000:T:C	1.58269e-12	-2.77645e-10	-1.17599
123779158	chr12:123779158:T:C	1.62213e-12	-2.77645e-10	-1.15138
123779193	chr12:123779193:G:A	3.18331e-13	-1.59961	-1.18017
123779213	chr12:123779213:C:T	3.53322e-13	-1.91264	-0.762854
123779669	chr12:123779669:T:C	1.48579e-12	-2.77645e-10	-1.23917
123779708	chr12:123779708:T:C	8.31401e-12	-2.77645e-10	0.482823
123779730	chr12:123779730:A:G	8.51084e-13	-1.75845	-0.0379161
123779898	chr12:123779898:C:T	8.12239e-12	-2.77645e-10	0.459506
123780052	chr12:123780052:C:T	1.67975e-12	-2.77645e-10	-1.11647
123780098	chr12:123780098:A:AAC	7.42014e-13	-1.74864	-0.184863
123780506	chr12:123780506:T:C	2.59434e-13	-1.78182	-1.20255
123780791	chr12:123780791:A:G	2.1286e-12	-2.77645e-10	-0.879656
123780882	chr12:123780882:G:A	1.94901e-12	-2.77645e-10	-0.967795
123780981	chr12:123780981:G:T	1.52194e-12	-2.77645e-10	-1.21513
123781552	chr12:123781552:G:A	1.6522e-12	-2.77645e-10	-1.13301
123781696	chr12:123781696:C:T	1.5129e-12	-2.77645e-10	-1.22109
123781815	chr12:123781815:A:G	1.56046e-12	-2.77645e-10	-1.19014
123782562	chr12:123782562:C:T	1.86349e-12	-1.01267	-2.79482e-10
123782702	chr12:123782702:G:A	1.7146e-11	1.20665	-2.79482e-10
123783068	chr12:123783068:C:T	1.7326e-12	-2.77645e-10	-1.0855
123783156	chr12:123783156:T:C	3.49998e-13	-2.0067	-0.678241
123783662	chr12:123783662:G:A	3.18098e-12	-2.77645e-10	-0.47793
123783717	chr12:123783717:A:T	1.59659e-12	-2.77645e-10	-1.16725
123783734	chr12:123783734:G:A	3.61757e-13	-2.00824	-0.643662
123783810	chr12:123783810:AG:A	2.33095e-12	-2.77645e-10	-0.788845
123783888	chr12:123783888:A:G	1.73128e-12	-2.77645e-10	-1.08626
123783911	chr12:123783911:A:G	3.54729e-13	-2.00965	-0.661873
123784241	chr12:123784241:C:T	1.74925e-12	-2.77645e-10	-1.07593
123784326	chr12:123784326:C:T	1.57273e-12	-2.77645e-10	-1.18231
123785233	chr12:123785233:C:T	1.62619e-12	-2.77645e-10	-1.14888
123785525	chr12:123785525:A:G	1.47304e-12	-2.77645e-10	-1.24779
123785558	chr12:123785558:T:C	6.35469e-13	-1.66869	-0.419823
123785564	chr12:123785564:G:A	3.24455e-13	-1.59017	-1.17055
123785818	chr12:123785818:G:A	2.14414e-12	-2.77645e-10	-0.872382
123785920	chr12:123785920:C:T	1.65891e-12	-2.77645e-10	-1.12896
123785924	chr12:123785924:G:A	2.39695e-12	-2.77645e-10	-0.760921
123786357	chr12:123786357:A:G	1.69096e-12	-2.77645e-10	-1.10982
123786392	chr12:123786392:A:G	2.17728e-13	-1.97676	-1.18287
123786561	chr12:123786561:A:G	1.48585e-12	-2.77645e-10	-1.23913
123786690	chr12:123786690:T:C	4.85194e-13	-1.13606	-1.22227
123787395	chr12:123787395:CTCTCTCTA:C	1.57057e-12	-2.77645e-10	-1.18368
123787529	chr12:123787529:A:G	3.25099e-13	-1.5544	-1.20435
123787569	chr12:123787569:C:G	2.17061e-12	-0.860112	-2.79482e-10
123788354	chr12:123788354:C:T	4.91563e-13	-1.13573	-1.20955
123788388	chr12:123788388:C:G	2.1091e-12	-0.888858	-2.79482e-10
123788481	chr12:123788481:C:T	4.53657e-13	-1.69006	-0.735471
123788560	chr12:123788560:C:T	1.47618e-12	-2.77645e-10	-1.24566
123788561	chr12:123788561:G:A	5.83327e-13	-1.65145	-0.522678
123788800	chr12:123788800:C:T	5.14296e-13	-1.69984	-0.60024
123789262	chr12:123789262:T:A	6.03057e-13	-1.74327	-0.397595
123789335	chr12:123789335:C:T	1.4719e-12	-2.77645e-10	-1.24856
123789456	chr12:123789456:T:C	1.4727e-12	-2.77645e-10	-1.24802
123789493	chr12:123789493:C:T	1.4741e-12	-2.77645e-10	-1.24707
123789927	chr12:123789927:A:G	6.25116e-13	-1.7929	-0.312037
123790078	chr12:123790078:A:C	1.9969e-12	-2.77645e-10	-0.943521
123790234	chr12:123790234:T:A	2.39296e-13	-1.83255	-1.23262
123790540	chr12:123790540:A:C	4.23182e-13	-1.72699	-0.768076
123790604	chr12:123790604:A:G	2.92533e-13	-1.76529	-1.09901
123790783	chr12:123790783:A:G	6.89376e-13	-2.00709	-2.79482e-10
123790797	chr12:123790797:T:C	4.47572e-13	-1.72096	-0.718081
123790848	chr12:123790848:G:A	1.47268e-12	-2.77645e-10	-1.24804
123790939	chr12:123790939:A:G	2.80711e-12	-2.77645e-10	-0.602961
123791234	chr12:123791234:A:G	1.47301e-12	-2.77645e-10	-1.24781
123791650	chr12:123791650:C:T	2.31295e-12	-2.77645e-10	-0.796594
123792362	chr12:123792362:C:T	2.12112e-13	-1.985	-1.20076
123792652	chr12:123792652:A:G	2.67852e-13	-1.81743	-1.13501
123793054	chr12:123793054:A:G	1.62858e-12	-2.77645e-10	-1.14741
123793393	chr12:123793393:CA:C	2.07271e-13	-1.97214	-1.2367
123793483	chr12:123793483:C:T	4.69989e-13	-1.175	-1.21517
123793716	chr12:123793716:T:C	4.53443e-13	-1.27314	-1.15286
123793915	chr12:123793915:A:C	1.62142e-12	-2.77645e-10	-1.15182
123794261	chr12:123794261:C:T	2.17325e-13	-1.94315	-1.21832
123794310	chr12:123794310:G:A	1.47708e-12	-2.77645e-10	-1.24505
123794451	chr12:123794451:A:G	1.62314e-12	-2.77645e-10	-1.15075
123794691	chr12:123794691:T:C	2.19462e-13	-2.0064	-1.14529
123795362	chr12:123795362:T:C	4.62971e-13	-1.27884	-1.12637
123795425	chr12:123795425:C:T	1.48235e-12	-2.77645e-10	-1.24149
123795738	chr12:123795738:G:A	1.47128e-12	-2.77645e-10	-1.24899
123795774	chr12:123795774:C:A	2.29667e-13	-1.91584	-1.1904
123795931	chr12:123795931:A:G	1.47221e-12	-2.77645e-10	-1.24835
123796097	chr12:123796097:G:A	2.16312e-12	-0.863565	-2.79482e-10
123796775	chr12:123796775:T:C	4.01914e-13	-2.00422	-0.542416
123796885	chr12:123796885:T:C	1.57215e-12	-2.77645e-10	-1.18268
123796927	chr12:123796927:G:A	4.29698e-13	-1.52582	-0.953975
123797372	chr12:123797372:G:A	2.43597e-11	1.55781	-2.79482e-10
123797487	chr12:123797487:G:A	2.69133e-12	-2.77645e-10	-0.645084
123797525	chr12:123797525:G:A	1.60527e-12	-2.77645e-10	-1.16183
123797769	chr12:123797769:A:G	4.91021e-13	-1.36289	-0.983495
123797822	chr12:123797822:A:T	2.69041e-12	-2.77645e-10	-0.645425
123798097	chr12:123798097:A:G	6.87538e-13	-2.00976	-2.79482e-10
123798214	chr12:123798214:A:G	1.82033e-12	-2.77645e-10	-1.0361
123798838	chr12:123798838:GCTCACA:G	1.4713e-12	-2.77645e-10	-1.24897
123799029	chr12:123799029:C:T	7.13049e-13	-1.09595	-0.877378
123799099	chr12:123799099:C:T	2.64446e-12	-2.77645e-10	-0.662653
123799178	chr12:123799178:C:T	1.47886e-12	-2.77645e-10	-1.24384
123799666	chr12:123799666:A:G	1.47186e-12	-2.77645e-10	-1.24859
123799789	chr12:123799789:C:T	5.3909e-13	-1.37357	-0.879417
123799985	chr12:123799985:A:G	1.73842e-12	-2.77645e-10	-1.08214
123800450	chr12:123800450:C:T	1.07669e-11	-2.77645e-10	0.741362
123800515	chr12:123800515:T:C	6.66839e-11	2.56485	-2.79482e-10
123800548	chr12:123800548:G:A	1.63993e-12	-2.77645e-10	-1.14047
123801122	chr12:123801122:A:G	1.5105e-12	-2.77645e-10	-1.22268
123801194	chr12:123801194:C:T	1.48932e-12	-2.77645e-10	-1.2368
123801257	chr12:123801257:T:G	1.72628e-12	-2.77645e-10	-1.08915
123801323	chr12:123801323:G:T	1.50956e-12	-2.77645e-10	-1.2233
123801571	chr12:123801571:G:A	1.48932e-12	-2.77645e-10	-1.2368
123801637	chr12:123801637:T:A	2.03393e-12	-2.77645e-10	-0.925148
123801669	chr12:123801669:A:G	4.19928e-13	-1.47695	-1.02584
123801670	chr12:123801670:A:G	4.18103e-13	-1.47608	-1.03106
123801765	chr12:123801765:C:T	1.66436e-12	-2.77645e-10	-1.12568
123801812	chr12:123801812:GTT:G	4.06289e-13	-1.51471	-1.0211
123802219	chr12:123802219:G:A	1.5319e-12	-0.428712	-0.779895
123802295	chr12:123802295:A:G	1.48018e-12	-2.77645e-10	-1.24295
123802336	chr12:123802336:G:A	1.8039e-12	-2.77645e-10	-1.04517
123802521	chr12:123802521:A:G	3.06057e-13	-1.59253	-1.22657
123802586	chr12:123802586:G:A	2.96132e-13	-1.61842	-1.23365
123802696	chr12:123802696:C:T	1.57367e-12	-2.77645e-10	-1.18171
123803666	chr12:123803666:G:A	1.47361e-12	-2.77645e-10	-1.24741
123804160	chr12:123804160:G:A	2.9867e-13	-1.61917	-1.22437
123804207	chr12:123804207:A:G	1.47404e-12	-2.77645e-10	-1.24711
123804263	chr12:123804263:C:T	1.66947e-12	-2.77645e-10	-1.12262
123804268	chr12:123804268:A:G	3.7281e-13	-1.42596	-1.19584
123804302	chr12:123804302:G:A	1.48965e-12	-2.77645e-10	-1.23658
123804597	chr12:123804597:T:A	3.30693e-13	-1.63926	-1.10243
123804602	chr12:123804602:T:C	1.81242e-12	-2.77645e-10	-1.04046
123804638	chr12:123804638:A:G	1.47137e-12	-2.77645e-10	-1.24892
123804655	chr12:123804655:G:T	1.59485e-12	-2.77645e-10	-1.16834
123804769	chr12:123804769:T:C	1.9066e-12	-2.77645e-10	-0.989797
123804800	chr12:123804800:G:A	1.58465e-12	-2.77645e-10	-1.17476
123805089	chr12:123805089:C:T	8.17292e-13	-1.83688	-2.79482e-10
123805193	chr12:123805193:A:T	3.09498e-12	-2.77645e-10	-0.505335
123805215	chr12:123805215:GC:G	8.52056e-12	-2.77645e-10	0.507363
123805220	chr12:123805220:TCAA:T	8.55489e-12	-2.77645e-10	0.511385
123805424	chr12:123805424:C:T	1.55779e-12	-2.77645e-10	-1.19185
123805686	chr12:123805686:T:C	2.97912e-13	-1.83452	-1.01155
123805863	chr12:123805863:G:A	5.93642e-12	-2.77645e-10	0.145988
123806105	chr12:123806105:T:G	1.58295e-12	-2.77645e-10	-1.17583
123806548	chr12:123806548:A:G	3.93644e-13	-1.84909	-0.718338
123806987	chr12:123806987:T:C	2.38403e-13	-1.82037	-1.24854
123807058	chr12:123807058:G:A	7.17205e-13	-1.96751	-2.79482e-10
123807059	chr12:123807059:C:T	1.47998e-12	-2.77645e-10	-1.24309
123807608	chr12:123807608:G:A	1.48067e-12	-2.77645e-10	-1.24262
123808201	chr12:123808201:T:A	2.26474e-13	-1.88452	-1.23573
123808327	chr12:123808327:C:T	1.5725e-11	-2.77645e-10	1.12013
123808866	chr12:123808866:G:A	1.59468e-12	-1.16844	-2.79482e-10
123809518	chr12:123809518:T:C	1.90869e-12	-2.77645e-10	-0.988702
123809970	chr12:123809970:C:T	2.12116e-12	-2.77645e-10	-0.883153
123810457	chr12:123810457:T:C	1.51577e-12	-2.77645e-10	-1.2192
123810464	chr12:123810464:T:C	1.51469e-12	-2.77645e-10	-1.21991
123810554	chr12:123810554:G:A	1.48282e-12	-2.77645e-10	-1.24117
123810637	chr12:123810637:G:A	2.52249e-12	-2.77645e-10	-0.709873
123810687	chr12:123810687:C:T	1.47353e-12	-2.77645e-10	-1.24746
123810848	chr12:123810848:GTAAA:G	1.86536e-12	-2.77645e-10	-1.01167
123810924	chr12:123810924:C:T	5.73175e-13	-1.01156	-1.18013
123811129	chr12:123811129:C:T	1.03221e-12	-1.60342	-2.79482e-10
123811130	chr12:123811130:G:A	2.4238e-13	-1.906	-1.14636
123811322	chr12:123811322:A:G	9.77915e-13	-1.65745	-2.79482e-10
123811547	chr12:123811547:C:T	1.47139e-12	-2.77645e-10	-1.24891
123811594	chr12:123811594:G:A	2.14963e-12	-2.77645e-10	-0.869823
123811657	chr12:123811657:C:T	1.48267e-12	-2.77645e-10	-1.24127
123811710	chr12:123811710:A:G	1.47497e-12	-2.77645e-10	-1.24648
123811745	chr12:123811745:C:T	1.5023e-12	-2.77645e-10	-1.22812
123811964	chr12:123811964:T:A	1.07268e-12	-1.56495	-2.79482e-10
123811972	chr12:123811972:G:A	2.45596e-13	-1.90253	-1.13666
123812126	chr12:123812126:T:C	1.65512e-12	-2.77645e-10	-1.13124
123812217	chr12:123812217:C:T	1.67421e-12	-2.77645e-10	-1.11977
123812304	chr12:123812304:A:T	1.63473e-12	-2.77645e-10	-1.14364
123812661	chr12:123812661:A:C	2.30198e-13	-1.91994	-1.18399
123812723	chr12:123812723:C:T	4.48036e-12	-2.77645e-10	-0.135415
123812821	chr12:123812821:G:A	1.67071e-12	-2.77645e-10	-1.12187
123813483	chr12:123813483:G:A	7.3303e-12	1.35955	-1.00266
123813530	chr12:123813530:C:T	7.85826e-13	-1.87614	-2.79482e-10
123813785	chr12:123813785:A:G	1.6713e-12	-2.77645e-10	-1.12152
123814112	chr12:123814112:A:G	7.13193e-13	-1.97312	-2.79482e-10
123814220	chr12:123814220:G:T	1.6571e-12	-2.77645e-10	-1.13005
123814240	chr12:123814240:A:G	2.53252e-13	-1.99964	-1.00884
123814256	chr12:123814256:A:T	1.48433e-12	-2.77645e-10	-1.24015
123814417	chr12:123814417:T:G	9.35838e-13	-1.70143	-2.79482e-10
123814482	chr12:123814482:C:T	1.6456e-12	-2.77645e-10	-1.13701
123814708	chr12:123814708:A:G	1.7199e-12	-2.77645e-10	-1.09285
123814908	chr12:123814908:C:T	1.79996e-12	-2.77645e-10	-1.04735
123815831	chr12:123815831:C:T	2.59573e-12	-2.77645e-10	-0.681252
123815979	chr12:123815979:A:C	1.77191e-12	-2.77645e-10	-1.06306
123816161	chr12:123816161:G:A	1.55561e-12	-2.77645e-10	-1.19325
123816326	chr12:123816326:T:C	8.53677e-13	-1.74254	-0.0507825
123816505	chr12:123816505:C:T	1.04106e-11	-2.77645e-10	0.707703
123816558	chr12:123816558:C:T	3.02661e-11	1.77491	-2.79482e-10
123816646	chr12:123816646:A:G	1.47404e-12	-2.77645e-10	-1.24711
123816717	chr12:123816717:G:T	1.60036e-12	-2.77645e-10	-1.16489
123816750	chr12:123816750:CTG:C	3.94937e-12	-2.77645e-10	-0.261562
123816791	chr12:123816791:T:C	4.84166e-12	-2.77645e-10	-0.0578601
123817311	chr12:123817311:C:T	1.47533e-12	-2.77645e-10	-1.24624
123817353	chr12:123817353:A:G	1.51574e-12	-2.77645e-10	-1.21921
123817471	chr12:123817471:G:A	6.77944e-13	-0.790992	-1.23282
123817663	chr12:123817663:G:C	3.06179e-13	-1.9902	-0.828502
123817824	chr12:123817824:A:G	1.59495e-12	-2.77645e-10	-1.16828
123818077	chr12:123818077:T:G	2.61452e-12	-2.77645e-10	-0.67404
123818148	chr12:123818148:C:T	2.40106e-13	-1.81478	-1.24701
123818165	chr12:123818165:T:G	1.47531e-12	-2.77645e-10	-1.24625
123818365	chr12:123818365:C:T	1.69966e-12	-2.77645e-10	-1.10469
123818564	chr12:123818564:C:T	3.09322e-13	-1.92775	-0.880744
123818602	chr12:123818602:G:A	2.75137e-12	-2.77645e-10	-0.62302
123818906	chr12:123818906:C:T	1.47583e-12	-2.77645e-10	-1.2459
123819160	chr12:123819160:G:A	1.48277e-12	-2.77645e-10	-1.24121
123819567	chr12:123819567:C:T	1.51833e-12	-2.77645e-10	-1.2175
123819635	chr12:123819635:G:A	5.97926e-12	-2.77645e-10	0.153178
123819699	chr12:123819699:T:TG	2.66843e-13	-1.98331	-0.972901
123819824	chr12:123819824:C:A	8.89077e-13	-1.75269	-2.79482e-10
123819890	chr12:123819890:A:G	3.05637e-12	-2.77645e-10	-0.517891
123819970	chr12:123819970:G:T	1.60658e-12	-2.77645e-10	-1.16101
123820261	chr12:123820261:T:C	1.0093e-12	-1.62586	-2.79482e-10
123821019	chr12:123821019:G:A	1.55216e-12	-2.77645e-10	-1.19547
123821026	chr12:123821026:C:G	7.63559e-13	-1.61471	-0.290171
123821284	chr12:123821284:C:T	2.38108e-13	-1.92109	-1.14906
123821362	chr12:123821362:G:A	1.72902e-12	-2.77645e-10	-1.08756
123821570	chr12:123821570:C:T	3.92823e-12	-0.26693	-2.79482e-10
123821589	chr12:123821589:T:C	1.76948e-12	-2.77645e-10	-1.06443
123821632	chr12:123821632:C:T	1.47488e-12	-2.77645e-10	-1.24654
123821907	chr12:123821907:A:G	1.47446e-12	-2.77645e-10	-1.24683
123821941	chr12:123821941:TCA:T	2.69028e-12	-2.77645e-10	-0.645473
123822148	chr12:123822148:G:A	2.4312e-12	-2.77645e-10	-0.746733
123822182	chr12:123822182:G:A	5.92e-13	-1.69925	-0.460116
123822378	chr12:123822378:G:A	1.50862e-12	-2.77645e-10	-1.22393
123822476	chr12:123822476:C:A	8.1258e-13	-1.84266	-2.79482e-10
123822520	chr12:123822520:A:G	2.41187e-13	-1.90458	-1.15272
123822524	chr12:123822524:A:G	3.13534e-13	-1.70347	-1.0915
123822845	chr12:123822845:T:G	2.65902e-12	-2.77645e-10	-0.657162
123822996	chr12:123822996:T:C	1.47378e-12	-2.77645e-10	-1.24729
123823059	chr12:123823059:G:T	1.88077e-12	-1.00344	-2.79482e-10
123823362	chr12:123823362:A:T	1.39098e-12	-1.30511	-2.79482e-10
123823526	chr12:123823526:A:G	7.3733e-13	-1.93984	-2.79482e-10
123823532	chr12:123823532:A:G	1.49384e-12	-2.77645e-10	-1.23377
123823684	chr12:123823684:C:T	2.6671e-12	-2.77645e-10	-0.654128
123823690	chr12:123823690:G:C	1.6842e-12	-2.77645e-10	-1.11383
123823802	chr12:123823802:T:G	5.15678e-11	2.30778	-2.79482e-10
123824129	chr12:123824129:T:G	1.56845e-12	-2.77645e-10	-1.18503
123824448	chr12:123824448:G:A	8.09355e-13	-1.84664	-2.79482e-10
123824473	chr12:123824473:A:C	2.56147e-12	-2.77645e-10	-0.694539
123824670	chr12:123824670:C:G	3.94843e-11	2.04079	-2.79482e-10
123825027	chr12:123825027:G:A	2.22872e-13	-1.96257	-1.1737
123825247	chr12:123825247:G:A	2.37435e-13	-1.96672	-1.10626
123825487	chr12:123825487:C:T	2.79346e-12	-2.77645e-10	-0.607838
123825527	chr12:123825527:G:A	1.99216e-12	-2.77645e-10	-0.945897
123825642	chr12:123825642:G:A	1.56018e-12	-2.77645e-10	-1.19032
123825951	chr12:123825951:T:C	2.57764e-12	-2.77645e-10	-0.688243
123825963	chr12:123825963:A:G	3.48932e-13	-1.59791	-1.09009
123826131	chr12:123826131:T:A	5.55896e-13	-1.1761	-1.04619
123826137	chr12:123826137:T:A	1.79568e-12	-2.77645e-10	-1.04973
123826290	chr12:123826290:T:C	1.4713e-12	-2.77645e-10	-1.24897
123826601	chr12:123826601:A:C	1.61652e-12	-2.77645e-10	-1.15484
123826611	chr12:123826611:G:C	1.47159e-12	-2.77645e-10	-1.24877
123826615	chr12:123826615:C:T	2.42645e-11	2.50908	-0.955182
123826921	chr12:123826921:A:C	1.78326e-12	-2.77645e-10	-1.05668
123827068	chr12:123827068:G:A	4.38128e-12	0.209814	-0.367592
123827131	chr12:123827131:TG:T	4.57629e-13	-1.35388	-1.06293
123829016	chr12:123829016:C:T	2.58316e-13	-1.9217	-1.06699
123829047	chr12:123829047:G:A	2.41159e-13	-1.96055	-1.09687
123829182	chr12:123829182:T:C	4.76407e-13	-1.48102	-0.895583
123829183	chr12:123829183:G:A	2.29618e-13	-1.98506	-1.1214
123829342	chr12:123829342:CA:C	1.67708e-12	-2.77645e-10	-1.11806
123829397	chr12:123829397:G:T	1.71026e-12	-2.77645e-10	-1.09847
123829458	chr12:123829458:G:A	1.65315e-12	-2.77645e-10	-1.13244
123829569	chr12:123829569:A:G	1.47205e-12	-2.77645e-10	-1.24846
123829763	chr12:123829763:G:A	1.47219e-12	-2.77645e-10	-1.24837
123829811	chr12:123829811:TACTC:T	2.22553e-12	-2.77645e-10	-0.835121
123830796	chr12:123830796:T:A	4.38997e-13	-1.22008	-1.2383
123830897	chr12:123830897:C:T	1.0059e-12	-1.62924	-2.79482e-10
123830912	chr12:123830912:C:T	7.54259e-13	-1.91714	-2.79482e-10
123831337	chr12:123831337:C:T	2.63702e-12	-2.77645e-10	-0.66547
123831374	chr12:123831374:A:G	2.94233e-12	-2.77645e-10	-0.555917
123831631	chr12:123831631:G:A	9.31224e-13	-1.70637	-2.79482e-10
123831767	chr12:123831767:G:A	1.86936e-12	-2.77645e-10	-1.00952
123831909	chr12:123831909:A:T	6.36526e-11	2.51832	-2.79482e-10
123832329	chr12:123832329:A:G	4.24068e-13	-1.45857	-1.03441
123832368	chr12:123832368:G:A	4.5832e-13	-1.4792	-0.93611
123832473	chr12:123832473:A:G	2.82848e-12	-2.77645e-10	-0.59538
123832869	chr12:123832869:A:G	6.29304e-13	-0.865985	-1.23227
123833679	chr12:123833679:C:T	2.75786e-13	-2.00152	-0.921726
123834554	chr12:123834554:T:C	6.36097e-13	-2.0096	-0.077923
123834809	chr12:123834809:C:T	1.03437e-12	-1.60133	-2.79482e-10
123835088	chr12:123835088:G:C	9.21851e-13	-1.71649	-2.79482e-10
123835317	chr12:123835317:T:G	6.77497e-13	-1.59561	-0.428857
123835847	chr12:123835847:A:G	7.85405e-12	-2.77645e-10	0.425911
123835947	chr12:123835947:C:T	2.62066e-13	-1.93725	-1.03702
123836689	chr12:123836689:T:A	1.47145e-12	-2.77645e-10	-1.24887
123836974	chr12:123836974:T:TC	6.66979e-13	-1.60543	-0.434687
123837087	chr12:123837087:A:G	9.20124e-13	-1.71837	-2.79482e-10
123837151	chr12:123837151:G:A	2.76635e-13	-1.97173	-0.948449
123837749	chr12:123837749:A:G	6.31056e-13	-1.00141	-1.09407
123838206	chr12:123838206:G:A	2.47071e-13	-2.00195	-1.03125
123838464	chr12:123838464:T:C	1.64133e-12	-2.77645e-10	-1.13961
123838534	chr12:123838534:G:A	2.38847e-12	-2.77645e-10	-0.764465
123838719	chr12:123838719:C:T	9.52238e-13	-1.68406	-2.79482e-10
123838933	chr12:123838933:G:T	3.41854e-13	-1.48937	-1.21912
123839045	chr12:123839045:C:T	9.68234e-13	-0.71044	-0.956959
123839456	chr12:123839456:G:A	2.04756e-13	-2.00696	-1.2141
123839733	chr12:123839733:A:G	2.20101e-13	-1.93064	-1.21815
123839808	chr12:123839808:G:A	1.62964e-12	-2.77645e-10	-1.14676
123840101	chr12:123840101:C:T	7.89969e-13	-1.87088	-2.79482e-10
123840208	chr12:123840208:C:T	4.78105e-13	-1.41314	-0.959905
123840755	chr12:123840755:C:T	1.69112e-12	-2.77645e-10	-1.10973
123841070	chr12:123841070:A:G	1.77824e-12	-2.77645e-10	-1.0595
123841209	chr12:123841209:A:G	1.54847e-12	-2.77645e-10	-1.19785
123841211	chr12:123841211:C:T	1.80114e-12	-2.77645e-10	-1.0467
123842040	chr12:123842040:T:C	6.45362e-12	0.229524	-2.79482e-10
123842686	chr12:123842686:G:A	2.58515e-12	-2.77645e-10	-0.685334
123843319	chr12:123843319:G:C	2.21622e-13	-2.00823	-1.13367
123843544	chr12:123843544:C:T	1.47166e-12	-2.77645e-10	-1.24873
123843561	chr12:123843561:C:T	1.53833e-12	-2.77645e-10	-1.20442
123843694	chr12:123843694:T:C	2.16833e-13	-1.97961	-1.18414
123843842	chr12:123843842:C:T	2.21034e-13	-1.89642	-1.24813
123843904	chr12:123843904:A:G	1.47844e-12	-2.77645e-10	-1.24413
123844074	chr12:123844074:A:G	9.84899e-13	-1.65033	-2.79482e-10
123844079	chr12:123844079:A:G	2.31792e-12	-2.77645e-10	-0.794449
123844702	chr12:123844702:G:A	2.18737e-13	-1.90602	-1.24899
123844787	chr12:123844787:T:C	1.483e-12	-2.77645e-10	-1.24105
123844970	chr12:123844970:T:G	2.08821e-12	-2.77645e-10	-0.898809
123845090	chr12:123845090:G:A	1.49915e-12	-2.77645e-10	-1.23022
123845213	chr12:123845213:A:G	2.31218e-13	-1.86627	-1.23324
123845350	chr12:123845350:A:G	1.47849e-12	-2.77645e-10	-1.2441
123845559	chr12:123845559:C:T	1.4761e-12	-2.77645e-10	-1.24571
123845642	chr12:123845642:C:T	2.19524e-13	-1.90486	-1.24655
123845764	chr12:123845764:C:T	2.17321e-13	-1.93047	-1.23103
123845995	chr12:123845995:C:A	2.35735e-13	-1.83196	-1.24821
123846179	chr12:123846179:G:T	1.73683e-12	-2.77645e-10	-1.08305
123846500	chr12:123846500:C:T	1.81111e-12	-2.77645e-10	-1.04118
123846775	chr12:123846775:T:G	1.63092e-12	-2.77645e-10	-1.14598
123846913	chr12:123846913:G:A	1.64547e-12	-2.77645e-10	-1.13709
123846989	chr12:123846989:G:A	3.06337e-13	-2.001	-0.817192
123847372	chr12:123847372:T:G	3.90089e-12	-2.77645e-10	-0.273913
123847385	chr12:123847385:T:A	3.14819e-12	-2.77645e-10	-0.488292
123847662	chr12:123847662:C:T	1.50306e-12	-2.77645e-10	-1.22761
123847933	chr12:123847933:CAT:C	2.34237e-13	-2.00937	-1.07717
123848094	chr12:123848094:G:A	1.64115e-12	-2.77645e-10	-1.13972
123848155	chr12:123848155:A:G	2.66087e-13	-2.00156	-0.957491
123848185	chr12:123848185:G:A	1.62355e-12	-2.77645e-10	-1.1505
123848521	chr12:123848521:G:A	1.54464e-12	-2.77645e-10	-1.20033
123848820	chr12:123848820:G:A	9.95812e-13	-1.63932	-2.79482e-10
123848972	chr12:123848972:C:T	2.32771e-13	-1.95738	-1.13544
123850153	chr12:123850153:G:A	1.47916e-12	-2.77645e-10	-1.24365
123850188	chr12:123850188:AT:A	2.17274e-13	-2.00937	-1.15234
123850193	chr12:123850193:C:A	3.80668e-13	-1.94709	-0.653854
123850254	chr12:123850254:C:T	3.57889e-13	-1.94751	-0.715146
123850358	chr12:123850358:T:A	2.63323e-12	-2.77645e-10	-0.666909
123850473	chr12:123850473:G:A	1.32273e-12	-1.35542	-2.79482e-10
123851445	chr12:123851445:G:C	2.95804e-13	-1.70864	-1.14454
123851927	chr12:123851927:T:G	1.04974e-12	-1.34344	-0.243138
123851931	chr12:123851931:A:G	4.78354e-13	-1.70328	-0.669245
123852381	chr12:123852381:A:G	3.86817e-13	-1.97067	-0.614249
123852545	chr12:123852545:T:C	9.45534e-13	-1.36489	-0.326237
123852810	chr12:123852810:GTGA:G	1.6199e-12	-2.77645e-10	-1.15276
123852828	chr12:123852828:C:T	5.74627e-12	-2.77645e-10	0.113432
123852960	chr12:123852960:TAA:T	7.33843e-13	-0.881267	-1.06331
123853186	chr12:123853186:T:C	3.58675e-13	-1.94605	-0.714411
123853225	chr12:123853225:C:T	4.1801e-12	-0.204782	-2.79482e-10
123853520	chr12:123853520:G:A	5.77392e-13	-1.60388	-0.580468
123853587	chr12:123853587:A:T	1.47828e-12	-2.77645e-10	-1.24424
123853632	chr12:123853632:C:T	1.4772e-12	-2.77645e-10	-1.24497
123854411	chr12:123854411:C:A	6.86938e-13	-0.972927	-1.0377
123854430	chr12:123854430:G:A	3.73409e-12	-2.77645e-10	-0.317613
123854562	chr12:123854562:C:T	3.80369e-12	-2.77645e-10	-0.299148
123854711	chr12:123854711:T:G	1.75217e-12	-2.77645e-10	-1.07426
123855259	chr12:123855259:G:A	1.48068e-12	-2.77645e-10	-1.24262
123855583	chr12:123855583:G:A	1.48069e-12	-2.77645e-10	-1.24261
123855620	chr12:123855620:C:T	1.51685e-12	-2.77645e-10	-1.21848
123855676	chr12:123855676:A:G	7.06446e-13	-1.50331	-0.479319
123855779	chr12:123855779:T:C	2.49007e-13	-1.83165	-1.19374
123855834	chr12:123855834:C:T	1.62328e-12	-2.77645e-10	-1.15067
123856028	chr12:123856028:CATT:C	1.51764e-12	-2.77645e-10	-1.21796
123856355	chr12:123856355:T:G	1.47153e-12	-2.77645e-10	-1.24881
123856623	chr12:123856623:C:T	1.47538e-12	-2.77645e-10	-1.2462
123856706	chr12:123856706:T:C	1.00772e-12	-1.62743	-2.79482e-10
123857176	chr12:123857176:C:T	7.04661e-13	-1.98516	-2.79482e-10
123857223	chr12:123857223:C:T	2.42936e-12	-2.77645e-10	-0.74749
123857468	chr12:123857468:G:A	1.71124e-12	-2.77645e-10	-1.0979
123857604	chr12:123857604:T:G	1.51524e-12	-2.77645e-10	-1.21955
123857634	chr12:123857634:G:A	2.42968e-13	-1.827	-1.22294
123858365	chr12:123858365:C:T	1.63527e-12	-2.77645e-10	-1.14331
123858402	chr12:123858402:G:A	1.52089e-12	-2.77645e-10	-1.21582
123858628	chr12:123858628:T:C	5.40774e-13	-1.71823	-0.531646
123858665	chr12:123858665:A:C	3.13271e-13	-1.93892	-0.856889
123858886	chr12:123858886:A:G	1.237e-12	-1.42243	-2.79482e-10
123858894	chr12:123858894:G:A	2.68819e-13	-1.78164	-1.1672
123858959	chr12:123858959:T:C	1.62362e-12	-2.77645e-10	-1.15046
123859112	chr12:123859112:A:G	1.64325e-12	-2.77645e-10	-1.13844
123859583	chr12:123859583:G:T	1.27824e-12	-1.38963	-2.79482e-10
123859946	chr12:123859946:C:T	4.2071e-13	-1.84404	-0.656887
123860163	chr12:123860163:T:C	6.89213e-13	-2.00732	-2.79482e-10
123860401	chr12:123860401:A:G	5.09616e-13	-1.83774	-0.471479
123860606	chr12:123860606:A:G	4.18549e-13	-1.42549	-1.08059
123860618	chr12:123860618:C:A	1.15776e-12	-1.29031	-0.198321
123861398	chr12:123861398:C:T	1.48524e-12	-2.77645e-10	-1.23954
123861789	chr12:123861789:T:C	1.09034e-12	-1.20514	-0.343496
123862022	chr12:123862022:G:A	5.90508e-13	-1.53419	-0.627701
123862161	chr12:123862161:T:A	1.19326e-12	-1.45843	-2.79482e-10
123862419	chr12:123862419:C:T	5.83475e-13	-1.09334	-1.08054
123862615	chr12:123862615:T:A	2.83378e-12	-2.77645e-10	-0.593507
123862728	chr12:123862728:C:G	1.47171e-12	-2.77645e-10	-1.2487
123862886	chr12:123862886:C:A	1.48756e-12	-2.77645e-10	-1.23798
123863230	chr12:123863230:A:G	1.74763e-12	-2.77645e-10	-1.07686
123863518	chr12:123863518:C:T	4.5969e-13	-1.28523	-1.12709
123863567	chr12:123863567:G:A	1.81108e-12	-0.283738	-0.757459
123863765	chr12:123863765:C:T	4.06543e-13	-1.82475	-0.710431
123864001	chr12:123864001:T:A	6.96717e-13	-1.99649	-2.79482e-10
123864169	chr12:123864169:G:A	3.5945e-13	-1.80745	-0.850847
123864189	chr12:123864189:G:A	2.069e-12	-2.77645e-10	-0.908054
123864396	chr12:123864396:T:C	4.89782e-13	-1.14622	-1.2027
123865303	chr12:123865303:C:T	1.53762e-12	-2.77645e-10	-1.20488
123865325	chr12:123865325:G:A	2.80913e-13	-1.65598	-1.24884
123865328	chr12:123865328:A:C	1.62621e-12	-2.77645e-10	-1.14887
123865452	chr12:123865452:A:G	1.35454e-12	-0.13184	-1.19982
123865813	chr12:123865813:G:C	5.07815e-13	-1.11024	-1.20251
123865897	chr12:123865897:C:T	7.06673e-13	-1.08954	-0.89277
123865925	chr12:123865925:A:G	3.08052e-13	-1.89814	-0.914465
123866093	chr12:123866093:TG:T	3.82603e-12	-2.77645e-10	-0.293292
123866286	chr12:123866286:C:T	5.88734e-13	-1.22849	-0.936411
123866402	chr12:123866402:A:C	5.12798e-13	-1.11874	-1.18425
123866485	chr12:123866485:T:C	3.78086e-13	-1.35878	-1.24897
123866921	chr12:123866921:G:A	3.18532e-12	-2.77645e-10	-0.476564
123867378	chr12:123867378:C:T	1.50473e-12	-2.77645e-10	-1.22651
123867791	chr12:123867791:T:G	1.17981e-12	-0.61352	-0.856249
123867873	chr12:123867873:G:A	2.90067e-13	-1.95742	-0.915345
123867958	chr12:123867958:T:A	1.64159e-12	-2.77645e-10	-1.13945
123868043	chr12:123868043:C:T	1.65158e-12	-2.77645e-10	-1.13339
123868705	chr12:123868705:A:G	1.63543e-12	-2.77645e-10	-1.14321
123868823	chr12:123868823:G:A	6.40988e-13	-1.17155	-0.908311
123869109	chr12:123869109:T:C	1.56368e-12	-2.77645e-10	-1.18807
123869110	chr12:123869110:T:C	4.41789e-13	-1.2454	-1.20664
123869252	chr12:123869252:G:A	1.50244e-12	-2.77645e-10	-1.22803
123869583	chr12:123869583:C:T	1.69029e-12	-0.699039	-0.411179
123870215	chr12:123870215:C:T	1.70494e-12	-2.77645e-10	-1.10159
123870407	chr12:123870407:C:T	1.47789e-12	-2.77645e-10	-1.2445
123870853	chr12:123870853:A:G	1.02451e-12	-1.6109	-2.79482e-10
123871041	chr12:123871041:C:T	1.63227e-12	-2.77645e-10	-1.14515
123871254	chr12:123871254:T:C	1.56376e-12	-2.77645e-10	-1.18803
123871269	chr12:123871269:G:A	2.87501e-12	-0.579063	-2.79482e-10
123871397	chr12:123871397:C:T	1.003e-12	-1.63213	-2.79482e-10
123871464	chr12:123871464:A:G	1.94205e-12	-2.77645e-10	-0.971372
123871695	chr12:123871695:T:C	9.72475e-13	-1.66303	-2.79482e-10
123871934	chr12:123871934:G:C	2.92648e-12	-2.77645e-10	-0.561316
123872077	chr12:123872077:A:G	1.63796e-12	-2.77645e-10	-1.14167
123872096	chr12:123872096:T:G	3.22785e-13	-1.9693	-0.796586
123872112	chr12:123872112:T:C	2.18962e-13	-1.98885	-1.16513
123872221	chr12:123872221:G:A	2.70902e-13	-1.98338	-0.957733
123872319	chr12:123872319:G:A	1.61439e-12	-2.77645e-10	-1.15616
123872406	chr12:123872406:G:A	1.51415e-12	-2.77645e-10	-1.22026
123872563	chr12:123872563:G:A	2.94818e-13	-1.94774	-0.908776
123872826	chr12:123872826:A:C	3.33195e-12	-2.77645e-10	-0.431561
123872838	chr12:123872838:C:A	3.32787e-13	-1.71481	-1.02056
123873080	chr12:123873080:C:T	1.61797e-12	-2.77645e-10	-1.15395
123873310	chr12:123873310:G:C	4.85062e-13	-1.19708	-1.16151
123873461	chr12:123873461:A:G	2.55597e-13	-1.9807	-1.01857
123873958	chr12:123873958:A:G	1.97912e-12	-2.77645e-10	-0.952467
123873984	chr12:123873984:T:G	1.53373e-12	-2.77645e-10	-1.20742
123874043	chr12:123874043:G:A	2.69331e-12	-0.644346	-2.79482e-10
123874157	chr12:123874157:G:A	2.98592e-13	-1.98106	-0.862736
123874519	chr12:123874519:C:T	1.47714e-12	-2.77645e-10	-1.24501
123874520	chr12:123874520:C:T	1.6192e-12	-2.77645e-10	-1.15318
123874835	chr12:123874835:C:G	2.14524e-13	-1.9928	-1.18165
123874875	chr12:123874875:A:G	2.65149e-13	-1.71377	-1.24881
123875485	chr12:123875485:C:T	3.07436e-13	-1.9814	-0.833208
123875490	chr12:123875490:C:T	1.50418e-12	-2.77645e-10	-1.22687
123875589	chr12:123875589:G:A	1.50801e-12	-2.77645e-10	-1.22433
123876370	chr12:123876370:C:T	1.47835e-12	-2.77645e-10	-1.24419
123876569	chr12:123876569:G:C	5.20493e-12	-2.77645e-10	0.0144871
123876745	chr12:123876745:C:T	5.46788e-13	-1.50113	-0.737679
123876887	chr12:123876887:G:A	3.79765e-12	-2.77645e-10	-0.300737
123877438	chr12:123877438:A:G	1.62939e-12	-2.77645e-10	-1.14691
123877473	chr12:123877473:A:G	1.62186e-12	-2.77645e-10	-1.15155
123877514	chr12:123877514:C:T	1.25872e-12	-0.999903	-0.405123
123878021	chr12:123878021:C:T	1.92656e-12	-2.77645e-10	-0.97938
123878098	chr12:123878098:G:C	1.10493e-12	-1.53534	-2.79482e-10
123878310	chr12:123878310:T:C	1.51954e-12	-2.77645e-10	-1.21671
123878342	chr12:123878342:C:T	6.92566e-13	-1.02415	-0.978323
123878742	chr12:123878742:T:G	2.00208e-12	-2.77645e-10	-0.940934
123879002	chr12:123879002:G:A	6.95744e-13	-1.99789	-2.79482e-10
123879440	chr12:123879440:C:T	2.03039e-12	-2.77645e-10	-0.926888
123879584	chr12:123879584:G:C	5.6418e-13	-0.976192	-1.23131
123879682	chr12:123879682:G:A	1.99862e-12	-2.77645e-10	-0.942659
123879858	chr12:123879858:C:T	6.97904e-13	-1.99479	-2.79482e-10
123879872	chr12:123879872:C:T	3.57432e-12	-2.77645e-10	-0.361344
123879894	chr12:123879894:T:A	5.41472e-13	-1.19495	-1.05363
123880006	chr12:123880006:A:T	1.62892e-12	-2.77645e-10	-1.1472
123880264	chr12:123880264:C:T	1.99389e-12	-2.77645e-10	-0.945031
123880408	chr12:123880408:C:T	1.68782e-12	-2.77645e-10	-1.11168
123880502	chr12:123880502:G:A	2.11643e-12	-2.77645e-10	-0.885387
123881078	chr12:123881078:C:T	2.94193e-12	-2.77645e-10	-0.556053
123881171	chr12:123881171:C:T	1.47961e-12	-2.77645e-10	-1.24334
123881258	chr12:123881258:G:A	1.89201e-12	-2.77645e-10	-0.99748
123881295	chr12:123881295:C:T	1.99748e-12	-2.77645e-10	-0.943232
123881471	chr12:123881471:A:G	1.2743e-12	-1.39272	-2.79482e-10
123882001	chr12:123882001:A:G	9.22016e-13	-1.71631	-2.79482e-10
123882530	chr12:123882530:T:C	3.71745e-13	-1.3787	-1.24597
123882564	chr12:123882564:G:A	1.3634e-12	-0.490439	-0.8347
123882667	chr12:123882667:C:T	1.6155e-12	-2.77645e-10	-1.15547
123882761	chr12:123882761:C:A	2.43852e-12	-2.77645e-10	-0.743728
123883100	chr12:123883100:G:A	1.73712e-12	-2.77645e-10	-1.08289
123883344	chr12:123883344:G:A	1.11101e-12	-1.52985	-2.79482e-10
123883524	chr12:123883524:T:A	1.67371e-12	-2.77645e-10	-1.12008
123884229	chr12:123884229:T:G	1.89796e-12	-2.77645e-10	-0.994337
123884243	chr12:123884243:C:T	1.91667e-12	-2.77645e-10	-0.984531
123884412	chr12:123884412:G:A	2.16567e-12	-2.77645e-10	-0.862387
123884529	chr12:123884529:C:T	1.49806e-12	-2.77645e-10	-1.23095
123884621	chr12:123884621:C:T	1.99337e-12	-2.77645e-10	-0.945291
123884739	chr12:123884739:C:T	1.20646e-12	-1.44743	-2.79482e-10
123884874	chr12:123884874:T:C	5.41197e-13	-1.057	-1.19209
123885481	chr12:123885481:C:T	1.59333e-12	-2.77645e-10	-1.16929
123886529	chr12:123886529:A:G	1.5321e-12	-2.77645e-10	-1.20848
123886579	chr12:123886579:CTGTG:C	3.18225e-11	1.82505	-2.79482e-10
123886642	chr12:123886642:G:A	1.47132e-12	-2.77645e-10	-1.24896
123886672	chr12:123886672:A:G	2.65609e-13	-1.72438	-1.23647
123886800	chr12:123886800:C:T	1.67243e-12	-2.77645e-10	-1.12084
123886825	chr12:123886825:G:A	2.16318e-12	-2.77645e-10	-0.863538
123886853	chr12:123886853:T:C	7.38143e-13	-1.93874	-2.79482e-10
123886859	chr12:123886859:C:T	2.16461e-12	-2.77645e-10	-0.862878
123886866	chr12:123886866:C:T	1.81494e-12	-2.77645e-10	-1.03907
123886964	chr12:123886964:T:C	3.9859e-12	-2.77645e-10	-0.252356
123887067	chr12:123887067:C:T	3.09901e-13	-1.66792	-1.1387
123887235	chr12:123887235:G:A	3.42325e-12	-2.77645e-10	-0.404529
123887730	chr12:123887730:G:A	2.13392e-11	0.233591	1.19184
123887934	chr12:123887934:C:T	4.74943e-13	-1.21433	-1.16535
123887995	chr12:123887995:C:T	2.41442e-12	-2.77645e-10	-0.753659
123888081	chr12:123888081:G:A	2.78057e-12	-2.77645e-10	-0.612461
123888304	chr12:123888304:C:T	1.94949e-12	-2.77645e-10	-0.96755
123888909	chr12:123888909:C:A	1.67912e-12	-0.451117	-0.665734
123889087	chr12:123889087:C:T	3.69902e-12	-2.77645e-10	-0.327051
123889131	chr12:123889131:T:C	1.45656e-12	-1.06955	-0.189487
123889417	chr12:123889417:A:T	1.98744e-12	-2.77645e-10	-0.948272
123889514	chr12:123889514:T:C	8.00173e-12	-2.77645e-10	0.444539
123889940	chr12:123889940:T:TC	1.47904e-12	-2.77645e-10	-1.24372
123890031	chr12:123890031:A:G	2.1051e-12	-2.77645e-10	-0.890755
123890049	chr12:123890049:A:G	2.79394e-13	-1.69318	-1.21707
123890051	chr12:123890051:A:G	2.9295e-13	-1.6458	-1.21707
123890178	chr12:123890178:G:A	1.47634e-12	-2.77645e-10	-1.24555
123890661	chr12:123890661:G:A	2.58562e-12	-2.77645e-10	-0.685155
123890663	chr12:123890663:A:G	4.30286e-13	-1.2453	-1.23312
123890806	chr12:123890806:G:A	3.46516e-12	-2.77645e-10	-0.39236
123891178	chr12:123891178:A:G	3.53219e-13	-1.88294	-0.792845
123891195	chr12:123891195:T:C	1.88548e-12	-2.77645e-10	-1.00093
123891373	chr12:123891373:A:G	1.68051e-12	-2.77645e-10	-1.11602
123891500	chr12:123891500:G:A	2.02999e-12	0.32065	-1.24774
123891570	chr12:123891570:A:G	1.47348e-12	-2.77645e-10	-1.24749
123891684	chr12:123891684:G:A	2.08685e-12	-2.77645e-10	-0.899465
123891799	chr12:123891799:C:CTG	3.20924e-12	-2.77645e-10	-0.469083
123891886	chr12:123891886:T:C	3.99916e-13	-1.82823	-0.723393
123891960	chr12:123891960:G:A	1.71031e-12	-2.77645e-10	-1.09844
123892003	chr12:123892003:C:T	3.64542e-12	0.877954	-1.2196
123892151	chr12:123892151:A:G	6.97489e-13	-1.99539	-2.79482e-10
123892299	chr12:123892299:G:A	1.47134e-12	-2.77645e-10	-1.24894
123892317	chr12:123892317:G:A	1.47322e-12	-2.77645e-10	-1.24767
123892510	chr12:123892510:C:T	5.57623e-13	-1.20547	-1.01372
123892514	chr12:123892514:C:T	1.47453e-12	-2.77645e-10	-1.24678
123892721	chr12:123892721:C:T	3.39913e-12	-2.77645e-10	-0.4116
123892743	chr12:123892743:T:C	7.10694e-13	-0.965541	-1.01109
123892745	chr12:123892745:C:T	3.24798e-13	-1.77083	-0.988836
123892974	chr12:123892974:C:T	4.41396e-13	-1.76391	-0.689017
123892995	chr12:123892995:G:A	1.52309e-12	-2.77645e-10	-1.21438
123893035	chr12:123893035:G:A	2.00768e-12	-2.77645e-10	-0.938138
123893092	chr12:123893092:C:T	1.77567e-12	-2.77645e-10	-1.06094
123893267	chr12:123893267:A:G	5.70409e-13	-1.17212	-1.0244
123893445	chr12:123893445:G:A	4.28578e-13	-1.46498	-1.01743
123893506	chr12:123893506:C:T	5.47932e-13	-1.21627	-1.02045
123893632	chr12:123893632:T:C	5.68677e-13	-1.17393	-1.02563
123893683	chr12:123893683:C:T	1.52404e-12	-2.77645e-10	-1.21375
123893762	chr12:123893762:C:T	2.83104e-12	-2.77645e-10	-0.594475
123893786	chr12:123893786:G:A	3.4834e-12	-2.77645e-10	-0.387109
123893839	chr12:123893839:G:A	5.24683e-13	-1.3151	-0.96498
123894236	chr12:123894236:G:A	9.85194e-13	-1.65004	-2.79482e-10
123894247	chr12:123894247:C:T	1.4965e-12	-2.77645e-10	-1.23199
123894319	chr12:123894319:T:C	3.73169e-13	-1.37764	-1.2432
123894350	chr12:123894350:G:A	1.32139e-12	-1.35644	-2.79482e-10
123894403	chr12:123894403:T:C	3.95734e-13	-1.81287	-0.749264
123894418	chr12:123894418:C:T	2.04037e-13	-1.9926	-1.23198
123894692	chr12:123894692:A:G	3.61953e-12	-2.77645e-10	-0.348775
123894714	chr12:123894714:T:A	1.89601e-12	-2.77645e-10	-0.995367
123895000	chr12:123895000:C:A	3.07935e-12	-2.77645e-10	-0.5104
123895017	chr12:123895017:A:G	1.91136e-12	-2.77645e-10	-0.987306
123895090	chr12:123895090:G:A	1.47271e-12	-2.77645e-10	-1.24801
123895144	chr12:123895144:G:A	3.49906e-12	-0.382623	-2.79482e-10
123895187	chr12:123895187:A:G	2.71301e-12	-2.77645e-10	-0.637058
123895250	chr12:123895250:A:G	5.2465e-13	-1.03823	-1.24191
123895500	chr12:123895500:A:G	7.76442e-13	-0.683126	-1.20503
123895965	chr12:123895965:T:C	7.64566e-13	-1.90357	-2.79482e-10
123895971	chr12:123895971:G:A	1.50796e-12	-2.77645e-10	-1.22436
123896062	chr12:123896062:G:A	1.49825e-12	-2.77645e-10	-1.23082
123896067	chr12:123896067:T:C	1.12797e-12	-1.03262	-0.482077
123896411	chr12:123896411:G:A	2.16814e-12	-2.77645e-10	-0.861248
123896443	chr12:123896443:T:C	8.69003e-13	-1.77553	-2.79482e-10
123896746	chr12:123896746:A:G	2.75128e-13	-1.90326	-1.02237
123896850	chr12:123896850:A:G	2.16506e-12	-2.77645e-10	-0.862669
123896853	chr12:123896853:T:G	1.49415e-12	-2.77645e-10	-1.23356
123896952	chr12:123896952:A:T	1.55478e-12	-2.77645e-10	-1.19379
123897041	chr12:123897041:G:A	2.10621e-13	-2.00918	-1.18363
123897079	chr12:123897079:T:C	1.55419e-12	-2.77645e-10	-1.19416
123897284	chr12:123897284:T:C	1.99201e-12	-2.77645e-10	-0.945974
123897596	chr12:123897596:C:T	3.61141e-13	-1.65702	-0.996588
123898053	chr12:123898053:G:C	2.46764e-13	-1.98559	-1.04885
123898141	chr12:123898141:G:A	2.37756e-13	-1.96619	-1.10544
123898447	chr12:123898447:T:A	7.68277e-13	-1.89872	-2.79482e-10
123898497	chr12:123898497:T:C	2.36688e-13	-1.99147	-1.08465
123898714	chr12:123898714:C:T	3.6237e-12	-2.77645e-10	-0.347624
123898864	chr12:123898864:C:T	6.96308e-13	-1.99708	-2.79482e-10
123898954	chr12:123898954:T:C	2.71098e-13	-2.00317	-0.937226
123899077	chr12:123899077:G:A	2.08153e-12	-0.902013	-2.79482e-10
123899266	chr12:123899266:T:G	2.53757e-13	-1.92897	-1.07753
123899860	chr12:123899860:G:A	1.89354e-12	-2.77645e-10	-0.996668
123900015	chr12:123900015:A:G	2.29886e-12	-2.77645e-10	-0.802703
123900378	chr12:123900378:C:T	2.20209e-12	-2.77645e-10	-0.84571
123900812	chr12:123900812:G:A	2.04519e-12	-2.77645e-10	-0.919627
123900930	chr12:123900930:G:A	3.40227e-13	-1.86419	-0.849071
123900978	chr12:123900978:A:G	2.27475e-13	-1.95284	-1.16299
123901164	chr12:123901164:C:T	5.3157e-12	-2.77645e-10	0.0355462
123901175	chr12:123901175:G:C	2.80122e-13	-1.83326	-1.07439
123901350	chr12:123901350:T:C	1.60381e-12	-2.77645e-10	-1.16274
123901415	chr12:123901415:T:C	3.40785e-13	-1.98136	-0.73026
123901684	chr12:123901684:A:G	3.38709e-13	-1.96171	-0.75602
123901691	chr12:123901691:C:T	1.61877e-12	-2.77645e-10	-1.15345
123901729	chr12:123901729:C:T	3.27493e-12	-2.77645e-10	-0.448822
123902126	chr12:123902126:C:T	2.74518e-13	-1.95054	-0.977323
123902183	chr12:123902183:A:G	3.51163e-12	-2.77645e-10	-0.379038
123902619	chr12:123902619:A:G	3.55653e-13	-1.97818	-0.690743
123902629	chr12:123902629:C:G	3.2533e-13	-1.95669	-0.801348
123902815	chr12:123902815:G:A	2.53717e-13	-1.83066	-1.176
123903039	chr12:123903039:A:G	3.95767e-13	-1.93395	-0.628098
123903122	chr12:123903122:C:T	9.04544e-13	-1.741	0.00555196
123903444	chr12:123903444:G:A	2.84399e-12	-2.77645e-10	-0.589909
123903523	chr12:123903523:C:T	6.87084e-13	-2.01042	-2.79482e-10
123903582	chr12:123903582:A:G	2.0472e-13	-1.97284	-1.24839
123903679	chr12:123903679:G:A	1.61252e-12	-2.77645e-10	-1.15732
123903689	chr12:123903689:A:G	1.34197e-12	-0.475365	-0.865613
123903964	chr12:123903964:A:G	2.72506e-13	-1.93773	-0.997485
123904185	chr12:123904185:T:C	4.80189e-12	-2.77645e-10	-0.0661096
123904237	chr12:123904237:G:A	2.16417e-13	-2.0009	-1.16477
123904506	chr12:123904506:A:G	2.30743e-13	-1.87277	-1.2288
123904554	chr12:123904554:G:T	2.142e-12	-2.77645e-10	-0.873379
123905274	chr12:123905274:A:C	3.04084e-13	-1.61782	-1.20775
123905900	chr12:123905900:G:A	5.49977e-12	-2.77645e-10	0.0695876
123906086	chr12:123906086:C:T	1.68751e-12	-2.77645e-10	-1.11186
123906491	chr12:123906491:C:T	6.87833e-13	-2.00933	-2.79482e-10
123906948	chr12:123906948:C:T	2.21748e-13	-1.89809	-1.24324
123907226	chr12:123907226:C:T	1.62967e-12	-2.77645e-10	-1.14674
123907452	chr12:123907452:C:A	1.61969e-12	-2.77645e-10	-1.15288
123907457	chr12:123907457:C:G	1.59077e-12	-2.77645e-10	-1.1709
123907500	chr12:123907500:A:G	1.7148e-12	-2.77645e-10	-1.09582
123907573	chr12:123907573:G:C	1.16192e-12	-0.718637	-0.766404
123907672	chr12:123907672:C:G	1.4713e-12	-2.77645e-10	-1.24898
123907719	chr12:123907719:G:C	2.14173e-12	-2.77645e-10	-0.873506
123908138	chr12:123908138:T:TCC	1.71509e-12	-2.77645e-10	-1.09565
123908246	chr12:123908246:T:C	2.87878e-12	-2.77645e-10	-0.577752
123908354	chr12:123908354:C:T	1.55921e-12	-2.77645e-10	-1.19094
123908529	chr12:123908529:T:G	8.46039e-13	-1.12452	-0.677787
123908570	chr12:123908570:G:A	8.3342e-13	-0.859203	-0.958133
123908581	chr12:123908581:T:C	1.57287e-12	-2.77645e-10	-1.18222
123908600	chr12:123908600:G:A	1.56519e-12	-2.77645e-10	-1.18711
123908643	chr12:123908643:G:A	1.56519e-12	-2.77645e-10	-1.18711
123908667	chr12:123908667:G:A	2.79906e-12	-2.77645e-10	-0.605834
123908678	chr12:123908678:G:A	1.47424e-12	-2.77645e-10	-1.24698
123908850	chr12:123908850:GT:G	1.57668e-12	-2.77645e-10	-1.17979
123908860	chr12:123908860:A:G	1.94185e-12	-2.77645e-10	-0.971478
123909036	chr12:123909036:T:G	1.55926e-12	-2.77645e-10	-1.19091
123909135	chr12:123909135:C:T	1.55673e-12	-2.77645e-10	-1.19253
123909150	chr12:123909150:G:T	2.16686e-13	-2.00429	-1.16013
123909280	chr12:123909280:A:G	1.91067e-12	-2.77645e-10	-0.987663
123909422	chr12:123909422:G:A	1.47262e-12	-2.77645e-10	-1.24807
123909456	chr12:123909456:C:T	7.98191e-12	-2.77645e-10	0.44206
123910066	chr12:123910066:C:T	1.82105e-12	-2.77645e-10	-1.03571
123910281	chr12:123910281:C:T	3.17011e-12	-2.77645e-10	-0.481352
123910314	chr12:123910314:G:A	7.47218e-13	-1.92652	-2.79482e-10
123910806	chr12:123910806:A:C	2.76336e-13	-1.86678	-1.05447
123910808	chr12:123910808:C:G	7.91227e-13	-1.86929	-2.79482e-10
123910986	chr12:123910986:A:G	4.51662e-12	-2.77645e-10	-0.127355
123912849	chr12:123912849:G:C	7.06702e-13	-1.98226	-2.79482e-10
123913511	chr12:123913511:GTTAT:G	2.88343e-12	-2.77645e-10	-0.576138
123914296	chr12:123914296:A:ACTG	2.38917e-13	-1.98624	-1.08052
123914608	chr12:123914608:G:A	2.90834e-13	-1.87416	-0.995959
123915003	chr12:123915003:T:C	2.59279e-12	-1.47185	0.789465
123915209	chr12:123915209:GCCTCTCC:G	4.07898e-13	-1.76781	-0.764049
123915271	chr12:123915271:C:T	1.76271e-11	-2.77645e-10	1.23432
123915404	chr12:123915404:A:G	1.64413e-12	-1.38286	0.244954
123915479	chr12:123915479:T:A	9.05932e-13	-1.76319	0.0292794
123915558	chr12:123915558:AC:A	2.98578e-13	-1.76221	-1.08163
123915573	chr12:123915573:G:A	3.05106e-12	0.124291	-0.64392
123915714	chr12:123915714:T:C	4.32001e-12	-1.7873	1.61544
123915853	chr12:123915853:C:T	6.28932e-12	-2.77645e-10	0.203735
123915969	chr12:123915969:T:C	3.7555e-12	-2.77645e-10	-0.311897
123916625	chr12:123916625:G:A	1.0242e-12	-1.57119	-0.0400143
123917019	chr12:123917019:T:G	3.08552e-12	-2.77645e-10	-0.508399
123918621	chr12:123918621:C:T	6.64519e-12	-2.77645e-10	0.258774
123919222	chr12:123919222:C:T	2.26787e-13	-2.00953	-1.10933
123919350	chr12:123919350:C:T	6.23781e-12	-2.77645e-10	0.195512
123919649	chr12:123919649:C:T	2.44667e-12	-2.77645e-10	-0.740391
123919734	chr12:123919734:A:G	1.05905e-12	-1.54545	-0.0323006
123920064	chr12:123920064:T:C	1.4719e-12	-2.77645e-10	-1.24857
123920103	chr12:123920103:A:T	3.2145e-12	-2.77645e-10	-0.467446
123920171	chr12:123920171:T:C	3.19201e-13	-1.96303	-0.814026
123920698	chr12:123920698:A:G	1.9916e-12	-2.77645e-10	-0.94618
123920974	chr12:123920974:T:C	8.76467e-13	-1.5941	-0.172869
123921067	chr12:123921067:C:T	3.35917e-12	-2.77645e-10	-0.423426
123921142	chr12:123921142:T:C	1.08086e-12	-1.54533	-0.0120248
123921214	chr12:123921214:C:T	3.15362e-12	-2.77645e-10	-0.486568
123921324	chr12:123921324:G:A	2.17495e-13	-2.01021	-1.15049
123921361	chr12:123921361:C:T	6.91578e-13	-2.0039	-2.79482e-10
123922000	chr12:123922000:C:T	1.53481e-12	-2.77645e-10	-1.20671
123922085	chr12:123922085:A:C	1.0292e-12	-1.4851	-0.12124
123922316	chr12:123922316:C:T	4.85611e-12	-2.77645e-10	-0.0548799
123922465	chr12:123922465:T:G	1.0241e-12	-1.50902	-0.102286
123922733	chr12:123922733:C:T	2.07844e-12	-2.77645e-10	-0.903503
123922856	chr12:123922856:C:T	3.2551e-13	-1.9693	-0.788181
123923072	chr12:123923072:G:C	1.04617e-12	-1.54513	-0.0448524
123923076	chr12:123923076:A:C	1.03722e-12	-1.54403	-0.0545454
123923129	chr12:123923129:T:C	3.22463e-13	-1.96804	-0.79884
123923244	chr12:123923244:A:G	1.47206e-12	-2.77645e-10	-1.24845
123923356	chr12:123923356:A:C	5.25075e-13	-1.27448	-1.00485
123923444	chr12:123923444:A:G	3.21005e-13	-1.99176	-0.779659
123923464	chr12:123923464:C:T	1.72182e-12	-2.77645e-10	-1.09174
123923527	chr12:123923527:T:C	9.74296e-13	-1.50301	-0.158148
123923708	chr12:123923708:A:G	1.06876e-12	-1.54666	-0.0219625
```
