## Supplementary material for "Characterization of shared and ancestry-specific signals driving complex traits using multi-ancestry fine-mapping": susiex_nc1.cs80.summary

```
# chr12:122848973-123924401
CS_ID	CS_LENGTH	CS_PURITY	MAX_PIP_SNP	BP	REF_ALLELE	ALT_ALLELE	REF_FRQ	BETA	SE	-LOG10P	MAX_PIP	POST-HOC_PROB_POP1	POST-HOC_PROB_POP2
1	24	0.884423	chr12:123417814:G:A	123417814	A,A	G,G	1,1	-inf,-inf	inf,inf	12.3572,1.13482	0.13372	1	0.435811
```
