## Supplementary material for "Characterization of shared and ancestry-specific signals driving complex traits using multi-ancestry fine-mapping": susiex_nc2.cs80.cs

```
CS_ID	SNP	BP	REF_ALLELE	ALT_ALLELE	REF_FRQ	BETA	SE	-LOG10P	CS_PIP	OVRL_PIP
1	chr12:123424401:G:A	123424401	A,A	G,G	1,1	inf,inf	inf,inf	12.8718,0.0460984	0.151207	0.151209
1	chr12:123417814:G:A	123417814	A,A	G,G	1,1	-inf,-inf	inf,inf	12.3572,1.13482	0.116556	0.116559
1	chr12:123416596:T:C	123416596	C,C	T,T	1,1	-inf,-inf	inf,inf	12.286,0.608183	0.0555434	0.055545
1	chr12:123423743:T:C	123423743	C,C	T,T	1,1	inf,-inf	inf,inf	12.2025,0.16254	0.0550524	0.0550539
1	chr12:123421760:C:T	123421760	T,T	C,C	1,1	inf,-inf	inf,inf	12.1758,0.100963	0.0444966	0.044498
1	chr12:123419079:C:T	123419079	T,T	C,C	1,1	inf,-inf	inf,inf	12.0444,0.141435	0.0341093	0.0341107
1	chr12:123286485:A:G	123286485	G,G	A,A	1,1	-inf,-inf	inf,inf	11.5888,1.33044	0.0243808	0.024384
1	chr12:123401390:C:T	123401390	T,T	C,C	1,1	inf,inf	inf,inf	10.6641,2.73435	0.0230069	0.0230261
1	chr12:123108835:C:T	123108835	T,T	C,C	1,1	inf,inf	inf,inf	11.8741,0.0427101	0.0217002	0.0217018
1	chr12:123381882:G:A	123381882	A,A	G,G	1,1	inf,inf	inf,inf	11.1308,2.03171	0.0198058	0.019813
1	chr12:123405729:C:T	123405729	T,T	C,C	1,1	inf,inf	inf,inf	11.0149,2.10468	0.0196214	0.0196293
1	chr12:123407318:T:G	123407318	G,G	T,T	1,1	-inf,-inf	inf,inf	11.1166,1.98272	0.019003	0.0190094
1	chr12:123208418:A:T	123208418	T,T	A,A	1,1	-inf,-inf	inf,inf	11.8757,0.180215	0.0189298	0.0189313
1	chr12:123380814:T:C	123380814	C,C	T,T	1,1	inf,inf	inf,inf	11.0061,2.10151	0.0169597	0.0169674
1	chr12:123299447:C:T	123299447	T,T	C,C	1,1	inf,-inf	inf,inf	11.8179,0.00055827	0.0161238	0.016125
1	chr12:123396629:A:G	123396629	G,G	A,A	1,1	inf,inf	inf,inf	11.2664,1.49805	0.0154574	0.015461
1	chr12:123402822:C:T	123402822	T,T	C,C	1,1	inf,inf	inf,inf	10.9468,2.03679	0.0152894	0.0152963
1	chr12:123283382:G:A	123283382	A,NA	G,NA	1,NA	inf,NA	inf,NA	11.0344,NA	0.0140582	0.0140613
1	chr12:123372451:G:A	123372451	A,A	G,G	1,1	inf,inf	inf,inf	11.0659,1.7337	0.0128677	0.0128723
1	chr12:123341012:C:T	123341012	T,T	C,C	1,1	inf,inf	inf,inf	11.0171,1.74817	0.0121251	0.0121298
1	chr12:123286468:G:A	123286468	A,A	G,G	1,1	inf,inf	inf,inf	11.6247,0.0480547	0.0116927	0.0116938
1	chr12:123176169:T:G	123176169	G,G	T,T	1,1	-inf,inf	inf,inf	11.4917,0.239427	0.0116724	0.0116739
1	chr12:123176170:T:C	123176170	C,C	T,T	1,1	-inf,inf	inf,inf	11.4809,0.225978	0.0112226	0.0112241
1	chr12:123344569:G:A	123344569	A,A	G,G	1,1	inf,inf	inf,inf	10.9965,1.68399	0.0106248	0.0106291
1	chr12:123321672:C:T	123321672	T,T	C,C	1,1	inf,-inf	inf,inf	11.5841,0.0319736	0.010254	0.0102551
1	chr12:123173711:A:G	123173711	G,G	A,A	1,1	-inf,inf	inf,inf	11.4317,0.206456	0.00991477	0.00991628
1	chr12:123344481:A:G	123344481	G,G	A,A	1,1	inf,inf	inf,inf	10.9937,1.63313	0.00985282	0.00985679
1	chr12:123214056:A:T	123214056	T,T	A,A	1,1	-inf,-inf	inf,inf	11.54,0.120683	0.00969044	0.00969167
1	chr12:123360804:C:T	123360804	T,T	C,C	1,1	inf,inf	inf,inf	10.9876,1.59998	0.00921552	0.00921931
2	chr12:123305504:T:C	123305504	C,C	T,T	1,1	-inf,-inf	inf,inf	6.92216,1.91199	0.0431287	0.0431287
2	chr12:123387085:G:C	123387085	C,C	G,G	1,1	inf,inf	inf,inf	6.70663,2.10319	0.041634	0.041634
2	chr12:123382559:C:T	123382559	T,T	C,C	1,1	inf,inf	inf,inf	6.64957,2.02142	0.0327331	0.0327331
2	chr12:123305460:T:C	123305460	C,C	T,T	1,1	-inf,-inf	inf,inf	6.65873,1.92887	0.0320344	0.0320344
2	chr12:123396315:T:C	123396315	C,C	T,T	1,1	inf,inf	inf,inf	6.60213,2.06598	0.0318635	0.0318635
2	chr12:123379715:C:CTCAAACT	123379715	CTCAAACT,CTCAAACT	C,C	1,1	inf,inf	inf,inf	6.68004,1.97345	0.0317542	0.0317542
2	chr12:123390847:C:T	123390847	T,T	C,C	1,1	inf,inf	inf,inf	6.57911,2.01626	0.0282135	0.0282135
2	chr12:123375925:C:G	123375925	G,G	C,C	1,1	inf,inf	inf,inf	6.68996,1.90058	0.0282074	0.0282074
2	chr12:123336233:G:T	123336233	T,T	G,G	1,1	inf,inf	inf,inf	6.61861,1.94926	0.0274615	0.0274615
2	chr12:123358123:A:G	123358123	G,G	A,A	1,1	inf,inf	inf,inf	6.56683,1.99318	0.0271041	0.0271041
2	chr12:123270508:T:C	123270508	C,C	T,T	1,1	-inf,-inf	inf,inf	6.77631,1.78891	0.0259364	0.0259364
2	chr12:123293268:G:T	123293268	T,T	G,G	1,1	-inf,-inf	inf,inf	6.51575,1.9973	0.0246815	0.0246815
2	chr12:123394898:C:T	123394898	T,T	C,C	1,1	inf,inf	inf,inf	6.46743,2.0162	0.023446	0.023446
2	chr12:123326824:G:A	123326824	A,A	G,G	1,1	inf,inf	inf,inf	6.57339,1.8807	0.0223775	0.0223775
2	chr12:123279724:A:G	123279724	G,G	A,A	1,1	-inf,-inf	inf,inf	6.39684,2.08602	0.0222867	0.0222867
2	chr12:123320174:G:C	123320174	C,C	G,G	1,1	-inf,-inf	inf,inf	6.62674,1.81355	0.0221446	0.0221446
2	chr12:123287315:G:GCT	123287315	GCT,GCT	G,G	1,1	-inf,-inf	inf,inf	6.47853,1.95938	0.0217704	0.0217704
2	chr12:123304211:G:A	123304211	A,A	G,G	1,1	-inf,-inf	inf,inf	6.38803,2.05018	0.0217686	0.0217686
2	chr12:123340340:G:A	123340340	A,A	G,G	1,1	inf,inf	inf,inf	6.60211,1.82097	0.0213069	0.0213069
2	chr12:123383447:G:A	123383447	A,A	G,G	1,1	inf,inf	inf,inf	6.49048,1.93387	0.0210887	0.0210887
2	chr12:123357269:T:C	123357269	C,C	T,T	1,1	inf,inf	inf,inf	6.38951,1.9977	0.0201441	0.0201441
2	chr12:123312302:C:T	123312302	T,T	C,C	1,1	-inf,-inf	inf,inf	6.55075,1.81265	0.0191445	0.0191445
2	chr12:123296659:G:C	123296659	C,C	G,G	1,1	-inf,-inf	inf,inf	6.37089,1.99661	0.0189919	0.0189919
2	chr12:123400937:A:G	123400937	G,G	A,A	1,1	inf,inf	inf,inf	6.56777,1.71785	0.0184649	0.0184649
2	chr12:123312450:A:G	123312450	G,G	A,A	1,1	-inf,-inf	inf,inf	6.51008,1.77448	0.0167917	0.0167917
2	chr12:123398859:G:A	123398859	A,A	G,G	1,1	inf,inf	inf,inf	6.54778,1.65918	0.0163803	0.0163803
2	chr12:123299144:T:A	123299144	A,A	T,T	1,1	-inf,-inf	inf,inf	6.4597,1.81067	0.0161574	0.0161574
2	chr12:123281890:A:G	123281890	G,G	A,A	1,1	-inf,-inf	inf,inf	6.44735,1.77818	0.0148421	0.0148421
2	chr12:123293908:TCCA:T	123293908	T,T	TCCA,TCCA	1,1	-inf,-inf	inf,inf	6.39237,1.81416	0.0142801	0.0142801
2	chr12:123303699:C:T	123303699	T,T	C,C	1,1	-inf,-inf	inf,inf	6.43473,1.75759	0.0141456	0.0141456
2	chr12:123340792:A:G	123340792	G,G	A,A	1,1	inf,inf	inf,inf	6.52178,1.66555	0.0140058	0.0140058
2	chr12:123372427:G:A	123372427	A,A	G,G	1,1	inf,inf	inf,inf	6.4115,1.72313	0.012734	0.012734
2	chr12:123318267:T:C	123318267	C,C	T,T	1,1	-inf,-inf	inf,inf	6.50379,1.62058	0.0125626	0.0125626
2	chr12:123273358:C:A	123273358	A,A	C,C	1,1	-inf,-inf	inf,inf	6.39073,1.70451	0.0124959	0.0124959
2	chr12:123294942:G:A	123294942	A,A	G,G	1,1	-inf,-inf	inf,inf	6.25849,1.85413	0.0122873	0.0122873
2	chr12:123360011:C:T	123360011	T,T	C,C	1,1	inf,inf	inf,inf	6.38195,1.70925	0.0118879	0.0118879
2	chr12:123278986:G:A	123278986	A,A	G,G	1,1	-inf,-inf	inf,inf	6.27696,1.80784	0.0116439	0.0116439
```
