## Supplementary material for "Characterization of shared and ancestry-specific signals driving complex traits using multi-ancestry fine-mapping": susiex_nc2.cs80.snp

```
BP	SNP	PIP(CS1)	LogBF(CS1,Pop1)	LogBF(CS1,Pop2)	PIP(CS2)	LogBF(CS2,Pop1)	LogBF(CS2,Pop2)
122849064	chr12:122849064:T:C	9.17621e-11	-1.16996	-0.810617	5.30474e-06	-0.893002	-0.229411
122849142	chr12:122849142:A:G	1.45319e-10	-1.52084	-2.79482e-10	2.47287e-06	-1.88563	-2.79482e-10
122849277	chr12:122849277:C:T	9.48181e-11	-1.19348	-0.754334	5.61968e-06	-0.921164	-0.143576
122849486	chr12:122849486:C:G	9.66865e-11	-1.1757	-0.752602	5.73817e-06	-0.899762	-0.144111
122849528	chr12:122849528:G:A	9.19815e-11	-1.12529	-0.852893	5.21554e-06	-0.842782	-0.296589
122849895	chr12:122849895:C:T	1.42712e-10	-1.53894	-2.79482e-10	2.28231e-06	-1.96582	-2.79482e-10
122849992	chr12:122849992:C:T	2.40341e-10	-2.77645e-10	-1.01771	6.09508e-06	-2.77645e-10	-0.983532
122850778	chr12:122850778:C:T	3.97053e-11	-1.91563	-0.90266	1.52468e-06	-1.77581	-0.593415
122850936	chr12:122850936:A:G	1.76903e-10	-1.14938	-0.174796	8.60198e-06	-1.15962	0.520599
122850941	chr12:122850941:G:A	2.1654e-10	-0.0167046	-1.10529	5.61911e-06	-0.318928	-0.745913
122851052	chr12:122851052:G:A	2.39394e-10	-2.77645e-10	-1.02166	5.62479e-06	-2.77645e-10	-1.06383
122852242	chr12:122852242:T:C	1.87955e-10	-1.00277	-0.260799	1.42595e-05	-0.692891	0.559299
122852521	chr12:122852521:C:T	1.93957e-10	-2.77645e-10	-1.23213	4.80451e-06	-2.77645e-10	-1.22146
122852670	chr12:122852670:C:T	9.27557e-10	-2.77645e-10	0.332782	2.65819e-05	-2.77645e-10	0.489219
122853147	chr12:122853147:G:C	3.48805e-09	-2.77645e-10	1.65733	0.000104325	-2.77645e-10	1.85649
122853214	chr12:122853214:G:A	4.61231e-11	-1.87422	-0.794236	1.87398e-06	-1.71191	-0.451037
122853740	chr12:122853740:A:G	2.09903e-10	-1.07721	-0.0759114	1.13721e-05	-1.08635	0.726499
122854357	chr12:122854357:AAC:A	2.31336e-10	-2.77645e-10	-1.0559	5.62222e-06	-2.77645e-10	-1.06429
122854417	chr12:122854417:A:G	1.10605e-10	-1.02239	-0.771419	6.68905e-06	-0.717249	-0.173293
122854570	chr12:122854570:C:T	8.90064e-11	-2.01106	-2.79482e-10	2.92705e-06	-1.71702	-2.79482e-10
122854585	chr12:122854585:C:T	1.43013e-10	-0.812533	-0.7243	2.63227e-06	-1.07153	-0.751642
122854588	chr12:122854588:T:G	2.59928e-09	2.60044	-1.23722	6.6775e-07	-1.95963	-1.23522
122854590	chr12:122854590:T:A	1.2654e-09	-2.77645e-10	0.643375	2.9166e-05	-2.77645e-10	0.58199
122854811	chr12:122854811:C:G	3.60068e-11	-1.90626	-1.00981	2.84244e-06	-0.893957	-0.852395
122855765	chr12:122855765:T:A	1.97093e-10	-2.77645e-10	-1.2161	4.7514e-06	-2.77645e-10	-1.23257
122855864	chr12:122855864:G:A	3.34612e-10	-0.686802	-2.79482e-10	1.23611e-05	-0.276462	-2.79482e-10
122855906	chr12:122855906:G:GC	2.83122e-10	-2.77645e-10	-0.853895	1.19568e-05	-2.77645e-10	-0.309717
122855992	chr12:122855992:A:G	9.6879e-10	-2.77645e-10	0.376276	8.63576e-05	-2.77645e-10	1.66748
122856374	chr12:122856374:G:A	3.00489e-10	-2.77645e-10	-0.79436	7.34428e-06	-2.77645e-10	-0.797092
122856640	chr12:122856640:G:A	1.98466e-10	-2.77645e-10	-1.20915	4.93241e-06	-2.77645e-10	-1.19519
122856750	chr12:122856750:A:G	1.02047e-10	-1.05276	-0.821576	5.97892e-06	-0.753499	-0.249275
122856827	chr12:122856827:G:A	8.51216e-10	-2.77645e-10	0.246894	2.43634e-05	-2.77645e-10	0.402068
122856917	chr12:122856917:G:A	2.68977e-10	-2.77645e-10	-0.905144	6.46518e-06	-2.77645e-10	-0.924583
122857286	chr12:122857286:G:C	9.51823e-11	-1.10423	-0.839751	5.50008e-06	-0.808851	-0.2774
122857347	chr12:122857347:C:T	6.32327e-10	-2.77645e-10	-0.0503657	1.65459e-05	-2.77645e-10	0.0151265
122857426	chr12:122857426:AGTCGTACTCT:A	2.55936e-10	-2.77645e-10	-0.954843	6.45728e-06	-2.77645e-10	-0.925805
122857682	chr12:122857682:A:G	9.93211e-11	-1.05223	-0.84918	5.75067e-06	-0.750363	-0.291334
122857799	chr12:122857799:G:A	2.55936e-10	-2.77645e-10	-0.954843	6.45728e-06	-2.77645e-10	-0.925805
122858081	chr12:122858081:CCTCTT:C	1.11243e-10	-0.946609	-0.841442	6.56726e-06	-0.62988	-0.279037
122858257	chr12:122858257:G:C	1.93482e-10	-2.77645e-10	-1.23459	5.47056e-06	-2.77645e-10	-1.09163
122858338	chr12:122858338:C:T	4.0978e-11	-1.56911	-1.21762	1.44884e-06	-1.28345	-1.1368
122859474	chr12:122859474:G:A	3.32681e-11	-1.82764	-1.16754	1.15693e-06	-1.63728	-1.00797
122859971	chr12:122859971:A:C	3.10785e-10	-2.77645e-10	-0.760672	8.52305e-06	-2.77645e-10	-0.64824
122860083	chr12:122860083:G:A	6.63306e-10	-2.77645e-10	-0.00253513	1.87249e-05	-2.77645e-10	0.138841
122860400	chr12:122860400:C:T	5.18187e-10	-2.77645e-10	-0.249435	1.36831e-05	-2.77645e-10	-0.174852
122860411	chr12:122860411:C:T	7.92201e-10	-2.77645e-10	0.175043	2.2594e-05	-2.77645e-10	0.32667
122860800	chr12:122860800:G:A	9.18373e-11	-0.920125	-1.05963	3.03397e-06	-0.914907	-0.766234
122860813	chr12:122860813:T:C	3.37388e-10	-0.965824	0.287285	2.36633e-05	-0.973921	1.34683
122860962	chr12:122860962:G:T	1.29386e-10	-1.63698	-2.79482e-10	9.31793e-06	-0.559073	-2.79482e-10
122861209	chr12:122861209:G:GC	8.67087e-11	-0.916561	-1.12066	2.60972e-06	-0.598738	-1.23303
122861240	chr12:122861240:G:A	2.59645e-11	-1.99434	-1.2487	6.70693e-07	-1.94436	-1.2461
122861630	chr12:122861630:G:C	2.62312e-11	-1.98395	-1.24887	6.81721e-07	-1.92759	-1.24656
122862163	chr12:122862163:C:T	3.23486e-09	-2.77645e-10	1.58197	8.26398e-05	-2.77645e-10	1.62348
122862254	chr12:122862254:A:C	2.27702e-10	-1.07173	-2.79482e-10	1.33972e-05	-0.195967	-2.79482e-10
122862424	chr12:122862424:G:A	1.07514e-10	-0.593279	-1.22888	2.41689e-06	-0.685082	-1.22345
122863515	chr12:122863515:C:T	3.45879e-10	-2.77645e-10	-0.653682	1.72157e-05	-2.77645e-10	0.0548067
122863714	chr12:122863714:G:A	2.70998e-09	-2.77645e-10	1.40493	6.90081e-05	-2.77645e-10	1.44321
122864378	chr12:122864378:C:A	1.15713e-10	-0.568142	-1.18052	3.45057e-06	-0.303701	-1.24877
122864419	chr12:122864419:CACT:C	3.5107e-09	-2.77645e-10	1.6638	0.000111042	-2.77645e-10	1.9189
122864523	chr12:122864523:T:C	2.11553e-10	-0.989361	-0.155937	1.12092e-05	-0.996479	0.622201
122864578	chr12:122864578:A:G	3.11785e-09	-2.77645e-10	1.54513	9.81221e-05	-2.77645e-10	1.7952
122864863	chr12:122864863:T:C	1.43507e-10	-0.406127	-1.12726	4.59128e-06	-0.0280892	-1.23876
122865093	chr12:122865093:G:A	2.78824e-10	-2.77645e-10	-0.869192	6.99698e-06	-2.77645e-10	-0.845535
122865470	chr12:122865470:G:A	9.09717e-10	-2.77645e-10	0.313362	2.38004e-05	-2.77645e-10	0.378687
122865588	chr12:122865588:G:A	2.02997e-10	-1.18658	-2.79482e-10	1.18917e-05	-0.315171	-2.79482e-10
122865607	chr12:122865607:CCTTT:C	7.84589e-11	-0.932005	-1.20519	2.74952e-06	-0.531612	-1.24797
122865657	chr12:122865657:C:T	1.07403e-10	-0.761052	-1.06213	3.44182e-06	-0.330337	-1.22468
122865704	chr12:122865704:C:T	2.99773e-10	-2.77645e-10	-0.796748	7.0723e-06	-2.77645e-10	-0.834828
122865705	chr12:122865705:G:A	2.31067e-10	-2.77645e-10	-1.05706	5.80102e-06	-2.77645e-10	-1.03298
122866063	chr12:122866063:G:A	1.10541e-10	-1.79439	-2.79482e-10	4.20925e-06	-1.35373	-2.79482e-10
122866252	chr12:122866252:G:A	3.45537e-10	-2.77645e-10	-0.654673	1.71904e-05	-2.77645e-10	0.0533405
122866670	chr12:122866670:C:T	3.8706e-10	-2.77645e-10	-0.541192	9.37162e-06	-2.77645e-10	-0.553327
122867371	chr12:122867371:G:A	2.23185e-10	-2.77645e-10	-1.09177	5.57172e-06	-2.77645e-10	-1.07331
122867632	chr12:122867632:C:T	8.46261e-11	-0.852733	-1.2088	2.81634e-06	-0.508224	-1.24735
122867742	chr12:122867742:G:A	1.91186e-10	-2.77645e-10	-1.24653	4.75534e-06	-2.77645e-10	-1.23175
122867811	chr12:122867811:G:A	3.83217e-09	-2.77645e-10	1.75141	9.80474e-05	-2.77645e-10	1.79444
122867944	chr12:122867944:TG:T	1.92221e-10	-2.77645e-10	-1.24113	4.89466e-06	-2.77645e-10	-1.20287
122868077	chr12:122868077:C:A	2.15722e-10	-2.77645e-10	-1.12578	5.13116e-06	-2.77645e-10	-1.15568
122868379	chr12:122868379:C:A	1.92078e-10	-2.77645e-10	-1.24187	5.01788e-06	-2.77645e-10	-1.17801
122868900	chr12:122868900:C:T	8.88424e-10	-2.77645e-10	0.289677	2.46817e-05	-2.77645e-10	0.415048
122869055	chr12:122869055:T:A	4.04515e-09	-2.77645e-10	1.8055	0.000124459	-2.77645e-10	2.03296
122869455	chr12:122869455:G:A	1.92905e-10	-2.77645e-10	-1.23758	4.82361e-06	-2.77645e-10	-1.21749
122869602	chr12:122869602:GA:G	3.19414e-09	-2.77645e-10	1.5693	0.000100268	-2.77645e-10	1.81683
122869722	chr12:122869722:C:T	2.00538e-10	-2.77645e-10	-1.19877	5.00024e-06	-2.77645e-10	-1.18153
122869877	chr12:122869877:G:GGAC	5.29033e-10	-2.77645e-10	-0.228722	1.3776e-05	-2.77645e-10	-0.168085
122869998	chr12:122869998:C:G	1.15791e-10	-0.526571	-1.22141	4.00975e-06	-0.158846	-1.24344
122870433	chr12:122870433:G:A	3.22387e-11	-1.86423	-1.16237	8.93271e-07	-1.76469	-1.13919
122870494	chr12:122870494:G:A	1.96474e-10	-2.77645e-10	-1.21924	4.82203e-06	-2.77645e-10	-1.21782
122871147	chr12:122871147:G:A	7.83454e-10	-2.77645e-10	0.16394	2.00382e-05	-2.77645e-10	0.206627
122872350	chr12:122872350:C:G	9.13072e-11	-1.98554	-2.79482e-10	2.78249e-06	-1.76767	-2.79482e-10
122872464	chr12:122872464:T:C	1.75339e-10	-1.01923	-0.313817	8.07283e-06	-1.02508	0.322573
122872647	chr12:122872647:G:A	8.98337e-11	-2.00181	-2.79482e-10	2.62054e-06	-1.82763	-2.79482e-10
122872870	chr12:122872870:C:T	8.65535e-10	-2.77645e-10	0.263576	2.48663e-05	-2.77645e-10	0.422502
122872895	chr12:122872895:T:C	1.9119e-10	-2.77645e-10	-1.24651	4.67873e-06	-2.77645e-10	-1.24799
122873033	chr12:122873033:A:G	2.75827e-10	-2.77645e-10	-0.879999	6.52986e-06	-2.77645e-10	-0.914628
122873587	chr12:122873587:G:C	1.91654e-10	-2.77645e-10	-1.24408	4.97574e-06	-2.77645e-10	-1.18644
122873600	chr12:122873600:A:G	1.93277e-10	-2.77645e-10	-1.23565	4.72873e-06	-2.77645e-10	-1.23736
122873835	chr12:122873835:G:A	8.90701e-11	-2.01035	-2.79482e-10	2.40082e-06	-1.9152	-2.79482e-10
122874735	chr12:122874735:G:C	2.02318e-10	-2.77645e-10	-1.18993	5.05427e-06	-2.77645e-10	-1.17078
122874841	chr12:122874841:G:A	3.5703e-10	-2.77645e-10	-0.621952	1.76154e-05	-2.77645e-10	0.0777596
122875305	chr12:122875305:C:T	2.23413e-10	-2.77645e-10	-1.09075	5.39451e-06	-2.77645e-10	-1.10563
122875604	chr12:122875604:G:A	8.23835e-11	-0.840594	-1.24779	2.85594e-06	-0.558395	-1.18322
122876954	chr12:122876954:T:C	8.50104e-11	-0.894373	-1.16263	2.66212e-06	-0.566821	-1.24507
122877020	chr12:122877020:C:T	3.67908e-10	-2.77645e-10	-0.59194	7.9657e-06	-2.77645e-10	-0.715869
122877029	chr12:122877029:A:G	2.05462e-10	-2.77645e-10	-1.17451	5.06305e-06	-2.77645e-10	-1.16904
122877041	chr12:122877041:T:C	1.91423e-10	-2.77645e-10	-1.24529	4.68806e-06	-2.77645e-10	-1.24599
122877124	chr12:122877124:A:T	4.34231e-10	-2.77645e-10	-0.426195	9.80753e-06	-2.77645e-10	-0.507863
122877446	chr12:122877446:A:G	4.41872e-11	-1.85058	-0.860758	1.21591e-06	-1.762	-0.833518
122877936	chr12:122877936:A:T	4.0212e-11	-1.86561	-0.939995	1.0743e-06	-1.79678	-0.922564
122877958	chr12:122877958:G:A	1.32859e-09	-2.77645e-10	0.692101	3.03713e-05	-2.77645e-10	0.622484
122877995	chr12:122877995:T:C	1.91577e-10	-2.77645e-10	-1.24448	4.72858e-06	-2.77645e-10	-1.23739
122879015	chr12:122879015:C:T	2.11168e-10	-1.07213	-0.0749892	1.03277e-05	-1.08488	0.628696
122879278	chr12:122879278:C:T	1.03749e-10	-0.720134	-1.13766	3.18697e-06	-0.392922	-1.23902
122879412	chr12:122879412:C:T	1.45539e-09	-2.77645e-10	0.783259	3.31597e-05	-2.77645e-10	0.710322
122880174	chr12:122880174:C:G	1.93845e-10	-2.77645e-10	-1.23271	4.69501e-06	-2.77645e-10	-1.24451
122880312	chr12:122880312:T:C	2.50715e-10	-2.77645e-10	-0.975453	6.66951e-06	-2.77645e-10	-0.893467
122881320	chr12:122881320:C:T	2.8971e-11	-1.9168	-1.21668	7.82794e-07	-1.83353	-1.20237
122882069	chr12:122882069:T:A	2.74234e-09	-2.77645e-10	1.41679	8.58126e-05	-2.77645e-10	1.66115
122883028	chr12:122883028:A:T	8.16173e-10	-2.77645e-10	0.204854	1.89511e-05	-2.77645e-10	0.150849
122883322	chr12:122883322:T:C	3.90224e-10	-2.77645e-10	-0.533051	8.87105e-06	-2.77645e-10	-0.60822
122883872	chr12:122883872:T:A	8.42723e-11	-0.899288	-1.16643	2.63207e-06	-0.577079	-1.24616
122884582	chr12:122884582:A:G	2.74378e-10	-0.856279	-0.0289856	1.35726e-05	-0.871496	0.688538
122885685	chr12:122885685:T:A	1.33595e-10	-0.567714	-1.03724	3.09195e-06	-0.901225	-0.760987
122886913	chr12:122886913:A:G	1.91677e-10	-2.77645e-10	-1.24396	4.67433e-06	-2.77645e-10	-1.24893
122887598	chr12:122887598:T:C	2.11227e-10	-2.77645e-10	-1.14684	5.03879e-06	-2.77645e-10	-1.17385
122888600	chr12:122888600:G:A	2.10453e-10	-2.77645e-10	-1.15051	5.27962e-06	-2.77645e-10	-1.12716
122889778	chr12:122889778:A:G	1.82206e-09	-2.77645e-10	1.00795	4.83143e-05	-2.77645e-10	1.08671
122889821	chr12:122889821:C:T	2.79936e-10	-0.865211	-2.79482e-10	2.95721e-06	-1.70677	-2.79482e-10
122891587	chr12:122891587:T:C	2.22248e-10	-2.77645e-10	-1.09598	5.367e-06	-2.77645e-10	-1.11074
122892087	chr12:122892087:G:A	1.92381e-10	-2.77645e-10	-1.2403	4.75652e-06	-2.77645e-10	-1.2315
122892783	chr12:122892783:G:C	2.36354e-10	-2.77645e-10	-1.03444	5.93739e-06	-2.77645e-10	-1.00974
122892923	chr12:122892923:T:C	1.19298e-10	-0.607845	-1.11031	3.7268e-06	-0.243129	-1.23234
122893022	chr12:122893022:C:T	8.08239e-11	-1.00291	-1.10459	2.47849e-06	-0.655429	-1.22793
122893204	chr12:122893204:T:C	5.77663e-11	-1.84404	-0.59933	1.60339e-06	-1.75603	-0.562865
122893274	chr12:122893274:T:C	1.88805e-10	-1.08079	-0.178268	8.99907e-06	-1.09258	0.498687
122893528	chr12:122893528:A:G	2.80325e-10	-2.77645e-10	-0.863823	6.62612e-06	-2.77645e-10	-0.899993
122893709	chr12:122893709:AG:A	1.90726e-10	-2.77645e-10	-1.24893	4.73472e-06	-2.77645e-10	-1.23609
122894179	chr12:122894179:G:C	1.03061e-09	-2.77645e-10	0.438139	2.3857e-05	-2.77645e-10	0.381065
122894300	chr12:122894300:C:T	2.4937e-10	-2.77645e-10	-0.980833	6.03395e-06	-2.77645e-10	-0.993611
122894646	chr12:122894646:C:T	3.87046e-11	-1.63455	-1.20926	7.98384e-07	-1.77507	-1.24111
122894930	chr12:122894930:C:T	7.29995e-11	-1.05373	-1.15559	2.20842e-06	-0.754982	-1.24375
122894946	chr12:122894946:G:A	2.51276e-10	-1.34221	0.368991	1.79049e-05	-1.37541	1.46947
122895218	chr12:122895218:A:G	4.67619e-10	-2.77645e-10	-0.352119	1.15963e-05	-2.77645e-10	-0.34033
122895374	chr12:122895374:T:A	3.73567e-10	-0.788621	0.211947	1.90144e-05	-0.816326	0.970507
122896509	chr12:122896509:T:C	3.29695e-10	-2.77645e-10	-0.701605	1.60102e-05	-2.77645e-10	-0.0177866
122897482	chr12:122897482:C:G	2.23568e-10	-2.77645e-10	-1.09006	6.00608e-06	-2.77645e-10	-0.998241
122898101	chr12:122898101:C:T	1.90786e-10	-2.77645e-10	-1.24862	4.85728e-06	-2.77645e-10	-1.21053
122898117	chr12:122898117:C:A	3.62306e-11	-2.01099	-0.898879	7.79168e-07	-2.00773	-1.03281
122898226	chr12:122898226:C:G	2.61269e-10	-2.77645e-10	-0.934223	6.35177e-06	-2.77645e-10	-0.94228
122898601	chr12:122898601:C:T	8.94461e-11	-2.00614	-2.79482e-10	2.20219e-06	-2.00156	-2.79482e-10
122898792	chr12:122898792:A:G	2.59497e-10	0.000623756	-0.94165	8.32882e-06	0.0659918	-0.737283
122899169	chr12:122899169:T:C	2.62119e-11	-1.99106	-1.2425	6.86365e-07	-1.9187	-1.24866
122899565	chr12:122899565:T:C	2.16575e-10	-2.77645e-10	-1.12183	5.27639e-06	-2.77645e-10	-1.12777
122900671	chr12:122900671:G:A	1.39531e-09	-2.77645e-10	0.741102	3.72043e-05	-2.77645e-10	0.825411
122900740	chr12:122900740:T:C	2.29792e-10	-2.77645e-10	-1.0626	6.11675e-06	-2.77645e-10	-0.979983
122900896	chr12:122900896:T:C	1.17258e-10	-0.656665	-1.07873	4.62468e-06	-0.359451	-0.900156
122901523	chr12:122901523:A:G	2.65042e-10	-2.77645e-10	-0.919885	7.09562e-06	-2.77645e-10	-0.831536
122901948	chr12:122901948:T:C	4.77927e-11	-1.87698	-0.75592	1.32608e-06	-1.78672	-0.72207
122902010	chr12:122902010:C:T	9.56893e-11	-1.93867	-2.79482e-10	2.21381e-06	-1.9963	-2.79482e-10
122903086	chr12:122903086:T:G	8.67628e-11	-1.05778	-0.978818	5.81466e-06	0.0942043	-1.12484
122903375	chr12:122903375:T:G	5.02545e-11	-1.33363	-1.24904	7.86128e-06	0.498108	-1.22717
122904903	chr12:122904903:G:A	3.31826e-10	-2.77645e-10	-0.695163	8.41319e-06	-2.77645e-10	-0.661213
122905401	chr12:122905401:C:T	2.24462e-10	-2.77645e-10	-1.08607	5.48356e-06	-2.77645e-10	-1.08926
122906135	chr12:122906135:G:A	1.90711e-10	-2.77645e-10	-1.24901	4.68683e-06	-2.77645e-10	-1.24626
122906146	chr12:122906146:T:C	2.42156e-10	-2.77645e-10	-1.01019	5.58624e-06	-2.77645e-10	-1.07071
122907890	chr12:122907890:C:T	6.57232e-10	-2.77645e-10	-0.0117349	4.31261e-05	-2.77645e-10	0.973116
122908282	chr12:122908282:T:C	1.32461e-10	-1.61349	-2.79482e-10	3.75003e-06	-1.46925	-2.79482e-10
122909213	chr12:122909213:G:C	2.43514e-09	-2.77645e-10	1.29799	5.18044e-05	-2.77645e-10	1.15646
122909218	chr12:122909218:C:T	2.43514e-09	-2.77645e-10	1.29799	5.18044e-05	-2.77645e-10	1.15646
122909471	chr12:122909471:T:A	4.637e-10	0.840544	-1.20108	8.46534e-07	-1.88419	-1.07343
122909598	chr12:122909598:A:G	2.34795e-10	-2.77645e-10	-1.04106	5.43693e-06	-2.77645e-10	-1.0978
122910097	chr12:122910097:A:G	4.26219e-11	-1.73399	-1.01341	9.30849e-07	-1.84775	-1.01492
122910727	chr12:122910727:A:G	2.70876e-10	-2.77645e-10	-0.898109	6.51104e-06	-2.77645e-10	-0.917514
122911247	chr12:122911247:G:A	3.3966e-10	-0.671828	-2.79482e-10	2.97394e-06	-1.70113	-2.79482e-10
122911725	chr12:122911725:C:T	1.91033e-10	-2.77645e-10	-1.24733	4.67387e-06	-2.77645e-10	-1.24903
122912014	chr12:122912014:A:G	2.58744e-11	-2.0013	-1.24522	1.00879e-06	-1.56401	-1.21826
122912163	chr12:122912163:G:A	1.92232e-10	-2.77645e-10	-1.24107	5.00363e-06	-2.77645e-10	-1.18085
122912540	chr12:122912540:C:T	2.40917e-10	-2.77645e-10	-1.01532	6.03725e-06	-2.77645e-10	-0.993065
122912680	chr12:122912680:G:A	7.13565e-10	-2.77645e-10	0.0705014	1.57208e-05	-2.77645e-10	-0.0360295
122912682	chr12:122912682:A:G	1.90963e-10	-2.77645e-10	-1.24769	4.72748e-06	-2.77645e-10	-1.23762
122913112	chr12:122913112:A:C	9.94413e-11	-1.9002	-2.79482e-10	3.52929e-06	-1.52992	-2.79482e-10
122913277	chr12:122913277:C:G	1.97614e-10	-2.77645e-10	-1.21346	4.86382e-06	-2.77645e-10	-1.20919
122913282	chr12:122913282:A:T	1.37847e-09	0.728957	-2.79482e-10	4.51243e-06	-1.28418	-2.79482e-10
122913452	chr12:122913452:C:T	2.00298e-10	-2.77645e-10	-1.19996	5.05705e-06	-2.77645e-10	-1.17023
122913884	chr12:122913884:G:A	2.72475e-10	-2.77645e-10	-0.892224	6.11386e-06	-2.77645e-10	-0.980455
122913984	chr12:122913984:G:C	1.05246e-10	-1.84347	-2.79482e-10	2.34469e-06	-1.93886	-2.79482e-10
122914634	chr12:122914634:A:T	1.94635e-10	-2.77645e-10	-1.22865	4.75211e-06	-2.77645e-10	-1.23243
122914680	chr12:122914680:G:A	1.91879e-10	-2.77645e-10	-1.24291	4.70608e-06	-2.77645e-10	-1.24216
122914931	chr12:122914931:G:T	5.77719e-11	-1.24499	-1.19828	1.88657e-05	1.19842	-1.05209
122915107	chr12:122915107:A:G	1.99988e-10	-2.77645e-10	-1.20151	5.15658e-06	-2.77645e-10	-1.15074
122915725	chr12:122915725:C:T	1.98474e-09	1.09347	-2.79482e-10	5.55068e-06	-1.07709	-2.79482e-10
122916238	chr12:122916238:A:G	2.33093e-10	-2.77645e-10	-1.04834	5.83509e-06	-2.77645e-10	-1.02712
122916351	chr12:122916351:G:T	2.40701e-10	-2.77645e-10	-1.01622	5.51301e-06	-2.77645e-10	-1.0839
122916378	chr12:122916378:A:G	1.96499e-10	-2.77645e-10	-1.21912	5.04019e-06	-2.77645e-10	-1.17357
122916478	chr12:122916478:T:C	2.10399e-10	-2.77645e-10	-1.15077	5.36801e-06	-2.77645e-10	-1.11056
122916752	chr12:122916752:G:A	9.95836e-10	-2.77645e-10	0.403811	2.75298e-05	-2.77645e-10	0.524255
122917163	chr12:122917163:T:C	2.00828e-10	-2.77645e-10	-1.19732	5.21067e-06	-2.77645e-10	-1.1403
122917479	chr12:122917479:A:C	6.05901e-10	-2.77645e-10	-0.0930563	1.34465e-05	-2.77645e-10	-0.192298
122917539	chr12:122917539:C:G	1.92501e-10	-2.77645e-10	-1.23967	4.69508e-06	-2.77645e-10	-1.2445
122917599	chr12:122917599:G:A	1.90795e-10	-2.77645e-10	-1.24857	4.67611e-06	-2.77645e-10	-1.24855
122917756	chr12:122917756:G:A	1.92038e-10	-2.77645e-10	-1.24208	4.6843e-06	-2.77645e-10	-1.2468
122918121	chr12:122918121:T:C	2.01356e-10	-2.77645e-10	-1.1947	5.22995e-06	-2.77645e-10	-1.13661
122918424	chr12:122918424:G:A	2.02726e-10	-2.77645e-10	-1.18792	5.26713e-06	-2.77645e-10	-1.12953
122918490	chr12:122918490:C:T	1.91039e-10	-2.77645e-10	-1.24729	4.68876e-06	-2.77645e-10	-1.24585
122918911	chr12:122918911:A:G	9.19503e-11	-1.97852	-2.79482e-10	5.64376e-06	-1.06046	-2.79482e-10
122919030	chr12:122919030:A:G	3.08811e-10	-0.767043	-2.79482e-10	2.98286e-05	0.604453	-2.79482e-10
122919314	chr12:122919314:C:T	3.18336e-11	-2.0005	-1.03875	1.46942e-06	-1.20401	-1.20213
122920280	chr12:122920280:G:T	8.83674e-10	-2.77645e-10	0.284316	1.93234e-05	-2.77645e-10	0.170302
122920419	chr12:122920419:C:A	2.12192e-09	2.28729	-1.12699	1.13804e-06	-1.63638	-1.02533
122920662	chr12:122920662:T:C	2.0061e-10	-2.77645e-10	-1.19841	5.06412e-06	-2.77645e-10	-1.16883
122922504	chr12:122922504:C:T	1.97506e-10	-2.77645e-10	-1.214	4.96269e-06	-2.77645e-10	-1.18906
122922629	chr12:122922629:T:G	1.95311e-10	-2.77645e-10	-1.22518	4.88899e-06	-2.77645e-10	-1.20403
122922963	chr12:122922963:TTTC:T	2.06038e-10	-2.77645e-10	-1.17171	5.87198e-06	-2.77645e-10	-1.02082
122923276	chr12:122923276:G:A	2.37153e-10	-2.77645e-10	-1.03107	6.65058e-06	-2.77645e-10	-0.896309
122923438	chr12:122923438:C:T	2.56044e-10	-0.954422	-2.79482e-10	2.40355e-05	0.388519	-2.79482e-10
122923490	chr12:122923490:T:C	2.71825e-10	-2.77645e-10	-0.894614	1.02421e-05	-2.77645e-10	-0.464504
122923494	chr12:122923494:T:G	3.26035e-10	-2.77645e-10	-0.712766	1.34115e-05	-2.77645e-10	-0.194904
122923561	chr12:122923561:T:C	2.046e-10	-2.77645e-10	-1.17872	4.83107e-06	-2.77645e-10	-1.21595
122924350	chr12:122924350:G:A	1.97524e-10	-2.77645e-10	-1.21391	4.96361e-06	-2.77645e-10	-1.18888
122924621	chr12:122924621:C:G	3.04138e-11	-1.9494	-1.13548	6.77398e-07	-1.98033	-1.20018
122924763	chr12:122924763:T:C	1.96054e-10	-2.77645e-10	-1.22138	5.3587e-06	-2.77645e-10	-1.11229
122924899	chr12:122924899:C:T	1.91363e-10	-2.77645e-10	-1.2456	4.88653e-06	-2.77645e-10	-1.20453
122924986	chr12:122924986:A:G	2.00298e-10	-2.77645e-10	-1.19997	5.58027e-06	-2.77645e-10	-1.07178
122925621	chr12:122925621:G:A	3.57165e-10	-2.77645e-10	-0.621574	8.18621e-06	-2.77645e-10	-0.688562
122927075	chr12:122927075:G:A	9.0899e-11	-1.99002	-2.79482e-10	5.28035e-06	-1.12702	-2.79482e-10
122927155	chr12:122927155:T:C	6.19857e-11	-1.96029	-0.412577	3.04503e-06	-0.967706	-0.709798
122927355	chr12:122927355:A:G	1.46816e-10	-0.949336	-0.561256	1.6818e-05	1.06432	-1.03288
122927896	chr12:122927896:G:A	2.02686e-10	-2.77645e-10	-1.18811	5.74101e-06	-2.77645e-10	-1.04338
122928764	chr12:122928764:C:T	2.91849e-11	-1.88749	-1.23863	6.98952e-07	-1.91557	-1.23362
122928931	chr12:122928931:G:A	1.97512e-10	-2.77645e-10	-1.21397	4.9735e-06	-2.77645e-10	-1.18689
122929193	chr12:122929193:G:A	2.70414e-10	-2.77645e-10	-0.899817	7.38725e-06	-2.77645e-10	-0.791257
122929782	chr12:122929782:A:G	2.1733e-10	-2.77645e-10	-1.11836	7.10351e-06	-2.77645e-10	-0.830424
122929802	chr12:122929802:T:C	4.84196e-11	-1.50502	-1.11485	2.11495e-05	1.21602	-0.955416
122930766	chr12:122930766:CTT:C	1.92236e-10	-2.77645e-10	-1.24105	4.72973e-06	-2.77645e-10	-1.23715
122931241	chr12:122931241:T:G	9.14012e-11	-1.98451	-2.79482e-10	3.11368e-06	-1.65521	-2.79482e-10
122931801	chr12:122931801:A:G	6.15822e-11	-1.16053	-1.21887	7.74787e-05	2.63396	-1.07497
122931981	chr12:122931981:C:T	1.99607e-10	-2.77645e-10	-1.20342	4.68482e-06	-2.77645e-10	-1.24669
122933006	chr12:122933006:T:G	1.93954e-10	-2.77645e-10	-1.23215	4.68736e-06	-2.77645e-10	-1.24614
122933411	chr12:122933411:G:A	2.37366e-10	-2.77645e-10	-1.03017	6.12921e-06	-2.77645e-10	-0.977947
122933508	chr12:122933508:C:T	8.90254e-11	-2.01085	-2.79482e-10	2.48794e-06	-1.87956	-2.79482e-10
122933535	chr12:122933535:C:T	2.10933e-10	-2.77645e-10	-1.14823	5.47872e-06	-2.77645e-10	-1.09014
122933543	chr12:122933543:G:A	1.90708e-10	-2.77645e-10	-1.24903	4.68311e-06	-2.77645e-10	-1.24705
122933684	chr12:122933684:G:A	4.93924e-11	-1.39191	-1.20806	2.59378e-05	1.5844	-1.11971
122934309	chr12:122934309:A:C	5.96963e-10	-2.77645e-10	-0.107917	1.54794e-05	-2.77645e-10	-0.0515004
122934444	chr12:122934444:C:T	2.42139e-10	-2.77645e-10	-1.01026	6.08583e-06	-2.77645e-10	-0.98505
122935567	chr12:122935567:T:C	1.92549e-10	-2.77645e-10	-1.23942	4.6916e-06	-2.77645e-10	-1.24524
122935870	chr12:122935870:C:G	2.42124e-10	-2.77645e-10	-1.01032	6.08539e-06	-2.77645e-10	-0.985122
122936370	chr12:122936370:G:A	1.93169e-10	-2.77645e-10	-1.23621	4.70147e-06	-2.77645e-10	-1.24314
122936595	chr12:122936595:G:A	2.74557e-10	-2.77645e-10	-0.884615	6.94213e-06	-2.77645e-10	-0.853405
122937091	chr12:122937091:C:T	5.88969e-10	-2.77645e-10	-0.121399	1.30908e-05	-2.77645e-10	-0.219107
122937355	chr12:122937355:T:C	7.79461e-11	-1.08107	-1.06268	9.47902e-07	-1.98019	-0.864329
122937740	chr12:122937740:T:A	4.44033e-10	-2.77645e-10	-0.403874	9.53511e-06	-2.77645e-10	-0.536033
122937815	chr12:122937815:TCCC:T	4.57888e-10	-2.77645e-10	-0.373147	2.70762e-05	-2.77645e-10	0.507642
122938343	chr12:122938343:G:C	1.9426e-10	-2.77645e-10	-1.23057	4.71926e-06	-2.77645e-10	-1.23936
122938603	chr12:122938603:T:C	2.00093e-10	-2.77645e-10	-1.20099	4.68961e-06	-2.77645e-10	-1.24566
122938822	chr12:122938822:T:C	1.98437e-10	-2.77645e-10	-1.2093	4.68112e-06	-2.77645e-10	-1.24748
122939524	chr12:122939524:A:G	4.06234e-10	0.708577	-1.20142	9.48501e-07	-1.6043	-1.23958
122940033	chr12:122940033:C:T	2.00317e-10	-2.77645e-10	-1.19987	4.69095e-06	-2.77645e-10	-1.24538
122940714	chr12:122940714:C:T	1.20437e-10	-1.70864	-2.79482e-10	2.27997e-06	-1.96685	-2.79482e-10
122941410	chr12:122941410:G:A	2.381e-10	-2.77645e-10	-1.02708	5.79046e-06	-2.77645e-10	-1.0348
122941491	chr12:122941491:T:C	2.43081e-10	-2.77645e-10	-1.00638	6.11063e-06	-2.77645e-10	-0.980984
122941818	chr12:122941818:G:A	8.95876e-11	-2.00455	-2.79482e-10	2.3124e-06	-1.95273	-2.79482e-10
122942326	chr12:122942326:A:G	6.86739e-11	-1.16051	-1.10989	9.55226e-05	2.64815	-0.879797
122942410	chr12:122942410:C:A	1.97579e-10	-2.77645e-10	-1.21364	4.6772e-06	-2.77645e-10	-1.24831
122942412	chr12:122942412:A:AT	7.06999e-10	-2.77645e-10	0.061257	1.84167e-05	-2.77645e-10	0.122246
122942416	chr12:122942416:CATT:C	6.66543e-10	-2.77645e-10	0.0023325	1.73396e-05	-2.77645e-10	0.0619798
122942417	chr12:122942417:A:C	1.96866e-10	-2.77645e-10	-1.21725	5.33049e-06	-2.77645e-10	-1.11757
122942419	chr12:122942419:T:C	1.95775e-10	-2.77645e-10	-1.22281	5.26811e-06	-2.77645e-10	-1.12934
122942421	chr12:122942421:CTACTGAAAATACAATTTTGTACTAAATTTTG:C	1.99872e-10	-2.77645e-10	-1.20209	5.4861e-06	-2.77645e-10	-1.0888
122942544	chr12:122942544:G:A	5.26787e-10	-2.77645e-10	-0.232977	4.35338e-05	-2.77645e-10	0.982525
122942560	chr12:122942560:G:A	2.09543e-10	-2.77645e-10	-1.15484	4.77549e-06	-2.77645e-10	-1.22752
122942595	chr12:122942595:G:A	1.97135e-10	-2.77645e-10	-1.21588	4.8165e-06	-2.77645e-10	-1.21897
122943026	chr12:122943026:A:G	2.85098e-11	-1.93624	-1.21329	6.70167e-07	-1.94659	-1.24465
122943373	chr12:122943373:C:T	3.17559e-11	-1.98352	-1.05817	8.34193e-07	-1.77723	-1.19507
122943404	chr12:122943404:C:T	3.71284e-11	-1.74353	-1.14186	7.02302e-06	-0.340439	-0.501381
122943426	chr12:122943426:G:A	2.97341e-11	-1.94307	-1.16441	6.54114e-07	-1.97165	-1.24384
122943577	chr12:122943577:C:T	2.10431e-10	-2.77645e-10	-1.15062	5.35488e-06	-2.77645e-10	-1.11301
122944149	chr12:122944149:G:A	6.74258e-10	-2.77645e-10	0.0138413	6.24906e-05	-2.77645e-10	1.344
122945121	chr12:122945121:C:A	5.09943e-11	-1.98179	-0.586272	1.75712e-06	-1.49782	-0.729517
122945150	chr12:122945150:T:C	2.7988e-11	-2.00275	-1.16524	1.09942e-06	-1.45241	-1.24381
122945431	chr12:122945431:G:C	1.6192e-10	-1.41267	-2.79482e-10	1.83692e-05	0.119661	-2.79482e-10
122945535	chr12:122945535:C:T	1.34564e-08	4.19723	-1.18979	1.02655e-06	-1.57349	-1.19131
122945605	chr12:122945605:C:T	1.61384e-09	2.09501	-1.20841	6.85147e-07	-1.9531	-1.21603
122945930	chr12:122945930:A:G	2.66562e-10	-2.77645e-10	-0.914167	6.03566e-06	-2.77645e-10	-0.993329
122946653	chr12:122946653:A:G	4.42454e-10	-2.77645e-10	-0.407437	3.36271e-05	-2.77645e-10	0.724318
122946978	chr12:122946978:G:A	1.94359e-10	-2.77645e-10	-1.23006	4.76859e-06	-2.77645e-10	-1.22896
122947894	chr12:122947894:A:G	3.03193e-11	-1.97466	-1.11333	1.32017e-06	-1.29155	-1.22171
122948110	chr12:122948110:T:A	2.41525e-10	-2.77645e-10	-1.0128	5.83784e-06	-2.77645e-10	-1.02665
122948220	chr12:122948220:G:A	3.65608e-10	-2.77645e-10	-0.598211	1.07001e-05	-2.77645e-10	-0.420765
122949083	chr12:122949083:C:A	5.75624e-10	-2.77645e-10	-0.144317	1.24407e-05	-2.77645e-10	-0.270039
122949102	chr12:122949102:C:T	3.45936e-11	-1.94482	-1.01129	1.5591e-06	-1.17836	-1.16854
122949669	chr12:122949669:CAGG:C	3.97582e-10	-2.77645e-10	-0.514372	1.1837e-05	-2.77645e-10	-0.319782
122949977	chr12:122949977:G:A	6.9078e-11	-2.00967	-0.254866	2.48175e-06	-1.31716	-0.564885
122950326	chr12:122950326:A:G	1.92362e-10	-2.77645e-10	-1.24039	4.67382e-06	-2.77645e-10	-1.24904
122950701	chr12:122950701:G:A	2.57297e-11	-2.00684	-1.24528	6.55241e-07	-2.00009	-1.21368
122950893	chr12:122950893:G:A	3.73959e-10	-2.77645e-10	-0.575627	7.88296e-06	-2.77645e-10	-0.72631
122952582	chr12:122952582:C:T	9.06485e-11	-1.99278	-2.79482e-10	2.40326e-06	-1.91419	-2.79482e-10
122953800	chr12:122953800:G:A	3.27938e-11	-1.97327	-1.03626	1.3861e-06	-1.28085	-1.18368
122954370	chr12:122954370:A:G	4.26036e-11	-1.91537	-0.832462	4.78196e-06	-0.134124	-1.09204
122954690	chr12:122954690:A:G	2.74399e-11	-1.9701	-1.21767	1.04213e-06	-1.50941	-1.24034
122954871	chr12:122954871:TTTTG:T	2.18403e-10	-2.77645e-10	-1.11343	5.45403e-06	-2.77645e-10	-1.09466
122955119	chr12:122955119:T:C	2.17841e-10	-2.77645e-10	-1.11601	5.57621e-06	-2.77645e-10	-1.0725
122955868	chr12:122955868:T:G	2.63984e-10	-2.77645e-10	-0.923885	6.5528e-06	-2.77645e-10	-0.911122
122956065	chr12:122956065:A:G	2.98229e-11	-1.97635	-1.12815	1.30528e-06	-1.28998	-1.23462
122956624	chr12:122956624:A:G	4.93379e-11	-1.38813	-1.21295	4.73498e-05	2.12703	-1.06048
122956811	chr12:122956811:T:C	2.97807e-11	-1.98198	-1.12394	1.27871e-06	-1.31196	-1.2332
122957128	chr12:122957128:G:A	3.12228e-11	-1.97866	-1.07996	1.32339e-06	-1.30422	-1.20659
122957463	chr12:122957463:T:C	2.0124e-10	-2.77645e-10	-1.19527	5.16016e-06	-2.77645e-10	-1.15005
122957925	chr12:122957925:C:T	3.40581e-11	-1.97704	-0.99466	1.39848e-06	-1.29695	-1.15868
122958276	chr12:122958276:A:G	1.73428e-10	-1.34401	-2.79482e-10	2.09972e-05	0.253376	-2.79482e-10
122960599	chr12:122960599:TAAGGA:T	2.02667e-10	-2.77645e-10	-1.18821	5.13291e-06	-2.77645e-10	-1.15534
122961249	chr12:122961249:G:A	6.82047e-11	-1.94469	-0.332572	3.53344e-06	-0.884491	-0.644249
122961457	chr12:122961457:T:G	2.12313e-10	-2.77645e-10	-1.14171	4.92839e-06	-2.77645e-10	-1.196
122961549	chr12:122961549:G:A	6.8944e-10	-2.77645e-10	0.0361074	1.5241e-05	-2.77645e-10	-0.0670211
122963347	chr12:122963347:C:T	2.18621e-10	-2.77645e-10	-1.11243	5.44319e-06	-2.77645e-10	-1.09665
122963381	chr12:122963381:T:C	1.38055e-08	4.02452	-0.991461	3.09239e-06	-0.469918	-1.19215
122963636	chr12:122963636:C:G	4.38741e-10	-2.77645e-10	-0.415863	3.31165e-05	-2.77645e-10	0.709019
122964558	chr12:122964558:G:A	7.18877e-10	-2.77645e-10	0.0779185	1.58398e-05	-2.77645e-10	-0.0284862
122964664	chr12:122964664:G:A	1.02762e-10	-1.86736	-2.79482e-10	2.1872e-06	-2.00839	-2.79482e-10
122964885	chr12:122964885:T:C	3.34431e-11	-1.76214	-1.22779	5.86024e-06	-0.353871	-0.668952
122965511	chr12:122965511:T:C	1.9645e-10	-2.77645e-10	-1.21936	4.67617e-06	-2.77645e-10	-1.24853
122965594	chr12:122965594:C:T	7.20059e-10	-2.77645e-10	0.0795604	1.58653e-05	-2.77645e-10	-0.0268778
122966311	chr12:122966311:C:G	2.07116e-10	-2.77645e-10	-1.16649	4.73497e-06	-2.77645e-10	-1.23604
122966588	chr12:122966588:T:C	1.97661e-10	-2.77645e-10	-1.21322	4.67393e-06	-2.77645e-10	-1.24901
122967413	chr12:122967413:G:A	2.40096e-10	-2.77645e-10	-1.01873	5.25839e-06	-2.77645e-10	-1.13119
122967436	chr12:122967436:A:G	2.07792e-10	-2.77645e-10	-1.16324	4.74112e-06	-2.77645e-10	-1.23474
122967637	chr12:122967637:C:T	1.91962e-10	-2.77645e-10	-1.24247	4.68418e-06	-2.77645e-10	-1.24682
122967805	chr12:122967805:T:C	4.81845e-10	-2.77645e-10	-0.322149	2.91326e-05	-2.77645e-10	0.580843
122967906	chr12:122967906:C:T	2.8085e-10	-2.77645e-10	-0.861952	6.32996e-06	-2.77645e-10	-0.945719
122967980	chr12:122967980:T:C	9.24011e-11	-1.97363	-2.79482e-10	2.32472e-06	-1.94741	-2.79482e-10
122968070	chr12:122968070:CA:C	2.03941e-10	-2.77645e-10	-1.18194	4.71657e-06	-2.77645e-10	-1.23993
122968073	chr12:122968073:A:G	2.01397e-10	-2.77645e-10	-1.19449	4.69854e-06	-2.77645e-10	-1.24376
122968219	chr12:122968219:G:A	1.94464e-10	-2.77645e-10	-1.22953	4.68877e-06	-2.77645e-10	-1.24584
122968487	chr12:122968487:C:T	4.0567e-11	-1.79235	-1.00447	9.45432e-07	-1.91214	-0.934988
122969436	chr12:122969436:G:A	2.07214e-10	-2.77645e-10	-1.16602	4.73584e-06	-2.77645e-10	-1.23585
122970009	chr12:122970009:T:C	1.99377e-10	-2.77645e-10	-1.20457	4.67445e-06	-2.77645e-10	-1.2489
122971410	chr12:122971410:AAAAC:A	2.16282e-10	-2.77645e-10	-1.12319	4.83013e-06	-2.77645e-10	-1.21614
122971600	chr12:122971600:T:C	1.9085e-10	-2.77645e-10	-1.24828	4.81137e-06	-2.77645e-10	-1.22003
122972415	chr12:122972415:G:A	1.94229e-10	-2.77645e-10	-1.23073	4.70726e-06	-2.77645e-10	-1.24191
122972557	chr12:122972557:C:A	5.76616e-10	-2.77645e-10	-0.142596	1.49529e-05	-2.77645e-10	-0.0861114
122972596	chr12:122972596:C:T	2.66364e-10	-0.914909	-2.79482e-10	3.1249e-06	-1.65161	-2.79482e-10
122972940	chr12:122972940:T:C	1.96503e-10	-2.77645e-10	-1.2191	4.67594e-06	-2.77645e-10	-1.24858
122973010	chr12:122973010:C:G	2.09225e-10	-2.77645e-10	-1.15636	4.75493e-06	-2.77645e-10	-1.23183
122973072	chr12:122973072:C:T	8.0873e-08	5.69468	-0.893818	2.292e-06	-0.780424	-1.18117
122974562	chr12:122974562:G:A	1.51889e-10	-1.47662	-2.79482e-10	2.36456e-06	-1.93042	-2.79482e-10
122975750	chr12:122975750:TAGAG:T	2.25434e-10	0.0392771	-1.12102	6.49738e-07	-2.01001	-1.21219
122976132	chr12:122976132:A:G	7.93104e-10	-2.77645e-10	0.176183	1.74008e-05	-2.77645e-10	0.0655032
122976415	chr12:122976415:T:C	1.48838e-07	6.36584	-0.954994	1.60682e-06	-1.13793	-1.17883
122976546	chr12:122976546:C:T	2.38898e-10	-2.77645e-10	-1.02373	5.8065e-06	-2.77645e-10	-1.03203
122976561	chr12:122976561:C:G	7.90327e-10	-2.77645e-10	0.172674	1.73426e-05	-2.77645e-10	0.0621499
122976570	chr12:122976570:G:A	4.77494e-11	-1.95259	-0.681218	1.47186e-06	-1.57858	-0.825901
122977715	chr12:122977715:G:A	2.08849e-10	-2.77645e-10	-1.15816	4.75424e-06	-2.77645e-10	-1.23198
122978415	chr12:122978415:G:A	1.90895e-10	-2.77645e-10	-1.24805	4.67481e-06	-2.77645e-10	-1.24883
122978495	chr12:122978495:C:G	1.90874e-10	-2.77645e-10	-1.24816	4.67572e-06	-2.77645e-10	-1.24863
122979265	chr12:122979265:C:T	2.2153e-10	-2.77645e-10	-1.09922	4.87829e-06	-2.77645e-10	-1.20622
122980731	chr12:122980731:C:T	2.11241e-10	-2.77645e-10	-1.14677	4.77071e-06	-2.77645e-10	-1.22852
122980909	chr12:122980909:G:A	1.95248e-10	-2.77645e-10	-1.2255	4.68102e-06	-2.77645e-10	-1.2475
122981330	chr12:122981330:C:T	2.55772e-11	-2.00978	-1.24829	6.63862e-07	-2.00455	-1.19614
122981407	chr12:122981407:ATGTGAGGGCCAGGCGCCGCAGGAGCCAGGAAGGG:A	1.98244e-10	-2.77645e-10	-1.21027	5.06618e-06	-2.77645e-10	-1.16843
122981564	chr12:122981564:C:T	1.79554e-07	6.57751	-0.979052	1.47078e-06	-1.21461	-1.19061
122983999	chr12:122983999:T:C	1.47431e-10	-1.50641	-2.79482e-10	1.37724e-05	-0.168347	-2.79482e-10
122984186	chr12:122984186:T:C	1.78248e-10	-1.31659	-2.79482e-10	2.22312e-06	-1.9921	-2.79482e-10
122984594	chr12:122984594:C:T	5.76367e-11	-1.80548	-0.640133	3.48028e-06	-0.464591	-1.07931
122985066	chr12:122985066:T:C	2.31868e-10	-2.77645e-10	-1.05361	5.01938e-06	-2.77645e-10	-1.17771
122985757	chr12:122985757:A:G	2.00057e-10	-2.77645e-10	-1.20117	4.67463e-06	-2.77645e-10	-1.24886
122986547	chr12:122986547:G:A	0.00154732	15.8458	-1.18582	1.08585e-06	-1.52954	-1.17911
122986855	chr12:122986855:T:C	2.57955e-10	-2.77645e-10	-0.946989	6.32619e-06	-2.77645e-10	-0.946315
122986953	chr12:122986953:G:T	2.06559e-10	-2.77645e-10	-1.16919	4.72466e-06	-2.77645e-10	-1.23822
122987719	chr12:122987719:C:T	2.0014e-10	-2.77645e-10	-1.20076	4.87403e-06	-2.77645e-10	-1.20709
122987925	chr12:122987925:G:A	1.13346e-10	-1.76933	-2.79482e-10	2.18237e-06	-2.0106	-2.79482e-10
122988636	chr12:122988636:T:A	3.7547e-10	-2.77645e-10	-0.571592	7.89631e-06	-2.77645e-10	-0.724618
122988707	chr12:122988707:T:C	4.84959e-05	12.1465	-0.949328	1.00037e-06	-1.89532	-0.895324
122989696	chr12:122989696:G:A	2.05668e-10	-2.77645e-10	-1.17351	4.71571e-06	-2.77645e-10	-1.24011
122989982	chr12:122989982:G:A	1.09197e-10	-1.80662	-2.79482e-10	2.26534e-06	-1.97329	-2.79482e-10
122990215	chr12:122990215:G:A	1.90716e-10	-2.77645e-10	-1.24899	4.84919e-06	-2.77645e-10	-1.2122
122991552	chr12:122991552:C:G	2.02605e-10	-2.77645e-10	-1.18851	4.69525e-06	-2.77645e-10	-1.24446
122992039	chr12:122992039:G:A	2.22105e-07	6.74664	-0.935505	1.41502e-06	-1.2733	-1.17057
122992244	chr12:122992244:G:A	1.49767e-10	-1.49069	-2.79482e-10	1.42873e-05	-0.131644	-2.79482e-10
122992764	chr12:122992764:T:C	5.91233e-05	12.2744	-0.879084	1.08682e-06	-1.88273	-0.825025
122993535	chr12:122993535:C:T	3.77397e-10	-2.77645e-10	-0.566476	9.93464e-06	-2.77645e-10	-0.494986
122993999	chr12:122993999:C:T	2.73106e-10	-2.77645e-10	-0.889913	6.62207e-06	-2.77645e-10	-0.900605
122994106	chr12:122994106:T:TA	2.56007e-11	-2.00989	-1.24726	6.87082e-07	-2.00506	-1.16126
122994382	chr12:122994382:C:T	2.00384e-10	-2.77645e-10	-1.19954	4.96954e-06	-2.77645e-10	-1.18769
122995076	chr12:122995076:G:A	1.91142e-10	-2.77645e-10	-1.24675	4.90717e-06	-2.77645e-10	-1.20032
122995382	chr12:122995382:T:C	2.07624e-10	-2.77645e-10	-1.16404	4.73368e-06	-2.77645e-10	-1.23631
122995487	chr12:122995487:G:A	6.94881e-11	-1.96034	-0.298278	3.54316e-06	-0.950641	-0.575355
122995691	chr12:122995691:G:C	2.03091e-10	-2.77645e-10	-1.18612	5.04276e-06	-2.77645e-10	-1.17306
122995776	chr12:122995776:C:T	3.16395e-11	-1.80871	-1.23665	4.93577e-06	-0.476844	-0.717662
122997518	chr12:122997518:G:A	1.98014e-10	-2.77645e-10	-1.21143	4.67679e-06	-2.77645e-10	-1.2484
122997877	chr12:122997877:T:C	1.48806e-08	4.35668	-1.24864	2.17694e-06	-0.839759	-1.17333
122998256	chr12:122998256:C:T	1.97855e-10	-2.77645e-10	-1.21224	4.67461e-06	-2.77645e-10	-1.24887
122998270	chr12:122998270:T:C	1.91413e-10	-2.77645e-10	-1.24534	4.77021e-06	-2.77645e-10	-1.22862
122998417	chr12:122998417:T:G	3.81187e-11	-2.01071	-0.848356	7.07469e-07	-2.00861	-1.12847
122998519	chr12:122998519:C:G	1.08759e-09	-2.77645e-10	0.491952	2.36743e-05	-2.77645e-10	0.373378
122998879	chr12:122998879:G:A	2.65864e-07	6.97185	-0.980879	1.30722e-06	-1.33045	-1.19266
123000066	chr12:123000066:G:A	1.91046e-10	-2.77645e-10	-1.24726	4.67882e-06	-2.77645e-10	-1.24797
123000100	chr12:123000100:C:T	1.31709e-10	-1.61918	-2.79482e-10	2.36925e-06	-1.92844	-2.79482e-10
123000498	chr12:123000498:C:T	1.94811e-10	-2.77645e-10	-1.22774	4.67558e-06	-2.77645e-10	-1.24866
123000646	chr12:123000646:G:A	9.33924e-11	-1.93946	-0.0235069	4.69868e-06	-0.859116	-0.384616
123001563	chr12:123001563:C:T	2.57955e-10	-2.77645e-10	-0.946989	6.32619e-06	-2.77645e-10	-0.946315
123001735	chr12:123001735:A:T	2.6838e-07	6.98335	-0.982957	1.33208e-06	-1.31233	-1.19194
123002468	chr12:123002468:A:T	2.55566e-11	-2.01087	-1.24801	6.61319e-07	-2.00774	-1.19679
123002682	chr12:123002682:G:A	4.30555e-10	-2.77645e-10	-0.434697	9.24103e-06	-2.77645e-10	-0.567361
123002973	chr12:123002973:C:A	1.9643e-10	-2.77645e-10	-1.21947	4.67384e-06	-2.77645e-10	-1.24903
123003846	chr12:123003846:C:T	9.13419e-11	-1.86611	-0.119048	2.15992e-06	-1.70719	-0.313758
123003852	chr12:123003852:C:A	9.3549e-11	-1.96129	-2.79482e-10	2.27857e-06	-1.96747	-2.79482e-10
123004361	chr12:123004361:G:A	2.08403e-09	1.14229	-2.79482e-10	1.2265e-05	-0.284261	-2.79482e-10
123005580	chr12:123005580:C:T	1.44964e-10	-0.667059	-0.856229	1.77952e-06	-1.21762	-0.997052
123005661	chr12:123005661:C:T	3.56357e-09	-2.77645e-10	1.67874	8.84155e-05	-2.77645e-10	1.69103
123005925	chr12:123005925:C:T	1.93791e-10	-2.77645e-10	-1.23299	4.68346e-06	-2.77645e-10	-1.24698
123005973	chr12:123005973:T:A	3.55109e-10	-2.77645e-10	-0.627346	1.84689e-05	-2.77645e-10	0.125076
123007025	chr12:123007025:G:A	7.00442e-08	5.74927	-1.09216	7.7094e-07	-1.91917	-1.13199
123007236	chr12:123007236:C:T	2.75904e-11	-1.95701	-1.22529	6.92879e-07	-1.92933	-1.22858
123007565	chr12:123007565:C:T	4.76473e-10	0.455055	-0.788416	1.43953e-06	-1.38695	-1.03975
123008208	chr12:123008208:C:T	1.99226e-10	-2.77645e-10	-1.20533	4.67934e-06	-2.77645e-10	-1.24786
123008428	chr12:123008428:C:T	1.95523e-10	-2.77645e-10	-1.22409	4.67407e-06	-2.77645e-10	-1.24898
123008576	chr12:123008576:A:G	1.60373e-06	9.01331	-1.22524	6.74108e-07	-1.9591	-1.22628
123009225	chr12:123009225:A:G	3.47461e-10	-0.649119	-2.79482e-10	2.51355e-06	-1.86932	-2.79482e-10
123010733	chr12:123010733:G:C	2.5595e-11	-2.01033	-1.24705	6.58334e-07	-2.00587	-1.20318
123010742	chr12:123010742:C:A	5.15796e-11	-1.79454	-0.7621	3.28056e-06	-0.460419	-1.14258
123011088	chr12:123011088:G:A	9.78511e-11	-1.91632	-2.79482e-10	3.14496e-06	-1.64521	-2.79482e-10
123011181	chr12:123011181:T:C	8.30044e-10	-2.77645e-10	0.221707	1.81585e-05	-2.77645e-10	0.108126
123012137	chr12:123012137:T:G	2.55421e-11	-2.01077	-1.24867	6.76839e-07	-2.00737	-1.17396
123012836	chr12:123012836:G:A	4.6942e-10	-2.77645e-10	-0.348275	1.00112e-05	-2.77645e-10	-0.487305
123013249	chr12:123013249:G:C	1.98025e-10	-2.77645e-10	-1.21138	4.6756e-06	-2.77645e-10	-1.24866
123013706	chr12:123013706:G:T	1.81067e-07	6.61321	-1.00637	1.38568e-06	-1.26089	-1.20393
123014674	chr12:123014674:C:T	1.38628e-10	-1.56798	-2.79482e-10	1.2231e-05	-0.287041	-2.79482e-10
123017425	chr12:123017425:T:C	3.02263e-07	7.07952	-0.960243	1.31487e-06	-1.33565	-1.18162
123018224	chr12:123018224:C:T	1.91553e-10	-2.77645e-10	-1.24461	4.68945e-06	-2.77645e-10	-1.2457
123019252	chr12:123019252:G:A	2.04589e-10	-2.77645e-10	-1.17877	4.71038e-06	-2.77645e-10	-1.24125
123019600	chr12:123019600:C:T	1.01509e-10	-1.87962	-2.79482e-10	4.05225e-06	-1.39174	-2.79482e-10
123020295	chr12:123020295:A:G	9.47597e-11	-1.94843	-2.79482e-10	2.79642e-06	-1.76267	-2.79482e-10
123021389	chr12:123021389:T:C	2.01064e-10	-2.77645e-10	-1.19615	5.29425e-06	-2.77645e-10	-1.12439
123022299	chr12:123022299:C:T	2.72773e-10	-2.77645e-10	-0.891131	6.4806e-06	-2.77645e-10	-0.9222
123022937	chr12:123022937:G:A	1.15147e-10	-1.75356	-2.79482e-10	1.1365e-05	-0.360478	-2.79482e-10
123023267	chr12:123023267:A:G	2.03557e-10	-2.77645e-10	-1.18383	4.70269e-06	-2.77645e-10	-1.24288
123023376	chr12:123023376:G:A	2.09815e-10	-2.77645e-10	-1.15354	5.35001e-06	-2.77645e-10	-1.11392
123023514	chr12:123023514:G:C	3.14108e-11	-1.89386	-1.15875	5.2719e-06	-0.728343	-0.400279
123025756	chr12:123025756:A:G	8.08145e-10	-2.77645e-10	0.194969	1.77082e-05	-2.77645e-10	0.0830166
123025776	chr12:123025776:T:G	2.43608e-10	-2.77645e-10	-1.00421	5.29467e-06	-2.77645e-10	-1.12431
123026029	chr12:123026029:C:T	2.0433e-10	-2.77645e-10	-1.18004	5.07885e-06	-2.77645e-10	-1.16593
123026472	chr12:123026472:T:A	2.75908e-11	-2.00626	-1.17603	6.36969e-07	-1.99311	-1.24894
123027236	chr12:123027236:T:C	1.92036e-10	-2.77645e-10	-1.24209	4.68477e-06	-2.77645e-10	-1.2467
123028033	chr12:123028033:A:G	2.04687e-10	-2.77645e-10	-1.17829	4.71036e-06	-2.77645e-10	-1.24125
123028367	chr12:123028367:C:A	2.03265e-10	-2.77645e-10	-1.18526	4.70036e-06	-2.77645e-10	-1.24337
123028894	chr12:123028894:C:T	2.02767e-10	-2.77645e-10	-1.18771	4.6972e-06	-2.77645e-10	-1.24405
123029362	chr12:123029362:G:A	2.95743e-10	-2.77645e-10	-0.810282	1.4016e-05	-2.77645e-10	-0.150816
123029720	chr12:123029720:G:A	1.91291e-10	-2.77645e-10	-1.24598	4.74511e-06	-2.77645e-10	-1.2339
123030386	chr12:123030386:G:A	5.15487e-10	-2.77645e-10	-0.254661	3.11841e-05	-2.77645e-10	0.648895
123030566	chr12:123030566:G:A	6.41168e-10	-2.77645e-10	-0.0364807	1.42408e-05	-2.77645e-10	-0.134904
123030625	chr12:123030625:G:A	2.03623e-10	-2.77645e-10	-1.1835	4.7061e-06	-2.77645e-10	-1.24215
123030815	chr12:123030815:G:A	1.97794e-10	-2.77645e-10	-1.21255	4.67636e-06	-2.77645e-10	-1.24849
123030963	chr12:123030963:C:T	2.00873e-10	-2.77645e-10	-1.1971	4.68588e-06	-2.77645e-10	-1.24646
123031358	chr12:123031358:G:C	1.99868e-10	-2.77645e-10	-1.20211	4.88817e-06	-2.77645e-10	-1.2042
123031770	chr12:123031770:G:A	3.06786e-11	-1.83134	-1.24487	4.3672e-06	-0.533251	-0.78364
123032281	chr12:123032281:G:A	4.49851e-10	-2.77645e-10	-0.390856	2.63907e-05	-2.77645e-10	0.481997
123032405	chr12:123032405:A:G	2.89076e-11	-1.96721	-1.16846	6.78839e-07	-1.93079	-1.24759
123032798	chr12:123032798:C:T	3.18137e-11	-1.80504	-1.23484	5.07523e-06	-0.461303	-0.705338
123033242	chr12:123033242:A:T	2.04288e-10	-2.77645e-10	-1.18024	5.07769e-06	-2.77645e-10	-1.16616
123033267	chr12:123033267:C:T	1.00192e-10	-2.00111	0.108423	3.79709e-06	-1.1839	-0.272875
123033640	chr12:123033640:T:C	5.85154e-10	-2.77645e-10	-0.127897	1.29783e-05	-2.77645e-10	-0.227735
123034061	chr12:123034061:G:A	5.82703e-10	-2.77645e-10	-0.132094	1.29267e-05	-2.77645e-10	-0.231719
123034092	chr12:123034092:C:T	2.08561e-10	-2.77645e-10	-1.15954	5.04988e-06	-2.77645e-10	-1.17165
123034319	chr12:123034319:T:C	0.000177279	13.0861	-0.592648	1.48736e-06	-1.81459	-0.579424
123034565	chr12:123034565:G:A	4.95919e-10	-0.293359	-2.79482e-10	4.61537e-06	-1.26162	-2.79482e-10
123034625	chr12:123034625:G:C	2.07527e-10	-1.16451	-2.79482e-10	2.24705e-06	-1.9814	-2.79482e-10
123035000	chr12:123035000:A:T	1.32688e-10	-1.61177	-2.79482e-10	1.11911e-05	-0.375891	-2.79482e-10
123035524	chr12:123035524:C:T	2.21746e-07	6.86053	-1.05102	1.27393e-06	-1.32712	-1.22178
123035678	chr12:123035678:C:A	1.91283e-10	-2.77645e-10	-1.24602	4.70049e-06	-2.77645e-10	-1.24335
123036159	chr12:123036159:C:G	2.6907e-11	-1.97649	-1.2309	6.80729e-07	-1.95381	-1.22179
123036845	chr12:123036845:AG:A	3.81427e-10	-2.77645e-10	-0.555853	1.00546e-05	-2.77645e-10	-0.482985
123037320	chr12:123037320:G:A	2.50312e-10	-0.977066	-2.79482e-10	3.4133e-06	-1.56333	-2.79482e-10
123037356	chr12:123037356:T:C	2.03837e-10	-2.77645e-10	-1.18245	5.40159e-06	-2.77645e-10	-1.10432
123037603	chr12:123037603:C:G	2.6551e-05	11.6662	-1.07143	8.0973e-07	-1.93597	-1.0661
123037782	chr12:123037782:T:C	2.56339e-11	-2.0095	-1.24635	6.57531e-07	-2.00413	-1.20615
123037976	chr12:123037976:C:T	9.99718e-11	-2.00195	0.107066	3.76787e-06	-1.19052	-0.273984
123038339	chr12:123038339:G:A	1.34981e-10	-1.59464	-2.79482e-10	1.15681e-05	-0.342765	-2.79482e-10
123038377	chr12:123038377:G:A	1.44168e-10	-1.52879	-2.79482e-10	7.34439e-06	-0.797077	-2.79482e-10
123038384	chr12:123038384:C:T	1.4557e-10	-1.51912	-2.79482e-10	1.34459e-05	-0.19234	-2.79482e-10
123038432	chr12:123038432:T:C	6.26296e-09	-2.77645e-10	2.24264	0.000156	-2.77645e-10	2.25884
123038498	chr12:123038498:T:C	2.23768e-10	-2.77645e-10	-1.08916	4.71378e-06	-2.77645e-10	-1.24052
123039444	chr12:123039444:A:G	8.94583e-11	-2.006	-2.79482e-10	2.54495e-06	-1.8569	-2.79482e-10
123039658	chr12:123039658:C:T	2.07035e-10	-2.77645e-10	-1.16689	4.72948e-06	-2.77645e-10	-1.2372
123039685	chr12:123039685:C:T	2.97393e-10	-0.804719	-2.79482e-10	2.38131e-06	-1.92336	-2.79482e-10
123040055	chr12:123040055:G:A	1.9851e-10	-2.77645e-10	-1.20893	4.76175e-06	-2.77645e-10	-1.2304
123041232	chr12:123041232:T:C	8.95345e-10	-2.77645e-10	0.297437	1.9686e-05	-2.77645e-10	0.188897
123042526	chr12:123042526:T:G	2.10092e-10	-2.77645e-10	-1.15223	5.17593e-06	-2.77645e-10	-1.147
123044509	chr12:123044509:A:G	4.12126e-07	7.43672	-1.0074	1.18671e-06	-1.41667	-1.20315
123044604	chr12:123044604:A:G	2.05812e-10	-2.77645e-10	-1.17281	4.7194e-06	-2.77645e-10	-1.23933
123046277	chr12:123046277:A:AC	1.91625e-10	-2.77645e-10	-1.24423	4.75775e-06	-2.77645e-10	-1.23124
123046984	chr12:123046984:C:T	1.97276e-10	-2.77645e-10	-1.21517	4.67487e-06	-2.77645e-10	-1.24881
123047595	chr12:123047595:T:C	1.7734e-10	-1.32171	-2.79482e-10	2.33986e-06	-1.94092	-2.79482e-10
123047960	chr12:123047960:A:G	2.458e-10	-2.77645e-10	-0.995254	6.5944e-06	-2.77645e-10	-0.904792
123048036	chr12:123048036:T:C	5.014e-10	-2.77645e-10	-0.282368	1.29562e-05	-2.77645e-10	-0.229442
123048692	chr12:123048692:G:A	0.000553026	14.7853	-1.15414	8.80149e-07	-1.75414	-1.16454
123049607	chr12:123049607:G:A	2.07155e-10	-2.77645e-10	-1.1663	4.73073e-06	-2.77645e-10	-1.23693
123050115	chr12:123050115:A:G	4.42835e-10	-2.77645e-10	-0.406575	3.37842e-05	-2.77645e-10	0.728979
123050884	chr12:123050884:G:T	1.92241e-10	-2.77645e-10	-1.24102	4.68824e-06	-2.77645e-10	-1.24596
123051125	chr12:123051125:G:A	2.65511e-11	-1.99596	-1.22474	6.58495e-07	-1.98045	-1.22837
123051611	chr12:123051611:C:A	1.98704e-10	-2.77645e-10	-1.20795	4.67911e-06	-2.77645e-10	-1.24791
123052063	chr12:123052063:C:T	2.06381e-10	-2.77645e-10	-1.17005	5.04865e-06	-2.77645e-10	-1.17189
123052171	chr12:123052171:C:A	4.37102e-10	-2.77645e-10	-0.419606	9.36886e-06	-2.77645e-10	-0.553623
123053047	chr12:123053047:G:A	2.00787e-10	-2.77645e-10	-1.19753	4.6853e-06	-2.77645e-10	-1.24658
123053603	chr12:123053603:T:G	5.4677e-10	-2.77645e-10	-0.195745	1.21703e-05	-2.77645e-10	-0.292014
123053640	chr12:123053640:TCAC:T	1.92488e-10	-2.77645e-10	-1.23974	4.69835e-06	-2.77645e-10	-1.2438
123054806	chr12:123054806:G:A	4.5628e-10	-2.77645e-10	-0.376665	3.53378e-05	-2.77645e-10	0.773941
123055054	chr12:123055054:C:T	2.69973e-11	-1.97003	-1.23401	6.89128e-07	-1.94559	-1.21775
123055408	chr12:123055408:T:C	4.78119e-11	-1.84201	-0.790485	2.85333e-06	-0.586658	-1.15587
123055475	chr12:123055475:G:A	4.77178e-11	-1.82958	-0.804885	2.93018e-06	-0.55392	-1.16203
123055580	chr12:123055580:G:A	1.9346e-10	-2.77645e-10	-1.2347	4.80306e-06	-2.77645e-10	-1.22176
123055828	chr12:123055828:C:T	3.73745e-10	-2.77645e-10	-0.576199	7.86224e-06	-2.77645e-10	-0.728942
123056209	chr12:123056209:G:A	2.10364e-10	-1.15093	-2.79482e-10	1.21113e-05	-0.296873	-2.79482e-10
123057059	chr12:123057059:C:T	4.54359e-07	7.59056	-1.06369	1.09043e-06	-1.47903	-1.22542
123057124	chr12:123057124:C:T	3.16809e-10	-2.77645e-10	-0.741474	9.15513e-06	-2.77645e-10	-0.576699
123057170	chr12:123057170:T:A	3.36213e-10	-0.682027	-2.79482e-10	3.57689e-06	-1.51652	-2.79482e-10
123057945	chr12:123057945:T:C	4.91311e-11	-1.81472	-0.790563	3.0923e-06	-0.506168	-1.15593
123057958	chr12:123057958:C:T	2.63328e-10	-2.77645e-10	-0.926373	6.80819e-06	-2.77645e-10	-0.872887
123058117	chr12:123058117:C:T	5.34369e-10	-2.77645e-10	-0.218685	1.18946e-05	-2.77645e-10	-0.314928
123059100	chr12:123059100:A:G	2.0149e-10	-2.77645e-10	-1.19403	4.68885e-06	-2.77645e-10	-1.24583
123060331	chr12:123060331:A:G	3.20412e-07	7.42107	-1.24348	1.14517e-06	-1.40642	-1.24904
123060486	chr12:123060486:G:A	4.23924e-10	-2.77645e-10	-0.450217	1.04585e-05	-2.77645e-10	-0.443601
123061162	chr12:123061162:G:T	1.9318e-10	-2.77645e-10	-1.23615	4.71209e-06	-2.77645e-10	-1.24088
123061272	chr12:123061272:A:C	4.22588e-10	-2.77645e-10	-0.453375	3.13594e-05	-2.77645e-10	0.654501
123061287	chr12:123061287:C:T	1.13056e-10	-1.77188	-2.79482e-10	2.18922e-06	-2.00747	-2.79482e-10
123062245	chr12:123062245:G:A	2.19544e-10	-2.77645e-10	-1.10822	5.27601e-06	-2.77645e-10	-1.12784
123062326	chr12:123062326:GA:G	1.92774e-10	-2.77645e-10	-1.23825	4.80696e-06	-2.77645e-10	-1.22095
123062837	chr12:123062837:A:C	2.06766e-10	-2.77645e-10	-1.16818	6.95791e-06	-2.77645e-10	-0.851134
123063619	chr12:123063619:G:A	2.09393e-10	-2.77645e-10	-1.15556	5.06861e-06	-2.77645e-10	-1.16795
123063756	chr12:123063756:A:T	2.21786e-10	-2.77645e-10	-1.09806	5.32666e-06	-2.77645e-10	-1.11829
123064167	chr12:123064167:G:A	1.96838e-10	-2.77645e-10	-1.21739	4.68581e-06	-2.77645e-10	-1.24647
123064261	chr12:123064261:G:A	2.78192e-10	-2.77645e-10	-0.87146	6.59928e-06	-2.77645e-10	-0.904053
123064635	chr12:123064635:C:G	1.96285e-10	-2.77645e-10	-1.2202	4.674e-06	-2.77645e-10	-1.249
123066266	chr12:123066266:A:G	6.56945e-06	10.2251	-1.02697	7.68938e-07	-2.00969	-1.04406
123066409	chr12:123066409:A:G	2.10472e-10	-2.77645e-10	-1.15042	7.25638e-06	-2.77645e-10	-0.809132
123066415	chr12:123066415:T:C	1.20529e-10	-2.00472	0.296834	4.3154e-06	-1.21793	-0.110895
123066481	chr12:123066481:G:A	1.46251e-10	-1.51445	-2.79482e-10	1.35327e-05	-0.185902	-2.79482e-10
123066799	chr12:123066799:C:T	4.34667e-11	-1.83878	-0.888995	1.50771e-06	-1.64798	-0.732441
123068331	chr12:123068331:G:A	1.33549e-10	-1.6053	-2.79482e-10	2.24496e-06	-1.98232	-2.79482e-10
123069535	chr12:123069535:T:C	1.37605e-10	-1.96441	0.389024	3.53123e-06	-1.70797	0.178607
123069639	chr12:123069639:C:T	4.50983e-11	-1.82518	-0.86575	2.93537e-06	-0.527229	-1.18695
123070057	chr12:123070057:C:A	1.99909e-10	-2.77645e-10	-1.20191	4.75482e-06	-2.77645e-10	-1.23186
123070148	chr12:123070148:T:C	2.43855e-10	-1.0032	-2.79482e-10	2.53903e-06	-1.85923	-2.79482e-10
123070569	chr12:123070569:C:T	1.11388e-09	0.515837	-2.79482e-10	2.62503e-06	-1.82592	-2.79482e-10
123071204	chr12:123071204:G:A	1.96818e-10	-2.77645e-10	-1.2175	4.67401e-06	-2.77645e-10	-1.249
123071417	chr12:123071417:G:A	2.21619e-10	-2.77645e-10	-1.09881	5.76962e-06	-2.77645e-10	-1.03841
123071745	chr12:123071745:A:G	1.98466e-10	-2.77645e-10	-1.20916	4.78241e-06	-2.77645e-10	-1.22607
123071839	chr12:123071839:CA:C	9.55368e-05	12.9269	-1.0517	9.59804e-07	-1.82031	-1.01173
123072038	chr12:123072038:T:C	2.05334e-10	-2.77645e-10	-1.17513	5.69675e-06	-2.77645e-10	-1.05112
123072642	chr12:123072642:C:T	2.23567e-10	-2.77645e-10	-1.09006	5.3623e-06	-2.77645e-10	-1.11162
123072728	chr12:123072728:G:A	1.91511e-10	-2.77645e-10	-1.24483	4.7197e-06	-2.77645e-10	-1.23927
123073736	chr12:123073736:G:A	1.56169e-10	-1.44883	-2.79482e-10	1.53569e-05	-0.0594467	-2.79482e-10
123074096	chr12:123074096:G:A	4.87877e-10	-2.77645e-10	-0.309708	3.89455e-05	-2.77645e-10	0.871151
123074158	chr12:123074158:C:T	8.29419e-07	8.20673	-1.07803	3.93194e-06	-0.3443	-1.07758
123074499	chr12:123074499:T:C	2.16212e-10	-2.77645e-10	-1.12351	4.99915e-06	-2.77645e-10	-1.18175
123075166	chr12:123075166:T:TTGTGTATGTGCACA	3.30781e-11	-1.82319	-1.17771	7.39646e-07	-1.86644	-1.22616
123075809	chr12:123075809:C:T	5.91395e-10	-2.77645e-10	-0.117287	1.31356e-05	-2.77645e-10	-0.215688
123076693	chr12:123076693:A:G	2.02296e-10	-2.77645e-10	-1.19004	5.2277e-06	-2.77645e-10	-1.13704
123076701	chr12:123076701:A:G	9.38267e-11	-1.95832	-2.79482e-10	3.10627e-06	-1.65759	-2.79482e-10
123077076	chr12:123077076:G:A	2.14973e-10	-2.77645e-10	-1.12926	5.14548e-06	-2.77645e-10	-1.1529
123077091	chr12:123077091:C:T	2.74954e-10	0.199587	-1.08276	6.66226e-07	-2.00933	-1.18781
123078682	chr12:123078682:T:C	2.55267e-10	-2.77645e-10	-0.957462	6.9786e-06	-2.77645e-10	-0.848165
123078936	chr12:123078936:G:A	2.19061e-10	-2.77645e-10	-1.11042	5.26156e-06	-2.77645e-10	-1.13059
123079242	chr12:123079242:C:T	2.20766e-10	-2.77645e-10	-1.10267	5.3741e-06	-2.77645e-10	-1.10942
123080742	chr12:123080742:C:T	2.32792e-10	-2.77645e-10	-1.04963	6.10609e-06	-2.77645e-10	-0.981726
123081017	chr12:123081017:T:C	2.0136e-10	-2.77645e-10	-1.19468	5.4081e-06	-2.77645e-10	-1.10312
123081105	chr12:123081105:G:A	2.89104e-09	1.4696	-2.79482e-10	2.73612e-06	-1.78447	-2.79482e-10
123081178	chr12:123081178:TCTGTC:T	2.72037e-11	-1.98762	-1.2088	6.52284e-07	-1.97331	-1.24498
123082625	chr12:123082625:G:A	1.94462e-10	-2.77645e-10	-1.22953	4.67832e-06	-2.77645e-10	-1.24808
123083463	chr12:123083463:G:T	1.97126e-10	-2.77645e-10	-1.21593	4.67436e-06	-2.77645e-10	-1.24892
123083639	chr12:123083639:T:C	1.48981e-10	-1.49595	-2.79482e-10	1.40629e-05	-0.147473	-2.79482e-10
123084341	chr12:123084341:A:G	2.00141e-10	-2.77645e-10	-1.20075	5.35468e-06	-2.77645e-10	-1.11304
123084444	chr12:123084444:C:T	1.99209e-10	-2.77645e-10	-1.20542	5.31247e-06	-2.77645e-10	-1.12096
123085229	chr12:123085229:G:A	5.67943e-10	-2.77645e-10	-0.157752	1.26313e-05	-2.77645e-10	-0.254836
123085572	chr12:123085572:T:C	2.02016e-10	-2.77645e-10	-1.19142	5.4366e-06	-2.77645e-10	-1.09786
123085801	chr12:123085801:A:C	1.97834e-10	-2.77645e-10	-1.21234	5.24804e-06	-2.77645e-10	-1.13316
123085908	chr12:123085908:T:C	2.01282e-10	-2.77645e-10	-1.19506	5.40476e-06	-2.77645e-10	-1.10373
123085987	chr12:123085987:C:T	9.51516e-11	-1.9443	-2.79482e-10	3.50077e-06	-1.53803	-2.79482e-10
123086549	chr12:123086549:C:T	2.44932e-10	-0.998792	-2.79482e-10	3.00932e-06	-1.6893	-2.79482e-10
123086595	chr12:123086595:C:T	1.98344e-10	-2.77645e-10	-1.20977	4.67732e-06	-2.77645e-10	-1.24829
123086611	chr12:123086611:G:A	2.62642e-10	-2.77645e-10	-0.928978	5.7425e-06	-2.77645e-10	-1.04312
123087573	chr12:123087573:C:T	1.9832e-10	-2.77645e-10	-1.20989	5.27241e-06	-2.77645e-10	-1.12853
123087649	chr12:123087649:C:T	2.06127e-10	-2.77645e-10	-1.17128	4.99291e-06	-2.77645e-10	-1.18299
123087818	chr12:123087818:T:C	2.1524e-10	-2.77645e-10	-1.12802	5.50021e-06	-2.77645e-10	-1.08623
123088247	chr12:123088247:A:G	3.78776e-11	-1.75069	-1.11473	8.02156e-07	-1.96696	-1.0445
123088320	chr12:123088320:C:T	1.96146e-10	-2.77645e-10	-1.22091	4.67819e-06	-2.77645e-10	-1.2481
123088483	chr12:123088483:G:A	1.06994e-10	-1.827	-2.79482e-10	4.11778e-06	-1.3757	-2.79482e-10
123088909	chr12:123088909:C:T	2.58775e-10	-2.77645e-10	-0.943813	5.67377e-06	-2.77645e-10	-1.05516
123090213	chr12:123090213:T:C	2.17818e-10	-2.77645e-10	-1.11611	5.23246e-06	-2.77645e-10	-1.13613
123090291	chr12:123090291:G:A	1.97903e-10	-2.77645e-10	-1.21199	5.25405e-06	-2.77645e-10	-1.13201
123091337	chr12:123091337:A:C	1.0123e-10	-1.88237	-2.79482e-10	4.01737e-06	-1.40038	-2.79482e-10
123091711	chr12:123091711:A:T	1.97579e-10	-2.77645e-10	-1.21363	5.23897e-06	-2.77645e-10	-1.13489
123092281	chr12:123092281:C:T	5.22843e-10	-2.77645e-10	-0.240491	1.1685e-05	-2.77645e-10	-0.332707
123093341	chr12:123093341:T:G	2.11e-10	-2.77645e-10	-1.14792	5.95537e-06	-2.77645e-10	-1.00672
123093476	chr12:123093476:A:ACG	1.94632e-10	-2.77645e-10	-1.22866	5.09124e-06	-2.77645e-10	-1.16349
123093745	chr12:123093745:G:A	1.95347e-10	-2.77645e-10	-1.225	5.12884e-06	-2.77645e-10	-1.15613
123094072	chr12:123094072:G:A	2.12439e-10	-2.77645e-10	-1.14112	5.96646e-06	-2.77645e-10	-1.00486
123094491	chr12:123094491:G:A	1.96556e-10	-2.77645e-10	-1.21882	5.18951e-06	-2.77645e-10	-1.14437
123094615	chr12:123094615:C:T	1.95927e-10	-2.77645e-10	-1.22203	5.15885e-06	-2.77645e-10	-1.1503
123094921	chr12:123094921:T:C	2.10493e-10	-2.77645e-10	-1.15032	5.09173e-06	-2.77645e-10	-1.1634
123094989	chr12:123094989:G:A	1.97833e-10	-2.77645e-10	-1.21235	4.67571e-06	-2.77645e-10	-1.24863
123095126	chr12:123095126:C:T	5.21444e-10	-2.77645e-10	-0.243171	1.16553e-05	-2.77645e-10	-0.335252
123096077	chr12:123096077:T:G	1.95125e-10	-2.77645e-10	-1.22613	4.89706e-06	-2.77645e-10	-1.20238
123096110	chr12:123096110:C:T	2.61186e-11	-2.00165	-1.23548	2.33884e-06	-1.23657	-0.704786
123097398	chr12:123097398:A:G	1.96101e-10	-2.77645e-10	-1.22114	4.67797e-06	-2.77645e-10	-1.24815
123098470	chr12:123098470:T:C	2.01701e-10	-2.77645e-10	-1.19298	4.68881e-06	-2.77645e-10	-1.24584
123098775	chr12:123098775:T:C	2.31308e-10	-2.77645e-10	-1.05602	5.18512e-06	-2.77645e-10	-1.14522
123099486	chr12:123099486:C:A	1.43381e-10	-1.53427	-2.79482e-10	1.30734e-05	-0.220435	-2.79482e-10
123100194	chr12:123100194:T:C	8.36598e-11	-1.99027	-0.0827396	3.24499e-06	-1.18908	-0.424823
123100544	chr12:123100544:T:A	2.04675e-10	-2.77645e-10	-1.17835	4.70822e-06	-2.77645e-10	-1.2417
123100618	chr12:123100618:T:A	1.32163e-10	-1.61573	-2.79482e-10	2.21252e-06	-1.99688	-2.79482e-10
123101158	chr12:123101158:C:T	2.52565e-10	-0.968105	-2.79482e-10	2.55224e-06	-1.85404	-2.79482e-10
123101392	chr12:123101392:C:T	2.03361e-10	-2.77645e-10	-1.18479	4.69897e-06	-2.77645e-10	-1.24367
123101546	chr12:123101546:A:G	5.07759e-10	-2.77645e-10	-0.269765	1.13681e-05	-2.77645e-10	-0.3602
123102235	chr12:123102235:G:A	1.7531e-10	-1.33322	-2.79482e-10	2.51046e-06	-1.87055	-2.79482e-10
123102508	chr12:123102508:C:G	2.81874e-10	-2.77645e-10	-0.858311	7.33453e-06	-2.77645e-10	-0.798419
123103167	chr12:123103167:A:G	2.45893e-10	-0.994877	-2.79482e-10	3.3736e-06	-1.57503	-2.79482e-10
123103973	chr12:123103973:G:A	2.42707e-10	-2.77645e-10	-1.00792	5.89688e-06	-2.77645e-10	-1.01659
123104199	chr12:123104199:G:A	5.14839e-10	-2.77645e-10	-0.255919	1.15252e-05	-2.77645e-10	-0.346475
123104270	chr12:123104270:C:T	2.29723e-10	-2.77645e-10	-1.0629	5.49182e-06	-2.77645e-10	-1.08775
123104718	chr12:123104718:A:G	2.05763e-10	-2.77645e-10	-1.17305	5.23009e-06	-2.77645e-10	-1.13658
123104746	chr12:123104746:C:T	1.25369e-10	-1.9911	0.322593	3.11359e-06	-1.57413	-0.0811059
123105003	chr12:123105003:A:T	2.03465e-10	-2.77645e-10	-1.18428	4.69954e-06	-2.77645e-10	-1.24355
123105362	chr12:123105362:G:A	1.55891e-10	-1.45062	-2.79482e-10	1.53092e-05	-0.0625626	-2.79482e-10
123105618	chr12:123105618:T:C	3.07515e-05	11.8564	-1.11472	7.78408e-07	-1.92569	-1.11583
123105985	chr12:123105985:C:G	2.2374e-10	-2.77645e-10	-1.08929	5.83115e-06	-2.77645e-10	-1.0278
123106407	chr12:123106407:CT:C	2.2073e-10	-2.77645e-10	-1.10283	5.67676e-06	-2.77645e-10	-1.05463
123106411	chr12:123106411:A:C	2.23949e-10	-2.77645e-10	-1.08835	5.75672e-06	-2.77645e-10	-1.04064
123106774	chr12:123106774:G:A	1.55263e-10	-1.45465	-2.79482e-10	1.51928e-05	-0.0701914	-2.79482e-10
123107056	chr12:123107056:C:T	1.9397e-10	-2.77645e-10	-1.23207	4.74929e-06	-2.77645e-10	-1.23302
123107124	chr12:123107124:G:C	1.72603e-10	-1.34878	-2.79482e-10	1.84447e-05	0.123762	-2.79482e-10
123107234	chr12:123107234:C:T	2.19889e-10	-1.10665	-2.79482e-10	1.28728e-05	-0.235899	-2.79482e-10
123108835	chr12:123108835:C:T	0.0217002	18.5498	-1.24902	1.65189e-06	-1.04007	-1.24902
123108938	chr12:123108938:T:A	0.00019122	13.739	-1.16981	9.02292e-07	-1.714	-1.17983
123109260	chr12:123109260:G:GA	2.22611e-10	-1.09435	-2.79482e-10	2.22254e-06	-1.99236	-2.79482e-10
123109429	chr12:123109429:G:A	1.5972e-09	0.876236	-2.79482e-10	9.05839e-06	-0.587322	-2.79482e-10
123109794	chr12:123109794:C:T	2.0423e-10	-2.77645e-10	-1.18053	4.92767e-06	-2.77645e-10	-1.19615
123109855	chr12:123109855:G:C	3.0248e-11	-1.84131	-1.24903	4.06226e-06	-0.524922	-0.864351
123110146	chr12:123110146:A:G	3.39992e-11	-1.73263	-1.24081	8.36574e-07	-1.76571	-1.20375
123110517	chr12:123110517:G:A	4.19643e-10	0.662714	-1.12308	6.70369e-07	-1.97821	-1.21273
123110598	chr12:123110598:G:A	2.05492e-10	-2.77645e-10	-1.17436	4.71451e-06	-2.77645e-10	-1.24037
123110616	chr12:123110616:G:A	3.85365e-07	7.38418	-1.02201	1.17998e-06	-1.41602	-1.2095
123111202	chr12:123111202:C:A	5.32084e-11	-1.81891	-0.706649	3.27444e-06	-0.488042	-1.11682
123111208	chr12:123111208:C:T	2.82299e-11	-1.94311	-1.21628	6.9793e-07	-1.91	-1.24065
123112692	chr12:123112692:C:T	1.82154e-10	-1.99689	0.70197	6.42706e-06	-1.14656	0.216068
123112728	chr12:123112728:C:T	2.04498e-10	-1.17922	-2.79482e-10	3.37646e-06	-1.57418	-2.79482e-10
123112759	chr12:123112759:T:C	2.04389e-10	-2.77645e-10	-1.17975	5.31386e-06	-2.77645e-10	-1.1207
123113330	chr12:123113330:C:T	2.01202e-10	-2.77645e-10	-1.19546	4.70159e-06	-2.77645e-10	-1.24311
123115178	chr12:123115178:T:C	3.53394e-11	-1.69662	-1.23815	8.80131e-07	-1.72697	-1.19172
123115733	chr12:123115733:AC:A	5.15734e-11	-1.85012	-0.706649	2.99349e-06	-0.57775	-1.11682
123115878	chr12:123115878:T:C	2.00903e-10	-2.77645e-10	-1.19695	4.68892e-06	-2.77645e-10	-1.24581
123115924	chr12:123115924:G:A	2.04747e-10	-2.77645e-10	-1.178	4.68224e-06	-2.77645e-10	-1.24724
123116038	chr12:123116038:C:T	2.83368e-11	-1.94339	-1.21222	6.96169e-07	-1.91068	-1.2425
123116317	chr12:123116317:T:G	9.21016e-11	-1.97688	-2.79482e-10	2.97763e-06	-1.69989	-2.79482e-10
123116486	chr12:123116486:C:T	5.58575e-11	-1.82856	-0.64841	1.30768e-06	-1.92863	-0.594124
123117089	chr12:123117089:A:G	2.07266e-10	-2.77645e-10	-1.16577	5.25635e-06	-2.77645e-10	-1.13158
123117160	chr12:123117160:C:T	1.91784e-10	-2.77645e-10	-1.2434	4.68193e-06	-2.77645e-10	-1.2473
123118250	chr12:123118250:T:C	5.16791e-10	-2.77645e-10	-0.252134	1.15667e-05	-2.77645e-10	-0.342881
123119074	chr12:123119074:T:C	2.15589e-10	-2.77645e-10	-1.1264	5.20698e-06	-2.77645e-10	-1.14101
123119077	chr12:123119077:T:G	3.61841e-11	-1.67036	-1.2408	8.95758e-07	-1.70298	-1.19812
123119506	chr12:123119506:C:T	3.48237e-05	11.9038	-1.03774	7.77932e-07	-1.97221	-1.06992
123119653	chr12:123119653:T:C	3.2027e-11	-1.79482	-1.23837	7.9823e-07	-1.8218	-1.19457
123121044	chr12:123121044:G:A	1.96207e-10	-2.77645e-10	-1.2206	4.67409e-06	-2.77645e-10	-1.24898
123121343	chr12:123121343:G:C	9.9564e-11	-1.89897	-2.79482e-10	3.17727e-06	-1.63499	-2.79482e-10
123121476	chr12:123121476:T:C	1.62435e-10	-1.4095	-2.79482e-10	1.64768e-05	0.010938	-2.79482e-10
123122012	chr12:123122012:G:A	2.11165e-10	-2.77645e-10	-1.14713	4.76476e-06	-2.77645e-10	-1.22977
123122192	chr12:123122192:G:A	7.46638e-07	7.94527	-0.921705	1.09028e-06	-1.54283	-1.16175
123124085	chr12:123124085:C:T	2.83332e-11	-1.93524	-1.2205	7.08396e-07	-1.89964	-1.23612
123124123	chr12:123124123:G:A	1.95468e-10	-2.77645e-10	-1.22437	4.80677e-06	-2.77645e-10	-1.22099
123124331	chr12:123124331:C:T	1.43013e-10	-1.53684	-2.79482e-10	1.30008e-05	-0.226003	-2.79482e-10
123124928	chr12:123124928:A:G	1.94818e-10	-2.77645e-10	-1.22771	4.67735e-06	-2.77645e-10	-1.24828
123125414	chr12:123125414:T:C	3.54679e-11	-1.68229	-1.24886	8.22692e-07	-1.74798	-1.23821
123125570	chr12:123125570:C:T	3.51169e-10	-2.77645e-10	-0.638504	2.34157e-05	-2.77645e-10	0.362394
123126206	chr12:123126206:T:C	1.79811e-10	-1.30787	-2.79482e-10	1.86837e-05	0.136637	-2.79482e-10
123126442	chr12:123126442:C:T	9.03739e-11	-1.99582	-2.79482e-10	2.28906e-06	-1.96287	-2.79482e-10
123126701	chr12:123126701:A:G	3.95092e-11	-1.58762	-1.23562	9.35056e-07	-1.66355	-1.19462
123127632	chr12:123127632:C:T	2.81127e-11	-1.91629	-1.24726	7.88665e-07	-1.88345	-1.14497
123127724	chr12:123127724:C:T	1.99952e-10	-2.77645e-10	-1.20169	4.67907e-06	-2.77645e-10	-1.24791
123127905	chr12:123127905:A:G	1.0158e-10	-1.87892	-2.79482e-10	7.80795e-06	-0.735871	-2.79482e-10
123128726	chr12:123128726:T:C	7.39498e-11	-0.954784	-1.2416	1.15213e-05	0.870934	-1.21775
123129018	chr12:123129018:A:C	0.000980124	15.3528	-1.1494	8.91054e-07	-1.74341	-1.16295
123129362	chr12:123129362:A:T	3.31976e-11	-1.84871	-1.14858	9.94922e-07	-1.95373	-0.842378
123129607	chr12:123129607:A:G	9.058e-11	-1.99354	-2.79482e-10	2.54861e-06	-1.85547	-2.79482e-10
123129933	chr12:123129933:C:G	1.95539e-10	-2.77645e-10	-1.22401	4.90259e-06	-2.77645e-10	-1.20125
123130044	chr12:123130044:C:T	8.54665e-10	-2.77645e-10	0.250937	1.87741e-05	-2.77645e-10	0.141467
123130266	chr12:123130266:G:C	9.29779e-05	12.923	-1.07487	1.21634e-06	-1.80363	-0.791542
123130285	chr12:123130285:G:A	2.96736e-11	-1.92561	-1.1839	5.54017e-06	-0.63982	-0.439168
123130305	chr12:123130305:C:T	1.926e-10	-2.77645e-10	-1.23916	4.84198e-06	-2.77645e-10	-1.21369
123131967	chr12:123131967:A:G	8.43746e-05	12.8028	-1.05179	1.2426e-06	-1.81935	-0.754465
123132314	chr12:123132314:G:A	6.08926e-06	10.0511	-0.928875	8.125e-07	-1.82999	-1.16866
123133815	chr12:123133815:G:C	0.000628312	13.7588	-2.79482e-10	2.51779e-06	-1.86763	-2.79482e-10
123133885	chr12:123133885:T:C	2.38255e-10	-2.77645e-10	-1.02643	5.03446e-06	-2.77645e-10	-1.17471
123133997	chr12:123133997:G:T	4.97076e-05	12.3067	-1.08477	1.17507e-06	-1.83378	-0.795903
123134056	chr12:123134056:C:T	3.86855e-05	12.1476	-1.17641	9.34594e-07	-1.85525	-1.00341
123134395	chr12:123134395:T:C	0.000931709	15.3635	-1.21074	8.93536e-07	-1.69398	-1.2096
123134539	chr12:123134539:C:G	1.03569e-10	-1.85953	-2.79482e-10	2.18278e-06	-2.01042	-2.79482e-10
123134815	chr12:123134815:T:C	2.20753e-10	-1.10273	-2.79482e-10	3.016e-05	0.615501	-2.79482e-10
123135101	chr12:123135101:G:A	9.05194e-11	-1.99421	-2.79482e-10	6.82625e-06	-0.870237	-2.79482e-10
123135260	chr12:123135260:C:T	5.7327e-10	-2.77645e-10	-0.148416	1.49611e-05	-2.77645e-10	-0.0855596
123135291	chr12:123135291:G:A	2.51749e-05	11.7895	-1.24794	7.35445e-07	-1.90125	-1.19704
123135309	chr12:123135309:T:A	2.7068e-05	11.8623	-1.24821	7.41793e-07	-1.8947	-1.195
123135697	chr12:123135697:C:T	2.17935e-10	-1.11558	-2.79482e-10	1.10301e-05	-0.39039	-2.79482e-10
123136346	chr12:123136346:C:A	3.56644e-10	-0.623033	-2.79482e-10	4.24516e-06	-1.34523	-2.79482e-10
123136354	chr12:123136354:A:G	4.84029e-10	-2.77645e-10	-0.317627	1.56177e-05	-2.77645e-10	-0.0426107
123136415	chr12:123136415:G:A	1.9569e-10	-2.77645e-10	-1.22324	4.78356e-06	-2.77645e-10	-1.22583
123136676	chr12:123136676:T:C	2.01652e-10	-2.77645e-10	-1.19323	4.90023e-06	-2.77645e-10	-1.20173
123136901	chr12:123136901:T:A	1.97422e-10	-1.21443	-2.79482e-10	9.86686e-06	-0.501832	-2.79482e-10
123137662	chr12:123137662:A:G	3.31414e-05	12.0653	-1.24882	7.61105e-07	-1.87567	-1.18832
123137765	chr12:123137765:T:C	1.98045e-10	-1.21128	-2.79482e-10	2.53337e-05	0.441123	-2.79482e-10
123137948	chr12:123137948:G:C	1.17708e-10	-1.73156	-2.79482e-10	2.21641e-06	-1.99513	-2.79482e-10
123138139	chr12:123138139:C:T	9.28366e-11	-1.96893	-2.79482e-10	6.43983e-06	-0.928512	-2.79482e-10
123138627	chr12:123138627:C:T	2.86498e-05	11.9197	-1.24884	7.51459e-07	-1.88898	-1.18777
123139216	chr12:123139216:G:A	4.24771e-11	-1.99348	-0.757324	2.404e-06	-0.999474	-0.914404
123139462	chr12:123139462:C:T	1.80132e-09	0.996502	-2.79482e-10	2.95469e-06	-1.70762	-2.79482e-10
123139786	chr12:123139786:GC:G	3.52414e-10	-0.634967	-2.79482e-10	4.22136e-06	-1.35086	-2.79482e-10
123142118	chr12:123142118:C:T	4.9244e-10	-2.77645e-10	-0.300399	4.30083e-05	-2.77645e-10	0.970381
123142594	chr12:123142594:G:A	2.32442e-10	-2.77645e-10	-1.05113	8.11928e-06	-2.77645e-10	-0.696771
123142769	chr12:123142769:G:A	2.13621e-10	-2.77645e-10	-1.13557	4.72364e-06	-2.77645e-10	-1.23843
123142944	chr12:123142944:T:A	9.13538e-11	-1.98503	-2.79482e-10	5.88854e-06	-1.01801	-2.79482e-10
123143358	chr12:123143358:T:C	9.23811e-11	-1.97385	-2.79482e-10	7.82828e-06	-0.73327	-2.79482e-10
123143425	chr12:123143425:G:C	1.90212e-10	-1.25163	-2.79482e-10	2.59632e-06	-1.83692	-2.79482e-10
123143923	chr12:123143923:G:T	1.96586e-10	-2.77645e-10	-1.21867	5.06839e-06	-2.77645e-10	-1.16799
123144724	chr12:123144724:C:T	2.55689e-10	-2.77645e-10	-0.955809	6.10982e-06	-2.77645e-10	-0.981117
123146292	chr12:123146292:C:T	8.90566e-11	-2.0105	-2.79482e-10	2.89836e-06	-1.72687	-2.79482e-10
123147442	chr12:123147442:G:A	4.28267e-11	-1.66875	-1.07386	9.6101e-07	-1.82119	-1.00959
123147604	chr12:123147604:T:C	1.92716e-10	-2.77645e-10	-1.23855	4.67714e-06	-2.77645e-10	-1.24833
123147717	chr12:123147717:G:A	3.5077e-11	-1.78511	-1.15712	1.05622e-06	-1.91099	-0.825327
123147729	chr12:123147729:G:A	2.89476e-05	11.9295	-1.24829	7.79017e-07	-1.89113	-1.14961
123147820	chr12:123147820:C:G	2.76941e-11	-1.98671	-1.19184	4.91269e-06	-0.772307	-0.426885
123148383	chr12:123148383:G:A	4.19286e-06	9.97934	-1.23022	6.67722e-07	-1.9773	-1.2176
123148745	chr12:123148745:G:A	7.4671e-10	-2.77645e-10	0.115905	1.64664e-05	-2.77645e-10	0.0103071
123148835	chr12:123148835:T:C	1.25881e-06	8.39364	-0.847734	1.20685e-06	-1.46414	-1.13885
123149275	chr12:123149275:C:T	2.70032e-10	-2.77645e-10	-0.901231	6.43954e-06	-2.77645e-10	-0.928557
123149575	chr12:123149575:A:G	2.60912e-05	11.8262	-1.24889	7.5385e-07	-1.90026	-1.17331
123150263	chr12:123150263:C:A	2.10109e-10	-2.77645e-10	-1.15215	4.73234e-06	-2.77645e-10	-1.23659
123150549	chr12:123150549:C:T	5.16398e-06	10.167	-1.20951	1.63833e-06	-1.36309	-0.93425
123150767	chr12:123150767:C:G	9.02645e-11	-1.99703	-2.79482e-10	5.41643e-06	-1.10158	-2.79482e-10
123152294	chr12:123152294:A:G	8.09686e-05	12.6857	-0.975932	1.72239e-06	-1.79259	-0.454711
123153084	chr12:123153084:TCTC:T	2.09257e-10	-2.77645e-10	-1.15621	4.9135e-06	-2.77645e-10	-1.19903
123153151	chr12:123153151:A:C	2.23599e-10	-1.08992	-2.79482e-10	2.18403e-06	-2.00984	-2.79482e-10
123153290	chr12:123153290:T:C	6.02798e-11	-1.15186	-1.24892	7.95478e-06	0.494719	-1.21196
123153523	chr12:123153523:A:T	8.06665e-05	12.7883	-1.08227	1.4221e-06	-1.7894	-0.649478
123154033	chr12:123154033:T:A	0.000111945	13.0682	-1.03444	1.60635e-06	-1.75392	-0.563122
123154383	chr12:123154383:G:A	0.000119353	13.1553	-1.05743	1.56385e-06	-1.74179	-0.602074
123154636	chr12:123154636:C:T	8.9042e-11	-2.01066	-2.79482e-10	4.52829e-06	-1.28067	-2.79482e-10
123155214	chr12:123155214:TAAATA:T	9.26334e-07	8.25637	-1.01715	1.24753e-06	-2.00945	-0.560397
123155814	chr12:123155814:C:T	2.13588e-10	-2.77645e-10	-1.13572	5.37785e-06	-2.77645e-10	-1.10872
123156117	chr12:123156117:C:A	0.000114978	13.1451	-1.08467	1.44729e-06	-1.744	-0.677327
123156323	chr12:123156323:T:G	8.94842e-11	-2.00571	-2.79482e-10	2.6236e-06	-1.82647	-2.79482e-10
123156653	chr12:123156653:C:T	1.37103e-06	8.41677	-0.785472	1.24326e-06	-1.46833	-1.10494
123157352	chr12:123157352:A:G	9.07197e-11	-1.992	-2.79482e-10	2.85219e-06	-1.74293	-2.79482e-10
123157991	chr12:123157991:T:A	7.03067e-05	12.6336	-1.06498	1.38706e-06	-1.80118	-0.662643
123158193	chr12:123158193:T:C	6.13395e-11	-1.37077	-1.01258	6.58865e-06	0.0148836	-0.920549
123158408	chr12:123158408:C:G	0.000105099	13.0359	-1.06527	1.47974e-06	-1.75764	-0.641513
123158810	chr12:123158810:T:C	2.38746e-10	-2.77645e-10	-1.02437	6.19964e-06	-2.77645e-10	-0.966523
123158873	chr12:123158873:T:C	0.000116376	13.0956	-1.02299	1.60794e-06	-1.75025	-0.565814
123158906	chr12:123158906:C:A	5.79419e-11	-1.19133	-1.249	7.52701e-06	0.4308	-1.20331
123159142	chr12:123159142:T:C	8.85971e-05	12.8417	-1.04184	1.50701e-06	-1.78248	-0.598406
123159182	chr12:123159182:A:G	0.00125048	15.694	-1.24701	8.78177e-07	-1.67995	-1.24097
123159448	chr12:123159448:C:T	7.77503e-10	-2.77645e-10	0.156315	1.71402e-05	-2.77645e-10	0.0504148
123159454	chr12:123159454:C:T	9.04142e-11	-1.99537	-2.79482e-10	5.49624e-06	-1.08695	-2.79482e-10
123159496	chr12:123159496:T:C	2.74762e-11	-1.98706	-1.19939	4.77199e-06	-0.774802	-0.453448
123159509	chr12:123159509:C:A	7.61008e-05	12.7026	-1.05479	1.44496e-06	-1.80037	-0.622563
123159873	chr12:123159873:T:A	4.06292e-05	11.7739	-0.753639	9.40878e-07	-2.01097	-0.840984
123160261	chr12:123160261:C:T	5.11367e-11	-1.31624	-1.24903	6.03206e-06	0.210508	-1.20443
123160776	chr12:123160776:T:C	3.75464e-11	-1.77393	-1.10027	1.18049e-06	-1.90387	-0.721209
123161256	chr12:123161256:G:A	8.8921e-05	12.8584	-1.05487	1.47417e-06	-1.78054	-0.622383
123161284	chr12:123161284:G:T	1.77376e-08	-2.77645e-10	3.28367	0.000440204	-2.77645e-10	3.29622
123163031	chr12:123163031:A:C	1.93846e-10	-2.77645e-10	-1.23271	4.78347e-06	-2.77645e-10	-1.22585
123163178	chr12:123163178:G:C	0.000106353	13.0026	-1.02005	1.59214e-06	-1.76261	-0.563328
123163485	chr12:123163485:C:T	1.44061e-06	8.48589	-0.805079	1.21229e-06	-1.48282	-1.11568
123163592	chr12:123163592:G:GC	0.00754659	17.4543	-1.20973	1.23002e-06	-1.38079	-1.20319
123164334	chr12:123164334:C:T	9.96489e-05	12.9697	-1.05236	1.50158e-06	-1.76713	-0.617365
123164344	chr12:123164344:AC:A	1.92379e-10	-2.77645e-10	-1.2403	4.73901e-06	-2.77645e-10	-1.23518
123164420	chr12:123164420:T:C	1.9123e-10	-2.77645e-10	-1.2463	4.73609e-06	-2.77645e-10	-1.2358
123164939	chr12:123164939:A:G	2.16581e-05	11.633	-1.24189	6.28934e-07	-2.00695	-1.24779
123165788	chr12:123165788:C:T	1.25006e-05	11.047	-1.20552	6.64901e-07	-2.01047	-1.18866
123166167	chr12:123166167:A:G	0.000101518	13.0165	-1.08056	1.47242e-06	-1.76043	-0.643678
123166471	chr12:123166471:T:C	9.51688e-05	12.9604	-1.08899	1.43919e-06	-1.76712	-0.659815
123166615	chr12:123166615:A:G	8.68438e-05	12.8833	-1.10342	1.36327e-06	-1.77781	-0.703319
123167191	chr12:123167191:G:A	1.60988e-07	5.48931	-2.79482e-10	3.81083e-05	0.849418	-2.79482e-10
123167419	chr12:123167419:G:C	0.000111584	13.1159	-1.08538	1.47801e-06	-1.74747	-0.652848
123167514	chr12:123167514:C:G	2.1779e-10	-2.77645e-10	-1.11624	4.6794e-06	-2.77645e-10	-1.24784
123168182	chr12:123168182:C:A	5.51049e-11	-1.30387	-1.18666	6.46414e-06	0.273588	-1.19833
123168301	chr12:123168301:G:A	8.92527e-11	-2.0083	-2.79482e-10	2.76431e-06	-1.77422	-2.79482e-10
123168490	chr12:123168490:T:C	9.0123e-11	-1.9986	-2.79482e-10	2.31307e-06	-1.95244	-2.79482e-10
123168709	chr12:123168709:CCCT:C	1.24333e-06	8.12767	-0.594145	1.33684e-06	-1.51153	-0.989176
123169009	chr12:123169009:C:T	0.000594143	14.819	-1.11617	1.91276e-06	-1.38446	-0.758005
123169833	chr12:123169833:G:A	1.95721e-10	-0.00794261	-1.21514	7.3579e-05	2.66995	-1.1626
123169834	chr12:123169834:C:A	2.03629e-10	0.0367018	-1.22018	7.82449e-05	2.72422	-1.15539
123169951	chr12:123169951:G:A	3.54984e-11	-1.81762	-1.11267	1.13426e-06	-1.92994	-0.735091
123170046	chr12:123170046:T:C	2.89767e-10	-2.77645e-10	-0.830695	7.12978e-06	-2.77645e-10	-0.826733
123170124	chr12:123170124:C:T	2.35109e-10	-2.77645e-10	-1.03972	6.15621e-06	-2.77645e-10	-0.973552
123170171	chr12:123170171:C:T	1.93435e-10	-2.77645e-10	-1.23483	4.82632e-06	-2.77645e-10	-1.21693
123170265	chr12:123170265:T:C	0.000730034	14.8837	-0.974877	3.04149e-06	-1.42801	-0.25066
123170910	chr12:123170910:C:T	0.000612173	14.6813	-0.948582	3.08214e-06	-1.46569	-0.199696
123170920	chr12:123170920:T:G	0.000637998	14.7425	-0.968471	3.00205e-06	-1.45458	-0.237138
123170934	chr12:123170934:A:C	0.000544624	14.5667	-0.950908	3.00661e-06	-1.48614	-0.204059
123171351	chr12:123171351:G:A	1.33775e-09	0.698975	-2.79482e-10	7.57774e-06	-0.765798	-2.79482e-10
123171986	chr12:123171986:C:T	2.8314e-08	4.82331	-1.07197	1.49971e-06	-2.01044	-0.375302
123171997	chr12:123171997:G:A	2.61962e-11	-1.9966	-1.23756	2.40849e-06	-1.30344	-0.608576
123172017	chr12:123172017:C:A	5.59681e-11	-1.24482	-1.23017	7.43773e-06	0.341674	-1.12612
123172178	chr12:123172178:G:T	0.000619725	14.6854	-0.940395	3.13144e-06	-1.46523	-0.184294
123172535	chr12:123172535:G:A	3.21413e-10	-2.77645e-10	-0.727046	1.67815e-05	-2.77645e-10	0.0292653
123172558	chr12:123172558:C:G	1.74955e-10	-1.33525	-2.79482e-10	2.69665e-06	-1.799	-2.79482e-10
123172578	chr12:123172578:C:T	1.13454e-09	-2.77645e-10	0.53421	2.781e-05	-2.77645e-10	0.534383
123172791	chr12:123172791:T:C	0.000780253	14.9345	-0.959149	3.42013e-06	-1.34101	-0.220321
123173600	chr12:123173600:T:TC	3.64111e-11	-1.84648	-1.05842	1.23254e-06	-1.94801	-0.633927
123173711	chr12:123173711:A:G	0.00991477	17.5599	-1.04243	1.52605e-06	-1.29038	-1.07795
123173841	chr12:123173841:A:T	0.000764818	14.9044	-0.94903	3.46081e-06	-1.34762	-0.201889
123174466	chr12:123174466:G:A	2.00771e-10	-2.77645e-10	-1.19761	4.9126e-06	-2.77645e-10	-1.19921
123174833	chr12:123174833:G:C	6.60403e-11	-1.46937	-0.840139	1.48821e-06	-1.66183	-0.731611
123175553	chr12:123175553:T:C	2.82109e-11	-1.93106	-1.229	2.16892e-06	-1.45536	-0.561421
123175629	chr12:123175629:A:G	2.50708e-10	-2.77645e-10	-0.975482	4.83851e-06	-2.77645e-10	-1.21441
123175637	chr12:123175637:C:T	2.69434e-10	-2.77645e-10	-0.903449	5.74523e-06	-2.77645e-10	-1.04264
123176011	chr12:123176011:A:G	3.04415e-10	-2.77645e-10	-0.78138	1.50221e-05	-2.77645e-10	-0.0814942
123176169	chr12:123176169:T:G	0.0116724	17.6811	-1.00037	1.61347e-06	-1.27362	-1.03901
123176170	chr12:123176170:T:C	0.0112226	17.6593	-1.01786	1.5811e-06	-1.27783	-1.05506
123176174	chr12:123176174:A:T	0.000722426	14.8807	-0.982363	3.21874e-06	-1.35665	-0.265373
123177217	chr12:123177217:T:C	5.05048e-11	-1.33632	-1.24138	6.18839e-06	0.192906	-1.16124
123177557	chr12:123177557:CA:C	1.9156e-10	-2.77645e-10	-1.24457	4.67893e-06	-2.77645e-10	-1.24794
123177860	chr12:123177860:A:AC	0.000320882	13.8728	-0.785958	1.43629e-06	-1.87141	-0.557539
123178076	chr12:123178076:C:T	2.06163e-10	-2.77645e-10	-1.17111	5.03074e-06	-2.77645e-10	-1.17545
123178127	chr12:123178127:A:G	2.70302e-11	-1.95413	-1.24869	2.07528e-06	-1.31416	-0.74675
123178804	chr12:123178804:G:A	0.000712756	14.8769	-0.991977	2.92159e-06	-1.43509	-0.28379
123179113	chr12:123179113:G:A	0.000625562	14.71	-0.955658	3.04048e-06	-1.46531	-0.213692
123179161	chr12:123179161:C:T	2.42775e-10	-2.77645e-10	-1.00764	4.78623e-06	-2.77645e-10	-1.22527
123179297	chr12:123179297:G:A	8.93239e-11	-2.0075	-2.79482e-10	4.88295e-06	-1.20526	-2.79482e-10
123179658	chr12:123179658:C:T	0.000482998	14.4137	-0.917964	3.08846e-06	-1.51886	-0.144479
123179891	chr12:123179891:A:C	9.53432e-11	-1.94229	-2.79482e-10	4.09666e-06	-1.38084	-2.79482e-10
123180566	chr12:123180566:G:C	0.000155057	13.2527	-0.893198	1.18184e-06	-1.93112	-0.692822
123180709	chr12:123180709:C:T	0.000587734	14.6116	-0.919618	3.39166e-06	-1.40923	-0.16046
123180724	chr12:123180724:T:C	1.10468e-10	-1.79504	-2.79482e-10	2.22653e-06	-1.99057	-2.79482e-10
123180742	chr12:123180742:G:A	4.84679e-10	-0.316286	-2.79482e-10	3.48142e-06	-1.54357	-2.79482e-10
123181148	chr12:123181148:A:G	0.000735844	14.8053	-0.888583	3.722e-06	-1.37144	-0.105316
123181528	chr12:123181528:G:A	5.26817e-11	-1.29118	-1.24432	5.7323e-05	1.97588	-0.718197
123181991	chr12:123181991:C:T	2.69197e-11	-1.95797	-1.24895	2.03313e-06	-1.29661	-0.784825
123182102	chr12:123182102:G:A	3.96711e-06	9.42343	-0.729648	1.06909e-06	-1.65017	-1.07403
123182186	chr12:123182186:G:A	2.28524e-10	-2.77645e-10	-1.06813	4.84462e-06	-2.77645e-10	-1.21314
123182401	chr12:123182401:A:G	0.000723036	14.8499	-0.950673	3.39125e-06	-1.36299	-0.206822
123182426	chr12:123182426:G:A	1.97921e-10	-1.2119	-2.79482e-10	2.88989e-06	-1.72979	-2.79482e-10
123182431	chr12:123182431:A:C	3.30885e-10	-0.698	-2.79482e-10	3.98803e-06	-1.40772	-2.79482e-10
123182807	chr12:123182807:G:T	0.000646215	14.7731	-0.986233	3.12389e-06	-1.37829	-0.273649
123182982	chr12:123182982:G:A	2.2327e-10	-2.77645e-10	-1.09139	5.35866e-06	-2.77645e-10	-1.1123
123183063	chr12:123183063:A:T	2.9292e-10	-2.77645e-10	-0.819871	1.43098e-05	-2.77645e-10	-0.130067
123183332	chr12:123183332:G:C	2.89189e-10	-2.77645e-10	-0.83269	7.66001e-06	-2.77645e-10	-0.755
123183403	chr12:123183403:T:C	0.000371776	14.2522	-1.01818	2.65174e-06	-1.4773	-0.338494
123183405	chr12:123183405:A:G	3.39339e-06	9.2631	-0.725534	1.12361e-06	-1.62184	-1.05262
123183475	chr12:123183475:A:G	0.00067609	14.8854	-1.05334	2.75568e-06	-1.3574	-0.41995
123183954	chr12:123183954:A:C	2.07345e-10	-2.77645e-10	-1.16539	5.12569e-06	-2.77645e-10	-1.15675
123184374	chr12:123184374:C:T	2.96227e-10	-2.77645e-10	-0.808645	6.18992e-06	-2.77645e-10	-0.968092
123184750	chr12:123184750:G:A	1.04723e-10	-1.84846	-2.79482e-10	3.50441e-06	-1.53699	-2.79482e-10
123184961	chr12:123184961:A:G	0.000813815	14.96	-0.942534	3.52186e-06	-1.34062	-0.191402
123185656	chr12:123185656:G:C	1.92888e-09	1.06492	-2.79482e-10	1.32002e-05	-0.210779	-2.79482e-10
123185926	chr12:123185926:T:C	0.000755487	14.905	-0.961931	3.35635e-06	-1.35184	-0.228316
123186245	chr12:123186245:A:C	3.95781e-06	9.44499	-0.753559	1.06727e-06	-1.65583	-1.07008
123186891	chr12:123186891:G:A	1.36425e-10	-1.91214	0.328148	3.19734e-06	-1.73729	0.108591
123187214	chr12:123187214:T:C	0.00091496	15.0745	-0.93986	3.63114e-06	-1.3159	-0.185566
123188039	chr12:123188039:T:C	2.92312e-10	-2.77645e-10	-0.821951	1.40849e-05	-2.77645e-10	-0.145912
123188087	chr12:123188087:T:C	0.00100157	15.1947	-0.969594	3.5031e-06	-1.29391	-0.243459
123188711	chr12:123188711:G:A	3.91001e-06	9.39986	-0.720583	1.1008e-06	-1.6455	-1.04948
123188968	chr12:123188968:CA:C	8.91778e-11	-2.00914	-2.79482e-10	4.09316e-06	-1.3817	-2.79482e-10
123189292	chr12:123189292:C:T	1.91303e-10	-2.77645e-10	-1.24592	4.71156e-06	-2.77645e-10	-1.241
123189704	chr12:123189704:G:A	0.000602551	14.6938	-0.976891	2.90782e-06	-1.46769	-0.255914
123191680	chr12:123191680:A:C	2.60355e-10	-2.77645e-10	-0.937725	6.40631e-06	-2.77645e-10	-0.93373
123192216	chr12:123192216:G:A	0.000275392	13.6877	-0.753781	1.43835e-06	-1.89625	-0.53127
123192294	chr12:123192294:T:C	7.31914e-11	-1.05676	-1.14994	6.08671e-05	2.49858	-1.1809
123192318	chr12:123192318:G:C	1.92786e-10	-2.77645e-10	-1.23819	4.80518e-06	-2.77645e-10	-1.22132
123192490	chr12:123192490:T:C	3.13956e-10	-2.77645e-10	-0.750518	2.14549e-05	-2.77645e-10	0.274939
123194067	chr12:123194067:G:A	2.7151e-11	-1.95045	-1.24791	1.81553e-06	-1.47415	-0.720486
123195314	chr12:123195314:CAGT:C	3.78306e-11	-1.81779	-1.04886	1.27571e-06	-1.93042	-0.61709
123195852	chr12:123195852:C:T	9.31526e-11	-1.96553	-2.79482e-10	2.73777e-06	-1.78387	-2.79482e-10
123196016	chr12:123196016:T:C	6.08889e-06	9.8192	-0.696999	1.03962e-06	-1.7174	-1.03476
123196050	chr12:123196050:A:T	2.12711e-09	1.16275	-2.79482e-10	3.12254e-06	-1.65237	-2.79482e-10
123196272	chr12:123196272:C:T	2.73817e-11	-1.94345	-1.24645	1.82632e-06	-1.49394	-0.694772
123196388	chr12:123196388:T:C	2.75406e-11	-1.93779	-1.24632	1.80295e-06	-1.50875	-0.692837
123196675	chr12:123196675:G:A	0.000636489	14.7414	-0.969704	2.98696e-06	-1.45789	-0.238872
123197090	chr12:123197090:G:C	2.67311e-11	-1.96538	-1.24857	1.80022e-06	-1.41918	-0.783922
123197769	chr12:123197769:G:A	2.92767e-11	-1.88326	-1.23972	1.72641e-06	-1.62145	-0.623522
123197849	chr12:123197849:C:T	1.18883e-05	10.6236	-0.832318	1.12612e-06	-1.99126	-0.680974
123198047	chr12:123198047:G:A	5.8699e-06	9.86982	-0.784248	9.78708e-07	-1.72506	-1.08747
123199016	chr12:123199016:C:T	0.000529534	14.5512	-0.963506	2.92019e-06	-1.49183	-0.227535
123199121	chr12:123199121:T:C	1.40286e-10	-1.55609	-2.79482e-10	7.12513e-06	-0.827385	-2.79482e-10
123199228	chr12:123199228:C:A	7.64471e-10	-2.77645e-10	0.139412	1.6883e-05	-2.77645e-10	0.0352913
123199429	chr12:123199429:T:C	2.70045e-11	-1.95715	-1.24662	1.89805e-06	-1.45288	-0.697313
123199456	chr12:123199456:G:A	7.79972e-10	0.878623	-0.719136	2.94729e-06	-1.18972	-0.520409
123199633	chr12:123199633:A:C	1.94989e-10	-2.77645e-10	-1.22683	4.71931e-06	-2.77645e-10	-1.23935
123199661	chr12:123199661:C:T	2.73316e-11	-1.94832	-1.24341	1.9212e-06	-1.48048	-0.657584
123201580	chr12:123201580:A:C	0.000663287	14.7539	-0.940979	3.1494e-06	-1.45703	-0.18677
123201601	chr12:123201601:A:T	2.21494e-10	-2.77645e-10	-1.09938	5.31908e-06	-2.77645e-10	-1.11971
123201603	chr12:123201603:C:T	1.38982e-09	0.73716	-2.79482e-10	4.01875e-06	-1.40004	-2.79482e-10
123201677	chr12:123201677:T:C	0.000538381	14.5165	-0.912213	3.18141e-06	-1.49994	-0.13375
123203227	chr12:123203227:C:T	2.76274e-11	-1.93301	-1.24795	1.5243e-06	-1.55155	-0.817925
123203681	chr12:123203681:C:A	2.76775e-11	-1.9357	-1.24345	1.85072e-06	-1.51423	-0.661212
123203736	chr12:123203736:T:A	2.57397e-10	-0.949151	-2.79482e-10	2.1814e-06	-2.01105	-2.79482e-10
123204781	chr12:123204781:G:A	4.90417e-11	-1.93556	-0.671545	1.13012e-06	-1.53411	-1.13458
123204839	chr12:123204839:T:C	0.00903168	17.4387	-1.01442	1.41144e-06	-1.39383	-1.05258
123204974	chr12:123204974:C:T	0.00805186	17.5477	-1.23831	1.19991e-06	-1.37564	-1.23313
123205127	chr12:123205127:C:T	2.76328e-11	-1.93445	-1.24632	1.78735e-06	-1.51744	-0.692837
123205350	chr12:123205350:G:A	2.18908e-06	8.90458	-0.805357	1.12691e-06	-1.55477	-1.11676
123206509	chr12:123206509:G:GA	1.91474e-10	-2.77645e-10	-1.24502	4.7179e-06	-2.77645e-10	-1.23965
123206609	chr12:123206609:G:A	1.94579e-10	-2.77645e-10	-1.22893	4.76579e-06	-2.77645e-10	-1.22955
123206940	chr12:123206940:C:T	9.01445e-11	-1.99836	-2.79482e-10	4.50474e-06	-1.28588	-2.79482e-10
123206950	chr12:123206950:C:T	1.95786e-10	-2.77645e-10	-1.22275	4.8383e-06	-2.77645e-10	-1.21445
123207195	chr12:123207195:T:G	2.7685e-11	-1.93137	-1.24751	1.33569e-06	-1.52128	-0.980286
123207758	chr12:123207758:T:C	0.000659045	14.7421	-0.935598	3.17623e-06	-1.46129	-0.174026
123208418	chr12:123208418:A:T	0.0189298	18.406	-1.24174	1.46658e-06	-1.18723	-1.22085
123208816	chr12:123208816:C:A	2.73753e-11	-1.94276	-1.24738	1.79762e-06	-1.49542	-0.709131
123208873	chr12:123208873:T:C	0.000548499	14.6077	-0.984751	2.82733e-06	-1.48428	-0.267401
123209668	chr12:123209668:C:T	2.94775e-10	-2.77645e-10	-0.813561	6.16441e-06	-2.77645e-10	-0.972221
123209703	chr12:123209703:C:T	0.000220295	13.6596	-0.948942	1.14451e-06	-1.89979	-0.756252
123209894	chr12:123209894:G:A	2.18151e-10	-2.77645e-10	-1.11459	5.25142e-06	-2.77645e-10	-1.13252
123210177	chr12:123210177:C:T	0.0005383	14.5573	-0.953155	2.97087e-06	-1.49448	-0.207682
123210982	chr12:123210982:T:C	9.6082e-11	-1.93457	-2.79482e-10	3.5547e-06	-1.52274	-2.79482e-10
123211371	chr12:123211371:C:T	0.000531244	14.5282	-0.937283	3.04305e-06	-1.49981	-0.178343
123212810	chr12:123212810:T:C	7.85804e-05	12.7136	-1.03374	1.89206e-06	-1.77902	-0.374331
123213351	chr12:123213351:T:C	4.06629e-06	9.4833	-0.764831	1.0398e-06	-1.65807	-1.09391
123213425	chr12:123213425:G:C	8.90477e-11	-2.0106	-2.79482e-10	4.24869e-06	-1.3444	-2.79482e-10
123213785	chr12:123213785:G:C	0.000460777	14.3859	-0.937239	2.96912e-06	-1.52478	-0.177971
123213787	chr12:123213787:GAAC:G	1.91926e-10	-2.77645e-10	-1.24266	4.68137e-06	-2.77645e-10	-1.24742
123214056	chr12:123214056:A:T	0.00969044	17.7318	-1.23716	1.24136e-06	-1.34301	-1.2318
123214243	chr12:123214243:T:C	0.000500813	14.4936	-0.961619	2.89291e-06	-1.5052	-0.223553
123214259	chr12:123214259:C:T	2.97725e-10	-2.77645e-10	-0.803603	1.94631e-05	-2.77645e-10	0.177505
123214698	chr12:123214698:G:A	5.43108e-11	-1.25801	-1.24704	6.90872e-06	0.324265	-1.18249
123214973	chr12:123214973:A:G	0.00854013	17.5929	-1.22464	1.22867e-06	-1.36804	-1.21704
123215075	chr12:123215075:C:T	2.03601e-10	-2.77645e-10	-1.18361	5.58349e-06	-2.77645e-10	-1.0712
123215678	chr12:123215678:C:T	0.000491329	14.467	-0.954098	2.92303e-06	-1.50924	-0.20915
123215687	chr12:123215687:T:C	2.07136e-10	-2.77645e-10	-1.1664	5.05357e-06	-2.77645e-10	-1.17092
123215929	chr12:123215929:T:A	0.00183093	15.8064	-0.97808	3.7153e-06	-1.22	-0.258555
123216320	chr12:123216320:A:G	3.92452e-11	-1.78376	-1.04618	1.31229e-06	-1.90789	-0.61135
123216463	chr12:123216463:G:T	0.000694914	14.8171	-0.957575	3.09509e-06	-1.44682	-0.21438
123216723	chr12:123216723:A:C	0.000583193	14.6456	-0.961358	2.97529e-06	-1.47787	-0.222804
123216806	chr12:123216806:T:C	0.00024279	13.7304	-0.922503	1.19043e-06	-1.89469	-0.722004
123217322	chr12:123217322:C:T	3.44812e-11	-1.85869	-1.10066	1.13186e-06	-1.95579	-0.711367
123217902	chr12:123217902:G:A	5.69126e-11	-1.22023	-1.23802	7.64102e-06	0.390831	-1.14831
123217906	chr12:123217906:G:A	3.24865e-10	-2.77645e-10	-0.716363	9.85038e-06	-2.77645e-10	-0.503504
123218556	chr12:123218556:T:C	0.000611129	14.699	-0.967956	2.97369e-06	-1.46832	-0.232886
123218582	chr12:123218582:G:A	2.21931e-10	-2.77645e-10	-1.0974	5.74964e-06	-2.77645e-10	-1.04188
123218677	chr12:123218677:C:T	5.82153e-11	-1.18856	-1.24706	7.80101e-06	0.445815	-1.18257
123218679	chr12:123218679:T:A	0.000605562	14.6988	-0.976891	2.91836e-06	-1.46841	-0.251576
123218834	chr12:123218834:A:T	2.92621e-10	-2.77645e-10	-0.820893	1.41051e-05	-2.77645e-10	-0.144476
123218954	chr12:123218954:C:T	0.000593225	14.6672	-0.965857	2.96421e-06	-1.47402	-0.230385
123219034	chr12:123219034:A:C	0.000332983	14.1416	-1.01773	2.445e-06	-1.56506	-0.331911
123219470	chr12:123219470:G:A	1.77938e-10	-1.31834	-2.79482e-10	2.49255e-06	-1.87771	-2.79482e-10
123219501	chr12:123219501:C:T	2.78817e-10	-2.77645e-10	-0.869218	5.89211e-06	-2.77645e-10	-1.0174
123219603	chr12:123219603:T:C	2.0361e-10	-2.77645e-10	-1.18356	4.79424e-06	-2.77645e-10	-1.2236
123220022	chr12:123220022:C:T	0.00869562	17.4094	-1.0231	1.38359e-06	-1.40226	-1.06408
123220051	chr12:123220051:G:A	2.74463e-06	9.22328	-0.897896	1.01618e-06	-1.60982	-1.16514
123220123	chr12:123220123:G:A	3.75236e-10	-2.77645e-10	-0.572218	2.12395e-05	-2.77645e-10	0.264848
123220343	chr12:123220343:G:A	0.000646621	14.5704	-0.782868	3.99529e-06	-1.49028	0.0843846
123220695	chr12:123220695:A:G	0.000459263	14.4055	-0.9601	2.86097e-06	-1.51639	-0.223466
123221012	chr12:123221012:G:A	4.04058e-11	-1.73954	-1.06126	1.29644e-06	-1.88573	-0.645665
123221305	chr12:123221305:T:C	2.64328e-10	-2.77645e-10	-0.922579	6.49388e-06	-2.77645e-10	-0.920154
123221415	chr12:123221415:C:T	2.65337e-11	-1.97236	-1.24899	1.89954e-06	-1.39214	-0.757265
123221560	chr12:123221560:C:T	1.90743e-10	-2.77645e-10	-1.24885	4.67396e-06	-2.77645e-10	-1.24901
123222609	chr12:123222609:G:A	8.9152e-11	-2.00943	-2.79482e-10	4.74748e-06	-1.2334	-2.79482e-10
123223516	chr12:123223516:A:G	0.000472669	14.4846	-1.01043	2.63684e-06	-1.50611	-0.315328
123224377	chr12:123224377:G:A	2.16726e-10	-2.77645e-10	-1.12114	5.5911e-06	-2.77645e-10	-1.06984
123224634	chr12:123224634:C:G	1.11005e-09	0.512385	-2.79482e-10	0.000189089	2.4512	-2.79482e-10
123224732	chr12:123224732:T:C	1.94461e-10	-2.77645e-10	-1.22954	4.74394e-06	-2.77645e-10	-1.23415
123224859	chr12:123224859:A:C	8.96446e-11	-2.00392	-2.79482e-10	3.63382e-06	-1.50073	-2.79482e-10
123224862	chr12:123224862:C:T	3.71971e-06	9.464	-0.83461	1.00596e-06	-1.65219	-1.13288
123225065	chr12:123225065:A:T	9.0124e-11	-1.99859	-2.79482e-10	2.3113e-06	-1.9532	-2.79482e-10
123225237	chr12:123225237:AGT:A	2.73458e-11	-1.9554	-1.23581	2.10302e-06	-1.45342	-0.594224
123225269	chr12:123225269:C:T	2.71967e-11	-1.94765	-1.24903	1.7206e-06	-1.47674	-0.771603
123225279	chr12:123225279:A:T	2.63052e-11	-1.98202	-1.24799	2.04956e-06	-1.35085	-0.722535
123225281	chr12:123225281:A:AT	2.70787e-11	-1.95563	-1.24539	1.63312e-06	-1.45225	-0.848271
123225284	chr12:123225284:A:T	2.64347e-11	-1.97633	-1.24876	1.86652e-06	-1.37619	-0.790741
123225380	chr12:123225380:G:A	0.000276148	14.0126	-1.07592	2.1223e-06	-1.58607	-0.452443
123225817	chr12:123225817:C:T	3.32237e-06	9.33559	-0.819168	1.03759e-06	-1.62966	-1.12445
123226196	chr12:123226196:A:G	1.92722e-10	-2.77645e-10	-1.23852	4.80296e-06	-2.77645e-10	-1.22178
123226882	chr12:123226882:C:T	1.56422e-10	-1.44721	-2.79482e-10	2.36892e-06	-1.92858	-2.79482e-10
123228165	chr12:123228165:G:T	0.000413799	14.481	-1.1399	2.07782e-06	-1.50366	-0.556036
123228575	chr12:123228575:C:A	2.09064e-10	-1.15713	-2.79482e-10	9.67397e-06	-0.521575	-2.79482e-10
123229689	chr12:123229689:A:G	0.000362819	14.2597	-1.05009	2.34648e-06	-1.55875	-0.379346
123230142	chr12:123230142:T:C	2.69283e-11	-1.95991	-1.24668	1.97437e-06	-1.41722	-0.693542
123230189	chr12:123230189:T:A	2.69398e-11	-1.95979	-1.24638	1.98019e-06	-1.41861	-0.689212
123230466	chr12:123230466:G:C	1.93175e-10	-2.77645e-10	-1.23618	4.71514e-06	-2.77645e-10	-1.24023
123230566	chr12:123230566:C:T	0.000483686	14.5358	-1.03858	2.52246e-06	-1.51148	-0.354301
123231226	chr12:123231226:C:A	4.66167e-11	-1.95368	-0.704136	1.19875e-06	-1.45784	-1.15189
123231757	chr12:123231757:GC:G	2.13704e-10	-2.77645e-10	-1.13518	5.2036e-06	-2.77645e-10	-1.14166
123231759	chr12:123231759:TGGATATATAC:T	2.14336e-10	-2.77645e-10	-1.13223	5.21837e-06	-2.77645e-10	-1.13883
123231829	chr12:123231829:C:T	0.000468313	14.509	-1.04416	2.47873e-06	-1.51637	-0.3669
123231919	chr12:123231919:G:A	2.69226e-11	-1.96109	-1.24572	2.00639e-06	-1.41322	-0.68145
123231966	chr12:123231966:C:T	0.000423344	14.4203	-1.0564	2.37941e-06	-1.53161	-0.392549
123232523	chr12:123232523:T:C	1.11966e-10	-1.78157	-2.79482e-10	2.19386e-06	-2.00535	-2.79482e-10
123232669	chr12:123232669:G:A	4.58087e-11	-1.95875	-0.716551	1.21264e-06	-1.44166	-1.15656
123232678	chr12:123232678:T:A	9.27628e-11	-1.96973	-2.79482e-10	2.70218e-06	-1.79695	-2.79482e-10
123233754	chr12:123233754:C:T	0.000138241	13.0291	-0.784398	1.3432e-06	-1.95772	-0.538237
123234897	chr12:123234897:G:A	8.589e-05	12.6515	-0.882678	1.18793e-06	-1.98489	-0.633911
123234981	chr12:123234981:T:G	2.60609e-07	7.03312	-1.06211	2.14406e-06	-0.789854	-1.23846
123235289	chr12:123235289:C:T	9.98316e-11	-1.89629	-2.79482e-10	4.04414e-06	-1.39375	-2.79482e-10
123236263	chr12:123236263:A:G	2.55172e-09	1.34475	-2.79482e-10	3.15681e-06	-1.64145	-2.79482e-10
123236423	chr12:123236423:A:G	2.68406e-11	-2.00649	-1.20337	1.96223e-06	-1.11382	-1.00311
123236630	chr12:123236630:T:G	0.000332306	14.1613	-1.03949	2.40184e-06	-1.59873	-0.316047
123236866	chr12:123236866:CTGAGG:C	5.20367e-10	-2.77645e-10	-0.245237	1.05409e-05	-2.77645e-10	-0.435752
123236873	chr12:123236873:CAGGAGT:C	5.19018e-10	-2.77645e-10	-0.247833	1.05169e-05	-2.77645e-10	-0.438028
123236883	chr12:123236883:AC:A	5.19439e-10	-2.77645e-10	-0.247023	1.05241e-05	-2.77645e-10	-0.437342
123238286	chr12:123238286:C:T	6.42423e-11	-2.00432	-0.332787	1.92325e-06	-1.17204	-0.964956
123239912	chr12:123239912:G:T	2.21721e-10	-2.77645e-10	-1.09835	5.71916e-06	-2.77645e-10	-1.04719
123241163	chr12:123241163:T:G	4.71409e-11	-2.00266	-0.643967	1.6836e-06	-1.6985	-0.571572
123241233	chr12:123241233:C:T	3.94447e-10	-0.522288	-2.79482e-10	2.48879e-06	-1.87922	-2.79482e-10
123241280	chr12:123241280:T:C	0.000394483	14.2817	-0.988366	2.74161e-06	-1.57099	-0.211484
123241407	chr12:123241407:G:A	7.23152e-05	12.4928	-0.896034	1.16151e-06	-1.98956	-0.651737
123241430	chr12:123241430:C:T	2.99144e-07	7.06189	-0.952981	2.19984e-06	-0.809749	-1.19288
123241587	chr12:123241587:A:G	0.000399356	14.341	-1.03543	2.51897e-06	-1.56004	-0.307121
123242287	chr12:123242287:C:T	0.000389843	14.3107	-1.02918	2.54025e-06	-1.56519	-0.293557
123243386	chr12:123243386:C:T	1.99573e-10	-2.77645e-10	-1.20359	4.87179e-06	-2.77645e-10	-1.20755
123244043	chr12:123244043:C:T	2.00641e-10	-2.77645e-10	-1.19825	4.82187e-06	-2.77645e-10	-1.21785
123244155	chr12:123244155:G:A	0.00737042	17.4698	-1.24882	1.08683e-06	-1.4589	-1.24885
123244192	chr12:123244192:G:A	0.00467892	17.0071	-1.24055	1.06839e-06	-1.51308	-1.21178
123244467	chr12:123244467:A:G	2.42978e-10	-2.77645e-10	-1.0068	6.32767e-06	-2.77645e-10	-0.946081
123244721	chr12:123244721:C:T	6.17762e-05	12.3559	-0.916622	1.12426e-06	-1.9957	-0.67819
123244840	chr12:123244840:T:G	3.15034e-10	-2.77645e-10	-0.74709	1.67563e-05	-2.77645e-10	0.0277605
123245074	chr12:123245074:G:A	0.0037385	16.7796	-1.23744	1.0006e-06	-1.58067	-1.20974
123245752	chr12:123245752:T:C	2.48452e-10	-2.77645e-10	-0.984524	1.16515e-05	-2.77645e-10	-0.335582
123246217	chr12:123246217:C:T	1.35997e-10	-1.79282	0.205685	2.50339e-06	-1.85824	-0.0151255
123246331	chr12:123246331:A:G	5.19308e-10	-2.77645e-10	-0.247276	1.34901e-05	-2.77645e-10	-0.189059
123246344	chr12:123246344:T:G	5.02397e-05	12.1422	-0.909696	1.1273e-06	-2.00189	-0.6693
123246507	chr12:123246507:CA:C	0.000148547	13.4261	-1.10951	1.81399e-06	-1.71055	-0.484941
123247079	chr12:123247079:G:A	2.34511e-10	-2.77645e-10	-1.04227	4.8939e-06	-2.77645e-10	-1.20302
123247247	chr12:123247247:A:G	2.22095e-10	-2.77645e-10	-1.09667	1.10839e-05	-2.77645e-10	-0.385517
123248222	chr12:123248222:ATACT:A	0.00732733	17.4639	-1.24881	1.08487e-06	-1.46069	-1.24887
123248539	chr12:123248539:A:T	2.58426e-07	6.76063	-0.798039	2.68001e-06	-0.684099	-1.12109
123248576	chr12:123248576:T:C	2.69253e-11	-2.00961	-1.19709	2.04457e-06	-1.05788	-1.01794
123248777	chr12:123248777:C:A	2.47812e-07	6.84322	-0.922563	2.41455e-06	-0.715436	-1.19406
123249074	chr12:123249074:A:G	8.6746e-05	12.1978	-0.419081	1.95249e-06	-2.00058	-0.121326
123249168	chr12:123249168:C:T	2.04626e-10	-2.77645e-10	-1.17859	4.70018e-06	-2.77645e-10	-1.24341
123249252	chr12:123249252:A:G	0.000229339	13.79	-1.03908	2.27554e-06	-1.65422	-0.314576
123249271	chr12:123249271:C:A	2.87482e-10	-1.24668	0.408066	2.92751e-06	-1.67316	-0.0437032
123249374	chr12:123249374:C:T	2.20595e-10	-2.77645e-10	-1.10344	5.48947e-06	-2.77645e-10	-1.08818
123249508	chr12:123249508:G:A	1.18557e-10	-0.784128	-0.940249	0.00095683	3.52677	0.54584
123249535	chr12:123249535:G:A	8.26246e-11	-0.940077	-1.14539	3.18994e-05	1.41515	-0.74357
123249603	chr12:123249603:G:A	2.08734e-10	-2.77645e-10	-1.15871	4.88427e-06	-2.77645e-10	-1.20499
123249749	chr12:123249749:C:T	2.689e-11	-2.00858	-1.19943	2.00874e-06	-1.08058	-1.01292
123249909	chr12:123249909:TTGGA:T	1.78294e-10	-1.31634	-2.79482e-10	2.35472e-06	-1.93459	-2.79482e-10
123250011	chr12:123250011:A:G	2.72066e-11	-2.00958	-1.18673	2.34156e-06	-0.900951	-1.03925
123250747	chr12:123250747:G:A	9.83058e-11	-1.91169	-2.79482e-10	3.20708e-06	-1.62565	-2.79482e-10
123250934	chr12:123250934:T:G	2.9739e-10	-2.77645e-10	-0.804729	1.44625e-05	-2.77645e-10	-0.119452
123251024	chr12:123251024:G:A	2.85088e-10	-2.77645e-10	-0.846975	7.52248e-06	-2.77645e-10	-0.773118
123251054	chr12:123251054:G:T	1.9191e-10	-2.77645e-10	-1.24275	4.69771e-06	-2.77645e-10	-1.24394
123251390	chr12:123251390:G:A	2.14573e-05	10.875	-0.493248	1.34301e-06	-2.00432	-0.49178
123251537	chr12:123251537:G:T	2.55225e-08	4.82248	-1.17494	5.57324e-06	-0.591863	-0.481175
123251622	chr12:123251622:T:G	2.93279e-11	-1.87473	-1.2465	7.23632e-07	-1.87871	-1.23577
123252346	chr12:123252346:G:A	2.83276e-10	-2.77645e-10	-0.853352	7.49081e-06	-2.77645e-10	-0.777337
123252388	chr12:123252388:C:T	3.42077e-10	-2.77645e-10	-0.664738	7.97093e-06	-2.77645e-10	-0.715213
123252396	chr12:123252396:C:A	2.71841e-11	-2.0069	-1.19024	2.49772e-06	-0.843357	-1.03228
123252668	chr12:123252668:T:C	2.70035e-10	-2.77645e-10	-0.90122	1.24083e-05	-2.77645e-10	-0.272649
123252723	chr12:123252723:G:A	2.73518e-11	-2.0049	-1.18609	2.56584e-06	-0.8089	-1.03983
123253279	chr12:123253279:C:A	9.20697e-11	-1.97723	-2.79482e-10	6.21127e-06	-0.964649	-2.79482e-10
123253718	chr12:123253718:G:A	5.33419e-10	-0.220465	-2.79482e-10	4.44978e-06	-1.29816	-2.79482e-10
123254131	chr12:123254131:A:G	8.80647e-05	12.6968	-0.90294	1.15149e-06	-1.98578	-0.664179
123254310	chr12:123254310:A:C	2.27286e-10	-2.77645e-10	-1.07356	6.66007e-06	-2.77645e-10	-0.894884
123254329	chr12:123254329:C:T	2.73047e-07	6.92953	-0.911907	2.6917e-06	-0.610629	-1.19021
123254540	chr12:123254540:A:AG	8.90218e-11	-2.01089	-2.79482e-10	2.45152e-06	-1.89431	-2.79482e-10
123254564	chr12:123254564:G:A	0.00403314	16.8637	-1.24569	9.9753e-07	-1.55046	-1.24303
123255316	chr12:123255316:C:T	6.71699e-10	-2.77645e-10	0.0100381	1.49308e-05	-2.77645e-10	-0.0875869
123255582	chr12:123255582:G:A	1.0504e-10	-1.84543	-2.79482e-10	3.5864e-06	-1.51386	-2.79482e-10
123255781	chr12:123255781:C:T	2.73541e-11	-2.00379	-1.18712	2.60599e-06	-0.795319	-1.03788
123255878	chr12:123255878:T:C	7.03936e-10	-2.77645e-10	0.0569149	1.81813e-05	-2.77645e-10	0.109379
123256296	chr12:123256296:C:G	2.73085e-11	-1.99965	-1.19292	2.77575e-06	-0.744023	-1.02607
123256653	chr12:123256653:A:G	0.000511976	14.5083	-0.954332	3.03076e-06	-1.54902	-0.133183
123257159	chr12:123257159:C:A	2.73364e-11	-1.99622	-1.19533	2.88428e-06	-0.710365	-1.02137
123257229	chr12:123257229:T:C	0.000358411	14.1796	-0.982192	2.73746e-06	-1.59553	-0.188456
123257341	chr12:123257341:C:T	3.27272e-10	-2.77645e-10	-0.708981	1.01196e-05	-2.77645e-10	-0.476543
123257385	chr12:123257385:G:A	1.35051e-10	-0.603145	-0.990976	0.00170774	4.57996	0.0719575
123257485	chr12:123257485:A:C	2.7186e-11	-2.0051	-1.19197	2.59746e-06	-0.808481	-1.028
123257514	chr12:123257514:G:A	3.74986e-05	11.6983	-0.758285	1.36298e-06	-2.0102	-0.471135
123257723	chr12:123257723:TAAAG:T	2.73116e-11	-2.00035	-1.19211	2.75081e-06	-0.751357	-1.02776
123257840	chr12:123257840:A:C	3.38242e-10	-2.77645e-10	-0.676012	1.82048e-05	-2.77645e-10	0.110672
123258016	chr12:123258016:T:C	0.000280986	13.9346	-0.980562	2.64063e-06	-1.63361	-0.186386
123258145	chr12:123258145:TG:T	0.000361949	14.1709	-0.963651	2.83131e-06	-1.59827	-0.152007
123258598	chr12:123258598:T:C	2.69914e-11	-2.00357	-1.20069	2.69831e-06	-0.788549	-1.00984
123258889	chr12:123258889:T:A	2.711e-11	-1.99877	-1.2011	2.85248e-06	-0.733839	-1.00899
123259098	chr12:123259098:C:A	2.73435e-11	-1.99807	-1.19322	2.82643e-06	-0.72644	-1.02556
123259127	chr12:123259127:T:C	0.00032882	14.0944	-0.983176	2.6912e-06	-1.61068	-0.19035
123259336	chr12:123259336:G:C	4.24284e-05	11.8999	-0.836388	1.23639e-06	-2.00787	-0.57095
123259380	chr12:123259380:G:A	1.73977e-07	6.47805	-0.91114	3.25772e-06	-0.421821	-1.18817
123259601	chr12:123259601:C:T	1.91521e-10	-2.77645e-10	-1.24478	4.70756e-06	-2.77645e-10	-1.24184
123259816	chr12:123259816:TGC:T	2.36691e-10	-2.77645e-10	-1.03302	6.28185e-06	-2.77645e-10	-0.95335
123259819	chr12:123259819:TG:T	2.24592e-10	-2.77645e-10	-1.08548	5.90159e-06	-2.77645e-10	-1.01579
123260199	chr12:123260199:T:C	3.12483e-11	-1.84306	-1.21475	8.80054e-07	-1.96103	-0.957756
123260211	chr12:123260211:T:TA	9.97143e-11	-0.965867	-0.931596	0.000113162	2.08012	-0.142307
123260377	chr12:123260377:A:G	3.44431e-10	-2.77645e-10	-0.657879	6.99832e-06	-2.77645e-10	-0.845343
123260408	chr12:123260408:G:A	3.45573e-05	11.8041	-0.945735	1.06687e-06	-2.00918	-0.717106
123260627	chr12:123260627:T:C	3.38809e-10	-2.77645e-10	-0.674335	1.8251e-05	-2.77645e-10	0.113207
123260812	chr12:123260812:A:G	0.000492544	14.4777	-0.96238	2.99216e-06	-1.54855	-0.146463
123261397	chr12:123261397:G:A	1.90956e-10	-2.77645e-10	-1.24773	4.71817e-06	-2.77645e-10	-1.23959
123261963	chr12:123261963:C:T	0.000398212	14.089	-0.78627	4.25222e-06	-1.61305	0.269475
123262248	chr12:123262248:G:A	8.95087e-11	-2.00544	-2.79482e-10	5.04952e-06	-1.17172	-2.79482e-10
123262414	chr12:123262414:A:T	5.55244e-05	11.9389	-0.606333	1.79526e-06	-2.00741	-0.198457
123262711	chr12:123262711:G:A	1.22246e-10	-1.69373	-2.79482e-10	1.07696e-05	-0.414283	-2.79482e-10
123263167	chr12:123263167:C:T	8.9016e-11	-2.01096	-2.79482e-10	4.56239e-06	-1.27317	-2.79482e-10
123263713	chr12:123263713:G:A	1.9161e-10	-2.77645e-10	-1.24431	4.71453e-06	-2.77645e-10	-1.24036
123264119	chr12:123264119:AAAAG:A	0.00920041	17.5712	-1.12846	1.26158e-06	-1.45234	-1.10631
123265188	chr12:123265188:G:A	2.564e-11	-2.00899	-1.24663	1.58843e-06	-1.21034	-1.11793
123265287	chr12:123265287:G:A	2.73753e-10	-2.77645e-10	-0.887546	5.32259e-06	-2.77645e-10	-1.11905
123265305	chr12:123265305:C:T	1.13451e-09	-2.77645e-10	0.534181	0.000127975	-2.77645e-10	2.06082
123265526	chr12:123265526:T:C	2.2039e-07	6.71785	-0.914465	2.989e-06	-0.504422	-1.19165
123265681	chr12:123265681:T:C	0.0084086	17.6017	-1.24897	1.0969e-06	-1.45077	-1.24776
123266201	chr12:123266201:G:C	2.64655e-07	6.93269	-0.946284	2.70414e-06	-0.59218	-1.20405
123266348	chr12:123266348:A:G	0.000573947	14.3621	-0.693803	5.25903e-06	-1.57012	0.439059
123266447	chr12:123266447:G:A	1.14069e-10	-0.710269	-1.0527	0.0020027	4.43659	0.374645
123267179	chr12:123267179:A:C	7.6842e-11	-1.03203	-1.12599	0.0113665	5.60685	0.940558
123267345	chr12:123267345:C:T	2.00585e-10	-2.77645e-10	-1.19853	4.90125e-06	-2.77645e-10	-1.20152
123267872	chr12:123267872:C:T	2.60434e-11	-1.9939	-1.24611	3.67659e-06	-0.682665	-0.806364
123268090	chr12:123268090:G:A	7.1622e-11	-2.00278	-0.225589	2.92838e-06	-0.812819	-0.903744
123268358	chr12:123268358:G:A	1.26806e-10	-0.633521	-1.0236	0.00259136	4.61057	0.458361
123268747	chr12:123268747:C:T	8.96007e-11	-2.00441	-2.79482e-10	5.11615e-06	-1.15861	-2.79482e-10
123268825	chr12:123268825:T:C	7.5103e-11	-1.05217	-1.12874	0.0106209	5.54896	0.930602
123269655	chr12:123269655:C:T	1.2891e-09	0.661926	-2.79482e-10	9.28368e-06	-0.562755	-2.79482e-10
123270486	chr12:123270486:C:A	3.35382e-10	-0.684502	-2.79482e-10	2.88186e-06	-1.73258	-2.79482e-10
123270508	chr12:123270508:T:C	1.14894e-10	-0.649261	-1.1065	0.0259364	6.35566	1.01673
123270632	chr12:123270632:A:G	7.14275e-11	-1.14123	-1.08985	0.00964039	5.28666	1.09604
123270917	chr12:123270917:G:A	3.08173e-10	-1.15895	0.389837	3.04657e-06	-1.6162	-0.0607989
123271423	chr12:123271423:G:A	2.57324e-11	-2.00382	-1.2482	3.75738e-06	-0.786706	-0.680586
123271731	chr12:123271731:C:G	8.94248e-11	-2.00637	-2.79482e-10	5.00283e-06	-1.18101	-2.79482e-10
123271946	chr12:123271946:G:C	2.57045e-11	-2.0045	-1.2486	3.67809e-06	-0.796101	-0.692519
123272597	chr12:123272597:T:G	2.58721e-11	-1.99997	-1.24663	4.05076e-06	-0.744384	-0.647723
123272957	chr12:123272957:G:T	1.11752e-10	-1.78349	-2.79482e-10	7.7307e-06	-0.745814	-2.79482e-10
123273358	chr12:123273358:C:A	8.03583e-11	-0.96907	-1.14421	0.0124959	5.76822	0.873924
123273428	chr12:123273428:G:C	9.3098e-11	-1.70508	-0.261042	9.50402e-07	-1.96224	-0.879641
123273553	chr12:123273553:C:T	4.58721e-10	-2.77645e-10	-0.371331	1.05163e-05	-2.77645e-10	-0.438091
123273765	chr12:123273765:C:G	1.13235e-10	-0.756717	-1.01359	0.0020305	4.3389	0.486123
123274130	chr12:123274130:A:G	1.91971e-10	-2.77645e-10	-1.24243	4.70016e-06	-2.77645e-10	-1.24342
123275623	chr12:123275623:C:T	2.60346e-11	-2.0084	-1.23195	2.78015e-06	-0.860621	-0.907886
123275668	chr12:123275668:A:G	4.41591e-11	-1.74365	-0.968321	1.64686e-06	-1.90461	-0.38754
123275918	chr12:123275918:AAAG:A	1.40065e-10	-0.5184	-1.03926	0.00286912	4.86783	0.30292
123276056	chr12:123276056:C:T	2.34246e-10	-2.77645e-10	-1.0434	6.11499e-06	-2.77645e-10	-0.98027
123276182	chr12:123276182:G:T	1.70732e-10	-0.66641	-0.69327	0.00496126	4.49971	1.21869
123276565	chr12:123276565:C:T	3.98491e-10	-0.512087	-2.79482e-10	3.4611e-06	-1.54943	-2.79482e-10
123277385	chr12:123277385:G:T	1.98891e-10	-2.77645e-10	-1.20702	5.18484e-06	-2.77645e-10	-1.14527
123277457	chr12:123277457:G:A	1.72632e-07	6.43964	-0.880498	3.61352e-06	-0.326694	-1.17964
123277460	chr12:123277460:C:T	2.57463e-11	-2.00324	-1.24824	3.9423e-06	-0.767074	-0.652175
123278378	chr12:123278378:T:C	2.38723e-10	-2.77645e-10	-1.02447	6.01312e-06	-2.77645e-10	-0.99707
123278792	chr12:123278792:G:A	1.23776e-10	-0.834382	-0.846916	0.00437349	4.36618	1.22612
123278838	chr12:123278838:A:G	1.43119e-10	-0.739329	-0.79677	0.00423502	4.5358	1.02433
123278952	chr12:123278952:C:T	1.37762e-10	-0.738885	-0.835361	0.00369705	4.49365	0.930625
123278986	chr12:123278986:G:A	7.25052e-11	-1.10295	-1.11316	0.0116439	5.53011	1.04141
123279249	chr12:123279249:C:T	1.97028e-10	-2.77645e-10	-1.21643	4.8177e-06	-2.77645e-10	-1.21872
123279536	chr12:123279536:C:T	1.25694e-10	-0.798758	-0.867162	0.0029653	4.35108	0.852642
123279724	chr12:123279724:A:G	9.05974e-11	-1.02937	-0.963979	0.0222867	5.68903	1.5317
123279918	chr12:123279918:G:A	2.5522e-10	-2.77645e-10	-0.957647	1.54613e-05	-2.77645e-10	-0.0526714
123280055	chr12:123280055:G:A	4.31119e-10	-2.77645e-10	-0.433388	9.08719e-06	-2.77645e-10	-0.584148
123280168	chr12:123280168:C:G	9.66893e-11	-0.849628	-1.07864	0.00177807	4.24649	0.445777
123280819	chr12:123280819:C:T	1.92201e-10	-2.77645e-10	-1.24123	4.69994e-06	-2.77645e-10	-1.24346
123280823	chr12:123280823:T:C	1.909e-10	-2.77645e-10	-1.24802	4.67381e-06	-2.77645e-10	-1.24904
123280825	chr12:123280825:C:A	8.14123e-11	-1.09629	-1.00395	0.00120793	3.68025	0.625405
123280906	chr12:123280906:G:A	1.1563e-10	-1.74937	-2.79482e-10	9.47438e-06	-0.542422	-2.79482e-10
123281603	chr12:123281603:C:A	2.91073e-10	-2.77645e-10	-0.826199	7.25263e-06	-2.77645e-10	-0.80965
123281890	chr12:123281890:A:G	7.83862e-11	-1.01273	-1.1254	0.0148421	5.82289	0.991318
123282177	chr12:123282177:TAAG:T	1.12222e-10	-1.77929	-2.79482e-10	8.81957e-06	-0.614041	-2.79482e-10
123282239	chr12:123282239:A:G	1.06032e-10	-0.72713	-1.1089	0.0021901	4.55305	0.347642
123282374	chr12:123282374:C:G	1.03407e-10	-0.78995	-1.07115	0.00215876	4.41556	0.470718
123283382	chr12:123283382:G:A	0.0140582	16.8667	-2.79482e-10	3.18097e-06	-1.63383	-2.79482e-10
123283424	chr12:123283424:C:A	1.90122e-07	6.63031	-0.974662	3.36977e-06	-0.359597	-1.21657
123283699	chr12:123283699:C:T	1.25673e-10	-1.9724	0.306317	3.85778e-06	-0.922568	-0.518354
123283717	chr12:123283717:G:C	8.43485e-11	-0.96652	-1.09829	0.00129797	3.99226	0.385285
123283937	chr12:123283937:GCTGGTCTCAAACTC:G	3.01531e-11	-1.9756	-1.11789	8.13234e-06	-0.531276	-0.163889
123284297	chr12:123284297:G:A	9.76026e-11	-1.91887	-2.79482e-10	2.39417e-06	-1.91798	-2.79482e-10
123284417	chr12:123284417:G:A	1.70531e-10	-1.36086	-2.79482e-10	6.06361e-05	1.31388	-2.79482e-10
123285593	chr12:123285593:T:C	2.00886e-08	3.40814	-2.79482e-10	2.68548e-06	-1.80315	-2.79482e-10
123286340	chr12:123286340:G:A	3.15944e-11	-1.95126	-1.09553	1.00634e-05	-0.384296	-0.097811
123286468	chr12:123286468:G:A	0.0116927	17.9312	-1.24876	1.11445e-06	-1.43378	-1.24887
123286485	chr12:123286485:A:G	0.0243808	17.6761	-0.258799	3.29583e-06	-1.41861	-0.179749
123286523	chr12:123286523:C:T	1.06396e-10	-0.609341	-1.22326	0.00221484	4.98029	-0.0683647
123286672	chr12:123286672:C:T	1.94377e-10	-2.77645e-10	-1.22997	4.75544e-06	-2.77645e-10	-1.23172
123286834	chr12:123286834:A:T	1.63615e-10	-1.40226	-2.79482e-10	3.16093e-05	0.662438	-2.79482e-10
123287315	chr12:123287315:G:GCT	8.51556e-11	-0.998809	-1.05648	0.0217704	5.87748	1.31981
123288349	chr12:123288349:G:A	1.75329e-10	-0.833423	-0.499687	2.03085e-06	-1.37433	-0.708226
123288515	chr12:123288515:A:G	4.88433e-10	-2.77645e-10	-0.308571	1.00846e-05	-2.77645e-10	-0.480009
123289147	chr12:123289147:AAAAAC:A	3.36599e-10	-0.680881	-2.79482e-10	0.000117075	1.9718	-2.79482e-10
123289435	chr12:123289435:G:A	1.92234e-10	-2.77645e-10	-1.24106	4.7272e-06	-2.77645e-10	-1.23768
123289581	chr12:123289581:C:T	1.92173e-10	-2.77645e-10	-1.24138	4.6961e-06	-2.77645e-10	-1.24428
123290113	chr12:123290113:C:T	2.94779e-10	-2.77645e-10	-0.813546	1.47057e-05	-2.77645e-10	-0.102781
123290323	chr12:123290323:C:G	4.57457e-10	-2.77645e-10	-0.374089	1.0442e-05	-2.77645e-10	-0.445175
123290717	chr12:123290717:T:C	3.05528e-11	-1.97254	-1.10777	8.57103e-06	-0.508048	-0.134577
123290798	chr12:123290798:C:T	2.14628e-10	-1.13086	-2.79482e-10	3.40389e-06	-1.56609	-2.79482e-10
123291255	chr12:123291255:T:C	3.01374e-11	-2.00352	-1.09048	6.58951e-07	-1.96062	-1.2475
123292314	chr12:123292314:G:A	1.93918e-10	-2.77645e-10	-1.23234	4.74227e-06	-2.77645e-10	-1.2345
123292771	chr12:123292771:G:A	2.60746e-10	-2.77645e-10	-0.936227	1.6096e-05	-2.77645e-10	-0.012442
123293164	chr12:123293164:T:C	1.91163e-10	-2.77645e-10	-1.24664	4.68203e-06	-2.77645e-10	-1.24728
123293268	chr12:123293268:G:T	8.85279e-11	-0.976242	-1.04021	0.0246815	5.93868	1.38412
123293284	chr12:123293284:G:A	8.93861e-11	-1.15115	-0.855661	9.73195e-05	1.76955	0.0174377
123293908	chr12:123293908:TCCA:T	7.60746e-11	-1.05129	-1.11677	0.0142801	5.72484	1.05076
123294207	chr12:123294207:A:ACGGTAAG	9.82815e-11	-0.744728	-1.16721	0.00181887	4.52337	0.191583
123294257	chr12:123294257:GA:G	2.75052e-07	6.90706	-0.882119	3.13711e-06	-0.467696	-1.18002
123294671	chr12:123294671:AAAAG:A	8.92259e-11	-2.0086	-2.79482e-10	7.80087e-06	-0.736778	-2.79482e-10
123294942	chr12:123294942:G:A	7.15796e-11	-1.12909	-1.09987	0.0122873	5.50567	1.11964
123295061	chr12:123295061:T:A	2.56831e-10	-2.77645e-10	-0.951353	1.56159e-05	-2.77645e-10	-0.0427237
123296153	chr12:123296153:CAAG:C	8.92297e-11	-2.00856	-2.79482e-10	2.75621e-06	-1.77716	-2.79482e-10
123296659	chr12:123296659:G:C	8.09937e-11	-1.0647	-1.0407	0.0189919	5.67859	1.38216
123296736	chr12:123296736:T:G	9.42084e-11	-0.789169	-1.16509	0.00166075	4.42356	0.200449
123296760	chr12:123296760:G:A	1.90751e-10	-2.77645e-10	-1.2488	4.68828e-06	-2.77645e-10	-1.24595
123296839	chr12:123296839:G:A	3.05371e-11	-1.95069	-1.13014	9.15674e-06	-0.381677	-0.194846
123297492	chr12:123297492:G:A	4.01966e-10	0.394859	-0.898263	1.30884e-06	-1.40171	-1.12016
123297779	chr12:123297779:T:A	1.10964e-10	-1.63344	-0.157128	1.363e-06	-1.91391	-0.567415
123297898	chr12:123297898:A:G	3.02905e-11	-1.97339	-1.11555	8.34135e-06	-0.514522	-0.155267
123298319	chr12:123298319:C:T	2.63809e-07	6.87752	-0.894308	3.15267e-06	-0.457544	-1.18522
123299080	chr12:123299080:A:G	3.03814e-11	-1.97545	-1.11049	8.35818e-06	-0.526627	-0.141147
123299144	chr12:123299144:T:A	7.92422e-11	-1.00896	-1.1183	0.0161574	5.85457	1.04455
123299447	chr12:123299447:C:T	0.0161238	18.2398	-1.23597	1.19623e-06	-1.3712	-1.24064
123299533	chr12:123299533:T:C	2.02636e-10	-2.77645e-10	-1.18836	5.14193e-06	-2.77645e-10	-1.15358
123300383	chr12:123300383:C:T	3.14578e-11	-1.96538	-1.08574	9.48652e-06	-0.466626	-0.0745157
123300454	chr12:123300454:A:C	4.3355e-10	-2.77645e-10	-0.427765	9.05372e-06	-2.77645e-10	-0.587837
123300641	chr12:123300641:G:C	2.94164e-11	-2.00846	-1.10976	6.73554e-07	-1.94156	-1.24464
123300843	chr12:123300843:T:C	3.00443e-11	-1.9296	-1.1675	9.40926e-06	-0.254547	-0.294772
123301113	chr12:123301113:T:C	9.70402e-11	-1.92465	-2.79482e-10	3.41709e-06	-1.56222	-2.79482e-10
123301697	chr12:123301697:T:A	2.56966e-10	-2.77645e-10	-0.95083	1.56328e-05	-2.77645e-10	-0.0416447
123302537	chr12:123302537:C:T	7.56687e-10	-2.77645e-10	0.129178	1.98286e-05	-2.77645e-10	0.196113
123302544	chr12:123302544:G:A	3.48978e-10	-2.77645e-10	-0.644762	8.59789e-06	-2.77645e-10	-0.639497
123302958	chr12:123302958:C:G	2.90236e-11	-1.9789	-1.15277	7.21525e-06	-0.548529	-0.266286
123303264	chr12:123303264:C:T	1.23188e-10	-0.52642	-1.15964	0.00309189	5.02247	0.223053
123303515	chr12:123303515:GGCACAT:G	1.37775e-10	-1.57415	-2.79482e-10	2.18594e-06	-2.00897	-2.79482e-10
123303699	chr12:123303699:C:T	7.63038e-11	-1.02538	-1.13967	0.0141456	5.81248	0.953666
123304087	chr12:123304087:C:T	1.01616e-10	-1.87857	-2.79482e-10	3.76965e-06	-1.46403	-2.79482e-10
123304211	chr12:123304211:G:A	8.41245e-11	-1.05396	-1.01351	0.0217686	5.72035	1.47686
123304360	chr12:123304360:A:G	2.92211e-11	-1.97342	-1.15146	7.51159e-06	-0.512301	-0.262266
123304488	chr12:123304488:G:A	3.77154e-10	-2.77645e-10	-0.567119	8.64953e-06	-2.77645e-10	-0.633508
123304827	chr12:123304827:G:A	3.09738e-11	-1.90954	-1.15709	9.85721e-06	-0.22224	-0.28057
123305396	chr12:123305396:A:C	2.8858e-11	-2.00527	-1.13211	6.68864e-07	-1.9537	-1.23949
123305460	chr12:123305460:T:C	1.01691e-10	-0.862385	-1.01545	0.0320344	6.26144	1.32212
123305504	chr12:123305504:T:C	1.12036e-10	-0.700283	-1.08067	0.0431287	6.64544	1.23549
123305967	chr12:123305967:C:T	1.30098e-10	-1.63148	-2.79482e-10	2.38114e-06	-1.92343	-2.79482e-10
123306680	chr12:123306680:C:T	2.89044e-07	6.96297	-0.888411	3.05706e-06	-0.490951	-1.18261
123306786	chr12:123306786:AAATATTACCACTGGGGTAACT:A	2.94064e-11	-1.95605	-1.16251	8.02369e-06	-0.410352	-0.298263
123306907	chr12:123306907:G:A	8.95589e-11	-2.00488	-2.79482e-10	5.21503e-06	-1.13947	-2.79482e-10
123307311	chr12:123307311:A:G	2.91859e-11	-1.97408	-1.15201	7.47328e-06	-0.51569	-0.263989
123307409	chr12:123307409:C:T	2.92785e-11	-1.99069	-1.13223	6.50441e-07	-1.98157	-1.23955
123307489	chr12:123307489:A:T	5.3269e-10	-2.77645e-10	-0.221832	4.46067e-05	-2.77645e-10	1.00687
123307490	chr12:123307490:T:G	5.33209e-10	-2.77645e-10	-0.220859	4.46716e-05	-2.77645e-10	1.00832
123307918	chr12:123307918:G:A	2.93173e-11	-1.96827	-1.15332	7.768e-06	-0.477326	-0.263676
123308138	chr12:123308138:T:C	2.2939e-10	-1.06435	-2.79482e-10	2.98466e-06	-1.69753	-2.79482e-10
123308301	chr12:123308301:C:A	9.0468e-11	-0.749171	-1.2456	0.000786533	4.48956	-0.612938
123309067	chr12:123309067:G:A	2.0887e-10	-2.77645e-10	-1.15806	1.22237e-05	-2.77645e-10	-0.28764
123309084	chr12:123309084:AAAG:A	1.85309e-07	6.51962	-0.889608	3.70797e-06	-0.297603	-1.18292
123309113	chr12:123309113:A:G	2.96425e-11	-1.95576	-1.1548	8.24231e-06	-0.408841	-0.272892
123309316	chr12:123309316:T:C	2.77695e-10	-2.77645e-10	-0.87325	5.67819e-06	-2.77645e-10	-1.05438
123309475	chr12:123309475:T:C	5.78561e-10	-2.77645e-10	-0.139228	1.46867e-05	-2.77645e-10	-0.104074
123309903	chr12:123309903:A:T	2.29164e-07	6.73696	-0.894539	3.36079e-06	-0.39352	-1.18532
123310010	chr12:123310010:C:G	1.0272e-10	-0.725737	-1.14202	0.00210234	4.56781	0.291981
123310322	chr12:123310322:C:A	2.78015e-11	-1.96956	-1.20512	6.10977e-06	-0.490156	-0.490969
123310324	chr12:123310324:G:C	0.00669331	16.2387	-0.114115	3.25815e-06	-1.63347	0.0236188
123310383	chr12:123310383:G:A	2.98902e-11	-1.94449	-1.15775	8.70309e-06	-0.344154	-0.283181
123310409	chr12:123310409:T:C	1.97706e-10	-2.77645e-10	-1.21299	4.99776e-06	-2.77645e-10	-1.18202
123310461	chr12:123310461:T:C	1.99159e-10	-2.77645e-10	-1.20567	4.86193e-06	-2.77645e-10	-1.20958
123310732	chr12:123310732:A:G	1.95224e-10	-2.77645e-10	-1.22562	4.69296e-06	-2.77645e-10	-1.24495
123311544	chr12:123311544:G:A	2.838e-11	-1.98573	-1.16836	6.5209e-06	-0.597544	-0.318456
123311644	chr12:123311644:T:C	1.90806e-10	-2.77645e-10	-1.24851	4.69267e-06	-2.77645e-10	-1.24501
123311734	chr12:123311734:A:C	3.62108e-10	-2.77645e-10	-0.60783	3.80204e-05	-2.77645e-10	0.847109
123312152	chr12:123312152:AC:A	4.30564e-10	-2.77645e-10	-0.434677	8.99803e-06	-2.77645e-10	-0.594008
123312215	chr12:123312215:C:T	2.91246e-11	-1.96067	-1.16752	7.69174e-06	-0.435156	-0.31571
123312302	chr12:123312302:C:T	8.3691e-11	-0.955137	-1.1175	0.0191445	6.00361	1.06515
123312450	chr12:123312450:A:G	8.08184e-11	-0.979458	-1.12811	0.0167917	5.93554	1.00208
123312668	chr12:123312668:A:G	2.13849e-10	-2.77645e-10	-1.1345	4.87931e-06	-2.77645e-10	-1.20601
123313527	chr12:123313527:A:G	1.00699e-10	-1.13589	-0.751742	0.000120408	1.80015	0.199717
123313877	chr12:123313877:T:C	1.90707e-10	-2.77645e-10	-1.24904	4.67517e-06	-2.77645e-10	-1.24875
123314606	chr12:123314606:C:T	3.62766e-10	-2.77645e-10	-0.606015	7.78186e-06	-2.77645e-10	-0.739218
123314892	chr12:123314892:G:A	2.12354e-10	-1.14152	-2.79482e-10	1.01413e-05	-0.474393	-2.79482e-10
123315089	chr12:123315089:A:T	2.36512e-10	-1.03377	-2.79482e-10	3.03813e-06	-1.67977	-2.79482e-10
123315391	chr12:123315391:C:T	2.95154e-11	-1.95704	-1.15782	8.09497e-06	-0.416211	-0.28356
123315829	chr12:123315829:A:G	1.12755e-10	-0.615297	-1.15926	0.00252043	4.81669	0.224482
123316273	chr12:123316273:A:G	0.00885234	16.4173	-0.0130759	3.72604e-06	-1.60638	0.130712
123316318	chr12:123316318:G:A	2.95729e-11	-1.96974	-1.14317	7.88554e-06	-0.48871	-0.237273
123316701	chr12:123316701:TTC:T	1.93683e-10	-2.77645e-10	-1.23355	6.54936e-06	-2.77645e-10	-0.911646
123316758	chr12:123316758:A:G	1.51154e-10	-1.48147	-2.79482e-10	1.42672e-05	-0.133052	-2.79482e-10
123316810	chr12:123316810:C:T	1.83047e-10	-1.29003	-2.79482e-10	2.20267e-06	-2.00134	-2.79482e-10
123316947	chr12:123316947:C:G	2.93873e-11	-1.96653	-1.15268	7.81041e-06	-0.46945	-0.266106
123317309	chr12:123317309:T:C	2.89565e-11	-2.00258	-1.1314	6.63354e-07	-1.96178	-1.23968
123318143	chr12:123318143:A:G	2.88253e-11	-1.96828	-1.17023	7.29116e-06	-0.47971	-0.324641
123318267	chr12:123318267:T:C	7.6352e-11	-0.982541	-1.18188	0.0125626	5.92446	0.723002
123318540	chr12:123318540:C:T	2.88173e-11	-1.97128	-1.16752	7.22431e-06	-0.497428	-0.316134
123318626	chr12:123318626:G:A	3.94151e-10	-0.523037	-2.79482e-10	4.28327e-06	-1.3363	-2.79482e-10
123318865	chr12:123318865:CAG:C	2.86931e-11	-1.97737	-1.16575	6.60042e-06	-0.539638	-0.364243
123318922	chr12:123318922:C:T	9.53584e-11	-1.9954	0.0532713	2.8746e-06	-1.07109	-0.664014
123319165	chr12:123319165:CCAT:C	4.88399e-10	-2.77645e-10	-0.30864	1.00952e-05	-2.77645e-10	-0.478952
123319333	chr12:123319333:G:A	2.91216e-11	-1.96058	-1.16771	7.69057e-06	-0.434573	-0.316446
123319342	chr12:123319342:C:T	8.95417e-11	-2.00507	-2.79482e-10	2.68259e-06	-1.80423	-2.79482e-10
123319843	chr12:123319843:T:C	2.91603e-11	-1.96268	-1.16428	7.68473e-06	-0.446633	-0.305144
123320174	chr12:123320174:G:C	8.83717e-11	-0.903149	-1.11507	0.0221446	6.1451	1.06923
123320205	chr12:123320205:C:T	2.62239e-10	-0.930518	-2.79482e-10	2.19854e-06	-2.00322	-2.79482e-10
123320714	chr12:123320714:G:A	1.28155e-10	-1.64653	-2.79482e-10	5.06291e-06	-1.16907	-2.79482e-10
123321285	chr12:123321285:G:C	4.05213e-10	-2.77645e-10	-0.49536	8.60773e-06	-2.77645e-10	-0.638353
123321403	chr12:123321403:G:A	1.0562e-10	-1.9888	0.148868	3.13639e-06	-1.01882	-0.629119
123321672	chr12:123321672:C:T	0.010254	17.7702	-1.21904	1.11641e-06	-1.45467	-1.22623
123321736	chr12:123321736:C:T	1.93198e-10	-2.77645e-10	-1.23605	4.94335e-06	-2.77645e-10	-1.19297
123321842	chr12:123321842:T:C	9.14917e-11	-1.98352	-2.79482e-10	2.26234e-06	-1.97461	-2.79482e-10
123321898	chr12:123321898:A:G	1.1274e-10	-1.77469	-2.79482e-10	5.08735e-06	-1.16426	-2.79482e-10
123322361	chr12:123322361:C:T	8.91777e-11	-2.00914	-2.79482e-10	4.78309e-06	-1.22593	-2.79482e-10
123322418	chr12:123322418:C:T	2.8952e-11	-1.96607	-1.16807	7.43995e-06	-0.466193	-0.317957
123322471	chr12:123322471:A:T	2.94738e-11	-1.95093	-1.16534	8.17214e-06	-0.382021	-0.308262
123322490	chr12:123322490:G:A	1.91142e-10	-2.77645e-10	-1.24676	4.69379e-06	-2.77645e-10	-1.24477
123322815	chr12:123322815:G:C	1.09719e-10	-1.98394	0.182086	3.31121e-06	-0.985216	-0.608484
123322998	chr12:123322998:A:G	1.07634e-10	-0.663938	-1.1571	0.0022775	4.70663	0.233186
123324331	chr12:123324331:T:C	2.23038e-10	-1.09243	-2.79482e-10	0.000104552	1.85867	-2.79482e-10
123325251	chr12:123325251:G:A	2.95083e-11	-1.96575	-1.14935	7.92636e-06	-0.464346	-0.256474
123325776	chr12:123325776:AATTTAGG:A	1.92577e-07	6.53772	-0.869242	3.71021e-06	-0.30577	-1.17415
123325828	chr12:123325828:T:G	4.23693e-11	-1.96971	-0.783638	6.83943e-07	-1.99133	-1.17957
123325878	chr12:123325878:C:T	0.00875132	16.2789	0.113836	4.17265e-06	-1.62744	0.264978
123325915	chr12:123325915:T:C	7.61994e-11	-1.12821	-1.03821	6.45309e-05	1.8052	-0.429066
123326326	chr12:123326326:G:A	2.5824e-07	6.8401	-0.878227	3.2405e-06	-0.436947	-1.17834
123326778	chr12:123326778:T:C	3.04275e-11	-1.95394	-1.13048	8.97401e-06	-0.398915	-0.197765
123326814	chr12:123326814:A:C	3.01383e-11	-1.95418	-1.13979	8.71617e-06	-0.399962	-0.225872
123326824	chr12:123326824:G:A	8.73651e-11	-0.94097	-1.08871	0.0223775	6.04236	1.18244
123326951	chr12:123326951:A:C	1.91305e-10	-2.77645e-10	-1.24591	4.68142e-06	-2.77645e-10	-1.24741
123327181	chr12:123327181:T:C	2.59082e-10	-2.77645e-10	-0.942629	1.1571e-05	-2.77645e-10	-0.342516
123327353	chr12:123327353:G:A	3.99775e-11	-1.5648	-1.24666	1.2073e-06	-1.46458	-1.13805
123327582	chr12:123327582:G:A	1.44629e-08	-2.77645e-10	3.07957	0.00036014	-2.77645e-10	3.09548
123327650	chr12:123327650:G:T	1.18759e-10	-1.98678	0.264099	3.43863e-06	-1.00396	-0.551976
123327660	chr12:123327660:C:T	3.05564e-11	-1.94571	-1.13449	9.25411e-06	-0.356171	-0.209774
123328064	chr12:123328064:A:G	2.99629e-11	-1.96532	-1.13449	8.3246e-06	-0.462024	-0.209774
123328082	chr12:123328082:G:C	2.63487e-07	6.85562	-0.873636	3.22163e-06	-0.44483	-1.1763
123328524	chr12:123328524:C:T	2.9854e-11	-1.96232	-1.14113	8.30517e-06	-0.444649	-0.229487
123328946	chr12:123328946:C:A	2.9493e-11	-1.96917	-1.14645	7.849e-06	-0.484644	-0.245983
123329844	chr12:123329844:C:A	1.51634e-10	-1.93674	0.458435	4.86318e-06	-1.81407	0.604752
123330304	chr12:123330304:A:G	2.60936e-10	-2.77645e-10	-0.935499	6.90898e-06	-2.77645e-10	-0.858192
123331121	chr12:123331121:A:C	2.8961e-11	-1.97717	-1.15665	7.21209e-06	-0.535944	-0.279311
123331392	chr12:123331392:T:A	8.97985e-11	-2.0022	-2.79482e-10	5.2447e-06	-1.13379	-2.79482e-10
123331465	chr12:123331465:T:TG	2.44143e-10	-2.77645e-10	-1.00202	4.93878e-06	-2.77645e-10	-1.1939
123331756	chr12:123331756:G:A	2.82109e-10	-2.77645e-10	-0.857478	6.76391e-06	-2.77645e-10	-0.879413
123332015	chr12:123332015:C:A	9.32151e-11	-1.96486	-2.79482e-10	2.8269e-06	-1.75183	-2.79482e-10
123332378	chr12:123332378:G:A	1.92482e-10	-2.77645e-10	-1.23977	4.74276e-06	-2.77645e-10	-1.2344
123332534	chr12:123332534:C:T	2.93883e-11	-1.95819	-1.16098	7.97116e-06	-0.421766	-0.293417
123332592	chr12:123332592:A:C	4.5025e-10	-2.77645e-10	-0.389968	1.02816e-05	-2.77645e-10	-0.460659
123332715	chr12:123332715:T:C	2.93852e-11	-1.95904	-1.16024	7.95547e-06	-0.426434	-0.29072
123332836	chr12:123332836:G:A	3.04689e-11	-1.93664	-1.14643	9.33106e-06	-0.311771	-0.245894
123332900	chr12:123332900:G:A	2.47811e-10	-2.77645e-10	-0.987106	6.07182e-06	-2.77645e-10	-0.987356
123332964	chr12:123332964:A:G	2.98175e-11	-1.96015	-1.14452	8.32246e-06	-0.432088	-0.239968
123332985	chr12:123332985:G:A	8.92237e-11	-2.00863	-2.79482e-10	4.84801e-06	-1.21244	-2.79482e-10
123333022	chr12:123333022:G:T	0.00429228	16.9105	-1.23022	9.75881e-07	-1.58182	-1.2336
123333029	chr12:123333029:C:G	1.79547e-07	6.47131	-0.872889	3.80525e-06	-0.27879	-1.17584
123333099	chr12:123333099:G:A	1.90706e-10	-2.77645e-10	-1.24904	4.67471e-06	-2.77645e-10	-1.24885
123333249	chr12:123333249:T:C	0.00879278	16.3107	0.0867625	4.0814e-06	-1.62037	0.235801
123333291	chr12:123333291:AC:A	2.9918e-11	-1.95797	-1.14334	8.454e-06	-0.420076	-0.236298
123333460	chr12:123333460:C:T	1.03598e-10	-0.670445	-1.18881	0.00190164	4.68757	0.0718881
123333637	chr12:123333637:C:T	2.98056e-11	-1.95265	-1.15243	8.44187e-06	-0.391503	-0.266306
123333643	chr12:123333643:C:T	2.08796e-10	-2.77645e-10	-1.15841	5.35509e-06	-2.77645e-10	-1.11297
123333877	chr12:123333877:T:C	2.98799e-11	-1.96016	-1.14243	8.3805e-06	-0.431625	-0.233481
123335006	chr12:123335006:T:C	9.7193e-11	-1.92307	-2.79482e-10	2.21492e-06	-1.9958	-2.79482e-10
123335850	chr12:123335850:T:C	5.4533e-07	7.1263	-0.416924	3.65798e-06	-0.550583	-0.94352
123336233	chr12:123336233:G:T	9.33326e-11	-0.909757	-1.05385	0.0274615	6.12602	1.3035
123336510	chr12:123336510:A:G	2.58762e-10	-2.77645e-10	-0.943865	6.83505e-06	-2.77645e-10	-0.86895
123336687	chr12:123336687:T:A	2.89176e-11	-1.97482	-1.1605	7.23266e-06	-0.520519	-0.291888
123336730	chr12:123336730:G:A	1.23111e-10	-1.68669	-2.79482e-10	2.3284e-06	-1.94583	-2.79482e-10
123337811	chr12:123337811:G:A	2.82548e-11	-1.9703	-1.18821	6.39012e-06	-0.494487	-0.441773
123337956	chr12:123337956:G:A	2.58219e-10	-2.77645e-10	-0.945964	6.32697e-06	-2.77645e-10	-0.946192
123338092	chr12:123338092:T:C	2.96351e-11	-1.95657	-1.15425	8.22272e-06	-0.412548	-0.271565
123338164	chr12:123338164:G:A	0.00542196	16.6943	-0.780323	1.59862e-06	-1.60437	-0.7175
123338313	chr12:123338313:CA:C	3.03534e-11	-1.95489	-1.13198	8.89866e-06	-0.403386	-0.201727
123338532	chr12:123338532:G:A	2.89366e-11	-1.95969	-1.17497	7.53984e-06	-0.430456	-0.340356
123338999	chr12:123338999:A:G	0.00730704	16.0699	0.142464	4.17615e-06	-1.65502	0.2934
123339138	chr12:123339138:G:A	1.07606e-10	-0.615843	-1.20545	0.00197587	4.80761	-0.00986507
123339969	chr12:123339969:C:T	1.41347e-09	0.754033	-2.79482e-10	0.000270673	2.8099	-2.79482e-10
123340340	chr12:123340340:G:A	8.68577e-11	-0.920372	-1.11513	0.0213069	6.09665	1.07912
123340363	chr12:123340363:C:T	1.93344e-10	-2.77645e-10	-1.2353	4.67612e-06	-2.77645e-10	-1.24855
123340367	chr12:123340367:G:C	2.34525e-10	-2.77645e-10	-1.04221	6.12487e-06	-2.77645e-10	-0.978656
123340439	chr12:123340439:A:G	2.81556e-11	-1.96406	-1.19797	6.50094e-06	-0.457343	-0.461725
123340447	chr12:123340447:G:A	5.92902e-10	-2.77645e-10	-0.114742	5.21265e-05	-2.77645e-10	1.16266
123340792	chr12:123340792:A:G	7.83714e-11	-0.970035	-1.16828	0.0140058	5.9571	0.79911
123341012	chr12:123341012:C:T	0.0121251	16.5154	0.203343	4.77158e-06	-1.59076	0.362422
123341088	chr12:123341088:G:A	1.9073e-10	-2.77645e-10	-1.24891	4.67539e-06	-2.77645e-10	-1.2487
123341671	chr12:123341671:G:A	3.08395e-11	-1.936	-1.13498	9.68894e-06	-0.308938	-0.21109
123341769	chr12:123341769:C:A	4.40892e-11	-1.98389	-0.729666	7.07447e-07	-1.97908	-1.15803
123342027	chr12:123342027:G:A	1.9746e-10	-2.77645e-10	-1.21424	4.949e-06	-2.77645e-10	-1.19183
123342095	chr12:123342095:T:C	2.92112e-07	6.8954	-0.810279	3.24311e-06	-0.467618	-1.14686
123342162	chr12:123342162:A:G	8.94393e-11	-2.00621	-2.79482e-10	5.0196e-06	-1.17766	-2.79482e-10
123342207	chr12:123342207:A:G	2.84521e-11	-1.98242	-1.16913	6.65568e-06	-0.575647	-0.319895
123342227	chr12:123342227:G:A	2.9324e-07	6.95239	-0.863415	3.09571e-06	-0.489352	-1.17165
123342383	chr12:123342383:A:G	2.93216e-11	-1.96216	-1.15929	7.81953e-06	-0.445233	-0.289157
123342436	chr12:123342436:T:G	2.9026e-11	-1.97852	-1.15306	7.15268e-06	-0.552614	-0.270912
123343586	chr12:123343586:T:A	5.57447e-11	-1.27985	-1.19914	0.00500577	5.09931	0.62802
123343612	chr12:123343612:G:C	2.91639e-11	-1.95902	-1.16782	7.75297e-06	-0.427487	-0.31545
123343682	chr12:123343682:T:A	9.46465e-11	-0.731128	-1.2185	0.00142629	4.55098	-0.0791651
123344245	chr12:123344245:G:A	2.79161e-11	-1.98589	-1.18468	6.16029e-06	-0.597101	-0.375789
123344481	chr12:123344481:A:G	0.00985282	16.4656	0.0456041	4.01297e-06	-1.59746	0.195983
123344569	chr12:123344569:G:A	0.0106248	16.4724	0.114315	4.32069e-06	-1.5964	0.268806
123344573	chr12:123344573:A:G	2.91413e-11	-1.96627	-1.16134	7.58897e-06	-0.469666	-0.294651
123345789	chr12:123345789:C:T	1.92423e-10	-2.77645e-10	-1.24007	4.74099e-06	-2.77645e-10	-1.23477
123346392	chr12:123346392:C:T	7.07128e-11	-1.07986	-1.16128	0.010519	5.64333	0.826599
123346595	chr12:123346595:C:T	9.71275e-11	-0.729592	-1.19416	0.0016101	4.55341	0.0396268
123346738	chr12:123346738:T:C	3.76928e-10	-2.77645e-10	-0.567717	7.58038e-06	-2.77645e-10	-0.76545
123347816	chr12:123347816:T:C	4.85917e-11	-1.82936	-0.786964	1.15267e-06	-1.72617	-0.922766
123347896	chr12:123347896:G:A	1.17616e-10	-1.73235	-2.79482e-10	2.20778e-06	-1.99903	-2.79482e-10
123348163	chr12:123348163:TA:T	2.78979e-11	-1.96468	-1.20654	6.2505e-06	-0.461823	-0.496528
123348199	chr12:123348199:G:A	2.93941e-11	-1.95848	-1.1605	7.96602e-06	-0.423941	-0.291888
123348243	chr12:123348243:G:A	2.0168e-10	-2.77645e-10	-1.19309	5.25442e-06	-2.77645e-10	-1.13194
123348365	chr12:123348365:T:C	2.69195e-07	6.77789	-0.774474	3.468e-06	-0.418194	-1.12924
123348390	chr12:123348390:G:A	2.70708e-11	-1.97698	-1.22433	5.36258e-06	-0.536634	-0.574934
123348399	chr12:123348399:G:A	8.90831e-11	-2.0102	-2.79482e-10	2.74803e-06	-1.78013	-2.79482e-10
123349530	chr12:123349530:TCTATACGTTTATAATAACATCAAAGCAGAAAATAATGTTTTGGTTTTCATTATTATTTTCTGC:T	2.86243e-11	-2.00471	-1.14081	6.68877e-07	-1.9564	-1.23677
123349702	chr12:123349702:G:A	1.22733e-10	-1.68976	-2.79482e-10	2.2072e-06	-1.99929	-2.79482e-10
123349997	chr12:123349997:G:C	2.62591e-10	-2.77645e-10	-0.929176	6.39106e-06	-2.77645e-10	-0.936113
123350686	chr12:123350686:G:A	3.09037e-10	0.162289	-0.928599	1.38606e-06	-1.33455	-1.13001
123351349	chr12:123351349:AT:A	1.92315e-10	-2.77645e-10	-1.24064	4.72017e-06	-2.77645e-10	-1.23917
123351540	chr12:123351540:G:C	1.08774e-10	-1.8105	-2.79482e-10	4.75209e-06	-1.23243	-2.79482e-10
123351792	chr12:123351792:G:A	8.91433e-11	-2.00953	-2.79482e-10	2.38721e-06	-1.92089	-2.79482e-10
123351798	chr12:123351798:T:C	1.92444e-10	-2.77645e-10	-1.23996	4.72363e-06	-2.77645e-10	-1.23844
123352456	chr12:123352456:G:A	9.00866e-11	-1.999	-2.79482e-10	3.58505e-06	-1.51424	-2.79482e-10
123352744	chr12:123352744:C:A	5.60022e-10	-0.0363201	-0.135477	0.0057096	4.31322	1.54567
123353560	chr12:123353560:C:A	3.29113e-09	1.59921	-2.79482e-10	2.39413e-06	-1.91799	-2.79482e-10
123353628	chr12:123353628:A:T	1.13432e-09	0.534019	-2.79482e-10	0.000203599	2.52514	-2.79482e-10
123354819	chr12:123354819:G:C	4.78139e-10	-2.77645e-10	-0.329871	9.88751e-06	-2.77645e-10	-0.499741
123354942	chr12:123354942:C:G	5.75332e-10	-2.77645e-10	-0.144825	4.97188e-05	-2.77645e-10	1.11537
123355147	chr12:123355147:G:A	3.10538e-11	-1.9325	-1.13155	9.93596e-06	-0.293645	-0.201208
123355340	chr12:123355340:AAAAT:A	4.477e-07	6.88003	-0.367918	4.14861e-06	-0.453895	-0.914345
123355801	chr12:123355801:C:T	1.921e-10	-2.77645e-10	-1.24175	4.72377e-06	-2.77645e-10	-1.23841
123356041	chr12:123356041:T:C	8.0364e-10	-2.77645e-10	0.189379	2.04473e-05	-2.77645e-10	0.226838
123356043	chr12:123356043:C:T	2.81226e-10	-0.860613	-2.79482e-10	3.56381e-06	-1.52018	-2.79482e-10
123356311	chr12:123356311:A:T	2.89122e-11	-1.96746	-1.16805	7.36844e-06	-0.476222	-0.317586
123356319	chr12:123356319:G:A	2.88781e-11	-1.97008	-1.16661	7.28814e-06	-0.491558	-0.313206
123356589	chr12:123356589:G:A	3.22742e-10	-2.77645e-10	-0.722918	6.90094e-06	-2.77645e-10	-0.859356
123356659	chr12:123356659:T:G	3.69372e-10	-0.587968	-2.79482e-10	0.00013844	2.13943	-2.79482e-10
123356723	chr12:123356723:C:T	2.17165e-10	-2.77645e-10	-1.11911	4.92402e-06	-2.77645e-10	-1.19689
123357073	chr12:123357073:CAGTAG:C	1.91817e-10	-2.77645e-10	-1.24323	4.70666e-06	-2.77645e-10	-1.24204
123357082	chr12:123357082:CTT:C	1.91961e-10	-2.77645e-10	-1.24248	4.71052e-06	-2.77645e-10	-1.24121
123357085	chr12:123357085:A:AGG	1.91807e-10	-2.77645e-10	-1.24328	4.70639e-06	-2.77645e-10	-1.24209
123357170	chr12:123357170:A:G	2.89905e-11	-1.97276	-1.16004	7.29586e-06	-0.508095	-0.295612
123357261	chr12:123357261:G:C	9.82581e-11	-1.91217	-2.79482e-10	2.18219e-06	-2.01068	-2.79482e-10
123357269	chr12:123357269:T:C	8.25379e-11	-1.05114	-1.03538	0.0201441	5.73266	1.387
123357346	chr12:123357346:A:G	4.54672e-10	-2.77645e-10	-0.380196	9.45961e-06	-2.77645e-10	-0.543983
123357509	chr12:123357509:G:A	2.94926e-11	-1.96312	-1.15252	7.92974e-06	-0.449963	-0.27043
123357602	chr12:123357602:ATGGTGGCGGGTGCC:A	3.2096e-11	-1.88201	-1.14903	1.17677e-05	-0.0645554	-0.261099
123358123	chr12:123358123:A:G	9.18553e-11	-0.942208	-1.03735	0.0271041	6.03716	1.37927
123358350	chr12:123358350:G:A	9.49174e-11	-0.781111	-1.16565	0.00166961	4.44071	0.188616
123358470	chr12:123358470:C:T	3.06105e-11	-2.0028	-1.07563	6.57495e-07	-1.96182	-1.24851
123358692	chr12:123358692:A:G	2.87402e-11	-1.98241	-1.15906	6.83147e-06	-0.576128	-0.293346
123358762	chr12:123358762:AAAAAAG:A	6.35605e-10	-2.77645e-10	-0.0451955	1.8229e-05	-2.77645e-10	0.112002
123358832	chr12:123358832:C:T	7.77548e-11	-1.10568	-1.04053	6.73233e-05	1.85075	-0.432255
123358907	chr12:123358907:C:T	2.9397e-11	-2.00372	-1.11516	6.6258e-07	-1.95905	-1.24358
123359343	chr12:123359343:G:A	2.50047e-10	-2.77645e-10	-0.978124	5.5433e-06	-2.77645e-10	-1.07842
123359437	chr12:123359437:T:C	3.01734e-11	-1.94479	-1.14802	8.86832e-06	-0.352311	-0.256217
123359541	chr12:123359541:G:T	6.422e-11	-1.11928	-1.21818	0.00695447	5.55339	0.502733
123359591	chr12:123359591:T:G	1.99407e-08	-2.77645e-10	3.40074	0.00049573	-2.77645e-10	3.41502
123360011	chr12:123360011:C:T	7.29903e-11	-1.05585	-1.1536	0.0118879	5.71895	0.873315
123360153	chr12:123360153:G:A	6.15293e-10	-2.77645e-10	-0.0776742	1.38861e-05	-2.77645e-10	-0.160128
123360489	chr12:123360489:A:G	3.01378e-11	-1.96873	-1.12526	8.27874e-06	-0.487354	-0.189969
123360804	chr12:123360804:C:T	0.00921552	16.4512	-0.00682048	3.82149e-06	-1.59891	0.148539
123360878	chr12:123360878:C:A	1.22231e-10	-1.98179	0.287928	3.60572e-06	-0.972729	-0.535763
123361498	chr12:123361498:A:C	8.94225e-11	-2.0064	-2.79482e-10	3.02814e-06	-1.68307	-2.79482e-10
123362071	chr12:123362071:A:G	3.44813e-10	-0.65677	-2.79482e-10	0.000137977	2.13607	-2.79482e-10
123362265	chr12:123362265:T:C	2.85242e-07	6.87722	-0.8159	3.2555e-06	-0.460841	-1.14983
123363294	chr12:123363294:C:T	8.9243e-11	-2.00841	-2.79482e-10	4.85628e-06	-1.21074	-2.79482e-10
123364349	chr12:123364349:G:A	6.9125e-11	-1.06705	-1.1968	0.000662044	3.65246	0.0518568
123364553	chr12:123364553:A:G	3.04854e-11	-1.92463	-1.1579	9.40002e-06	-0.261551	-0.288751
123364725	chr12:123364725:C:G	2.99744e-11	-1.94622	-1.15321	8.07072e-06	-0.38351	-0.319261
123364976	chr12:123364976:C:T	9.53869e-11	-1.94183	-2.79482e-10	2.27961e-06	-1.96701	-2.79482e-10
123365082	chr12:123365082:T:C	9.43832e-11	-0.793037	-1.15937	0.00180264	4.45793	0.248064
123365227	chr12:123365227:C:A	2.87614e-11	-1.95636	-1.18438	7.36877e-06	-0.412879	-0.380884
123365374	chr12:123365374:T:C	2.98281e-11	-1.95181	-1.15252	8.43324e-06	-0.388402	-0.27043
123365650	chr12:123365650:A:C	2.98251e-11	-1.95488	-1.14954	8.37314e-06	-0.404525	-0.26146
123365994	chr12:123365994:A:G	1.02831e-10	-0.685707	-1.18098	0.00194201	4.65131	0.12916
123366377	chr12:123366377:CAA:C	2.89265e-11	-1.96613	-1.16889	7.37896e-06	-0.467243	-0.325138
123366401	chr12:123366401:C:T	3.19162e-11	-1.99527	-1.04139	6.50541e-07	-1.97207	-1.24889
123366697	chr12:123366697:T:C	2.9037e-11	-1.99217	-1.13903	6.65125e-06	-0.655305	-0.240903
123367097	chr12:123367097:G:A	4.45435e-10	0.0118786	-0.412599	0.00320018	4.40192	0.878026
123367168	chr12:123367168:G:A	2.793e-10	-2.77645e-10	-0.867485	7.44271e-06	-2.77645e-10	-0.783778
123367418	chr12:123367418:C:T	8.91981e-11	-2.00891	-2.79482e-10	2.53442e-06	-1.86105	-2.79482e-10
123367930	chr12:123367930:C:T	1.31804e-10	-1.61845	-2.79482e-10	6.44883e-06	-0.927114	-2.79482e-10
123368581	chr12:123368581:G:A	3.00553e-10	-2.77645e-10	-0.794148	9.87036e-06	-2.77645e-10	-0.501477
123368635	chr12:123368635:C:T	1.18657e-10	-0.750215	-0.973318	0.00324381	4.50974	0.783745
123368636	chr12:123368636:A:G	2.98199e-11	-1.95176	-1.15284	8.40715e-06	-0.390374	-0.271556
123369297	chr12:123369297:T:C	2.01256e-10	-2.77645e-10	-1.19519	4.96032e-06	-2.77645e-10	-1.18954
123369502	chr12:123369502:G:A	2.67408e-10	-2.77645e-10	-0.910998	5.92351e-06	-2.77645e-10	-1.01208
123370219	chr12:123370219:G:C	7.93915e-11	-0.938347	-1.18703	0.00107878	4.08622	0.106359
123370312	chr12:123370312:G:A	1.22024e-08	2.90962	-2.79482e-10	3.86231e-06	-1.43975	-2.79482e-10
123370924	chr12:123370924:A:G	4.73077e-11	-1.97225	-0.670847	7.18451e-07	-1.98935	-1.13232
123371058	chr12:123371058:C:T	7.30321e-10	-2.77645e-10	0.0937125	1.78267e-05	-2.77645e-10	0.0896817
123371252	chr12:123371252:G:A	9.83839e-11	-0.702758	-1.20814	0.00166969	4.62952	-0.00013877
123371896	chr12:123371896:G:A	5.60517e-07	7.19114	-0.454297	3.48915e-06	-0.575355	-0.965999
123371920	chr12:123371920:C:T	1.08029e-10	-1.81737	-2.79482e-10	2.21578e-06	-1.99541	-2.79482e-10
123372303	chr12:123372303:A:G	3.42248e-11	-1.94544	-1.02138	1.23473e-05	-0.355701	0.0781251
123372427	chr12:123372427:G:A	7.44149e-11	-1.03946	-1.15066	0.012734	5.76571	0.89531
123372451	chr12:123372451:G:A	0.0128677	16.6032	0.175034	4.72974e-06	-1.57795	0.340803
123372993	chr12:123372993:A:C	2.9902e-11	-1.95598	-1.14587	8.42317e-06	-0.410421	-0.249606
123373139	chr12:123373139:C:T	9.8042e-11	-0.727212	-1.18716	0.00171501	4.56021	0.0959573
123373671	chr12:123373671:T:C	2.9548e-11	-1.94647	-1.16729	8.18396e-06	-0.365537	-0.323301
123373772	chr12:123373772:C:G	2.78144e-11	-1.97188	-1.20233	6.05766e-06	-0.504979	-0.484711
123374305	chr12:123374305:G:A	9.01307e-11	-1.99851	-2.79482e-10	2.65763e-06	-1.81358	-2.79482e-10
123374713	chr12:123374713:C:T	2.98145e-11	-1.94607	-1.15871	8.53622e-06	-0.360579	-0.286116
123374821	chr12:123374821:T:G	3.91979e-10	-2.77645e-10	-0.528564	8.35932e-06	-2.77645e-10	-0.667637
123375019	chr12:123375019:T:C	3.02908e-11	-1.94386	-1.14507	9.17393e-06	-0.332985	-0.241663
123375338	chr12:123375338:C:T	3.84351e-10	-2.77645e-10	-0.548215	8.83944e-06	-2.77645e-10	-0.61179
123375571	chr12:123375571:G:A	6.42902e-10	-2.77645e-10	-0.0337804	1.62671e-05	-2.77645e-10	-0.00187052
123375854	chr12:123375854:T:G	1.18597e-10	-1.98716	0.26312	3.42466e-06	-1.00736	-0.55265
123375925	chr12:123375925:C:G	9.46245e-11	-0.864266	-1.08559	0.0282074	6.24124	1.21509
123375936	chr12:123375936:G:A	9.43088e-11	-1.9532	-2.79482e-10	2.50059e-06	-1.87449	-2.79482e-10
123376392	chr12:123376392:T:C	4.83012e-07	7.02224	-0.434214	3.76103e-06	-0.511779	-0.954543
123376412	chr12:123376412:C:T	4.06576e-09	1.81058	-2.79482e-10	3.66648e-06	-1.49178	-2.79482e-10
123376743	chr12:123376743:C:T	5.66282e-10	-2.77645e-10	-0.160679	1.15183e-05	-2.77645e-10	-0.347073
123376766	chr12:123376766:C:T	8.99734e-11	-2.00026	-2.79482e-10	5.32298e-06	-1.11898	-2.79482e-10
123376873	chr12:123376873:G:A	3.85247e-07	6.72173	-0.359863	4.36965e-06	-0.407077	-0.909254
123376941	chr12:123376941:G:A	2.78508e-11	-1.93262	-1.24029	5.6792e-06	-0.30731	-0.746892
123377123	chr12:123377123:C:A	6.20828e-10	-2.77645e-10	-0.0687184	5.54545e-05	-2.77645e-10	1.22455
123377266	chr12:123377266:C:T	3.84224e-11	-2.01038	-0.840754	7.30645e-07	-1.90498	-1.19986
123378266	chr12:123378266:T:C	2.60075e-06	7.69126	0.580278	5.79005e-06	-0.321017	-0.713855
123378288	chr12:123378288:G:A	3.50525e-10	-2.77645e-10	-0.640341	8.98024e-06	-2.77645e-10	-0.595987
123378464	chr12:123378464:G:A	4.84519e-10	-2.77645e-10	-0.316616	1.00655e-05	-2.77645e-10	-0.481903
123379029	chr12:123379029:C:T	1.17993e-10	-1.98568	0.256531	3.43866e-06	-0.998841	-0.55709
123379073	chr12:123379073:G:A	0.00825458	17.2747	-0.94042	1.40293e-06	-1.53682	-0.915628
123379407	chr12:123379407:C:T	2.87702e-10	-2.77645e-10	-0.837846	1.85816e-05	-2.77645e-10	0.13116
123379715	chr12:123379715:C:CTCAAACT	9.79041e-11	-0.869835	-1.04595	0.0317542	6.22874	1.34603
123380041	chr12:123380041:C:T	5.5588e-10	-2.77645e-10	-0.17922	1.60576e-05	-2.77645e-10	-0.0148335
123380260	chr12:123380260:A:G	4.6085e-10	-2.77645e-10	-0.3667	1.29774e-05	-2.77645e-10	-0.227806
123380688	chr12:123380688:T:A	4.66719e-10	-2.77645e-10	-0.354045	1.31536e-05	-2.77645e-10	-0.214317
123380814	chr12:123380814:T:C	0.0169597	16.4633	0.591074	7.82976e-06	-1.60314	0.870055
123381233	chr12:123381233:G:A	1.92463e-10	-2.77645e-10	-1.23987	5.97067e-06	-2.77645e-10	-1.00415
123381882	chr12:123381882:G:A	0.0198058	16.7152	0.494283	7.32268e-06	-1.56444	0.764399
123381999	chr12:123381999:C:A	5.73645e-10	-2.77645e-10	-0.147761	1.0899e-05	-2.77645e-10	-0.402339
123382057	chr12:123382057:C:T	4.40554e-10	-2.77645e-10	-0.41174	1.01241e-05	-2.77645e-10	-0.4761
123382162	chr12:123382162:G:A	1.17775e-10	-1.9857	0.254699	3.44528e-06	-0.99567	-0.558339
123382559	chr12:123382559:C:T	9.83047e-11	-0.889461	-1.02224	0.0327331	6.17536	1.42977
123382636	chr12:123382636:T:C	3.42518e-10	-0.663447	-2.79482e-10	2.89241e-06	-1.72892	-2.79482e-10
123382692	chr12:123382692:C:G	6.94067e-11	-2.01035	-0.249435	9.62501e-07	-1.91362	-0.91561
123382721	chr12:123382721:T:C	3.04541e-11	-1.92493	-1.15862	9.39774e-06	-0.25941	-0.291134
123383055	chr12:123383055:T:C	3.14163e-11	-1.94474	-1.10771	1.06424e-05	-0.349969	-0.0761994
123383447	chr12:123383447:G:A	8.60335e-11	-0.987416	-1.05762	0.0210887	5.9053	1.26018
123386291	chr12:123386291:C:T	2.29459e-10	-2.77645e-10	-1.06405	6.35304e-06	-2.77645e-10	-0.94208
123387079	chr12:123387079:A:G	3.53737e-10	-2.77645e-10	-0.631218	9.06865e-06	-2.77645e-10	-0.58619
123387085	chr12:123387085:G:C	1.06562e-10	-0.852704	-0.978337	0.041634	6.27214	1.57352
123387343	chr12:123387343:C:T	4.22627e-10	-2.77645e-10	-0.453283	9.73008e-06	-2.77645e-10	-0.515791
123387490	chr12:123387490:A:G	1.08087e-10	-0.74778	-1.06905	0.00251662	4.50722	0.532437
123387714	chr12:123387714:T:C	1.90858e-10	-2.77645e-10	-1.24824	4.68054e-06	-2.77645e-10	-1.2476
123389860	chr12:123389860:G:C	2.21858e-10	-2.77645e-10	-1.09773	5.92829e-06	-2.77645e-10	-1.01128
123390390	chr12:123390390:C:T	7.76403e-11	-2.01035	-0.137335	1.06724e-06	-1.8763	-0.849636
123390847	chr12:123390847:C:T	9.47993e-11	-0.932012	-1.016	0.0282135	6.05219	1.40435
123390978	chr12:123390978:T:C	3.07721e-11	-1.94348	-1.12968	9.39116e-06	-0.347158	-0.204086
123390991	chr12:123390991:C:T	3.16485e-10	-2.77645e-10	-0.742497	5.80603e-06	-2.77645e-10	-1.03212
123391103	chr12:123391103:C:T	6.80379e-10	-0.173917	0.196795	0.00732532	4.06087	2.04721
123391196	chr12:123391196:T:C	1.91627e-10	-2.77645e-10	-1.24422	4.70294e-06	-2.77645e-10	-1.24283
123392765	chr12:123392765:A:G	3.09633e-11	-1.93728	-1.12968	9.66664e-06	-0.318246	-0.204086
123393136	chr12:123393136:C:T	6.82414e-10	-2.77645e-10	0.0258645	1.97716e-05	-2.77645e-10	0.193231
123393286	chr12:123393286:C:T	2.18772e-10	-1.11174	-2.79482e-10	2.25327e-06	-1.97863	-2.79482e-10
123393506	chr12:123393506:G:A	4.50177e-11	-1.99633	-0.696386	8.68123e-07	-1.79161	-1.14083
123393674	chr12:123393674:G:A	2.52848e-10	-0.966983	-2.79482e-10	3.1579e-06	-1.64111	-2.79482e-10
123393715	chr12:123393715:T:C	3.85303e-07	7.18691	-0.824893	2.87436e-06	-0.581425	-1.15376
123394457	chr12:123394457:C:T	1.9188e-10	-2.77645e-10	-1.2429	4.69752e-06	-2.77645e-10	-1.24398
123394866	chr12:123394866:G:C	1.10324e-10	-1.79635	-2.79482e-10	3.98966e-06	-1.40731	-2.79482e-10
123394898	chr12:123394898:C:T	8.93667e-11	-0.991146	-1.01588	0.023446	5.86689	1.40455
123395254	chr12:123395254:C:T	1.91812e-10	-2.77645e-10	-1.24326	4.71607e-06	-2.77645e-10	-1.24004
123395428	chr12:123395428:T:C	1.15711e-10	-0.684309	-1.06437	0.00293569	4.6476	0.546081
123396034	chr12:123396034:C:T	1.00454e-09	-2.77645e-10	0.412515	2.95584e-05	-2.77645e-10	0.595356
123396092	chr12:123396092:C:T	6.45016e-10	-2.77645e-10	-0.0304967	5.88047e-05	-2.77645e-10	1.28321
123396315	chr12:123396315:T:C	9.87571e-11	-0.917449	-0.989659	0.0318635	6.08665	1.49155
123396629	chr12:123396629:A:G	0.0154574	17.0143	-0.0526945	3.65782e-06	-1.53638	0.0422367
123396789	chr12:123396789:GCTTTT:G	1.15393e-10	-0.687653	-1.06378	0.00292257	4.64126	0.547945
123396840	chr12:123396840:AAC:A	4.65769e-10	-2.77645e-10	-0.356082	3.66298e-05	-2.77645e-10	0.809848
123396845	chr12:123396845:C:A	4.69768e-10	-2.77645e-10	-0.347533	3.70964e-05	-2.77645e-10	0.822506
123397045	chr12:123397045:A:G	7.50751e-10	-2.77645e-10	0.121302	1.47282e-05	-2.77645e-10	-0.101246
123397092	chr12:123397092:C:T	1.91025e-10	-2.77645e-10	-1.24737	4.69106e-06	-2.77645e-10	-1.24535
123397381	chr12:123397381:A:G	1.17953e-10	-1.98602	0.256531	3.43891e-06	-0.998768	-0.55709
123397748	chr12:123397748:C:T	4.52815e-09	1.9183	-2.79482e-10	3.8427e-06	-1.44484	-2.79482e-10
123397775	chr12:123397775:T:A	7.42794e-11	-2.01004	-0.181898	9.98586e-07	-1.91554	-0.876889
123397873	chr12:123397873:A:G	6.93712e-11	-2.01092	-0.249383	9.88447e-07	-1.88652	-0.916115
123398041	chr12:123398041:G:A	2.90214e-10	-2.77645e-10	-0.829154	1.95735e-05	-2.77645e-10	0.183163
123398171	chr12:123398171:A:C	2.00547e-10	-1.19873	-2.79482e-10	2.20794e-06	-1.99895	-2.79482e-10
123398397	chr12:123398397:G:A	6.63698e-11	-2.01096	-0.29357	9.62423e-07	-1.88813	-0.941185
123398859	chr12:123398859:G:A	9.40503e-11	-0.876587	-1.07936	0.0163803	6.05825	0.854567
123398943	chr12:123398943:A:G	3.31899e-10	-2.77645e-10	-0.694941	7.72938e-06	-2.77645e-10	-0.745985
123399485	chr12:123399485:A:T	1.95021e-10	-2.77645e-10	-1.22666	4.84463e-06	-2.77645e-10	-1.21314
123399894	chr12:123399894:G:A	5.09117e-11	-2.00238	-0.567296	2.01728e-06	-1.22271	-0.866549
123399968	chr12:123399968:C:T	3.13036e-10	-2.77645e-10	-0.753454	7.31047e-06	-2.77645e-10	-0.801705
123400225	chr12:123400225:C:T	5.05025e-11	-2.0024	-0.575349	2.00336e-06	-1.22341	-0.872777
123400295	chr12:123400295:A:G	1.9085e-10	-2.77645e-10	-1.24828	4.68361e-06	-2.77645e-10	-1.24694
123400430	chr12:123400430:G:A	5.51675e-11	-2.00253	-0.486866	2.1377e-06	-1.22862	-0.802661
123400465	chr12:123400465:A:G	2.51997e-09	1.33223	-2.79482e-10	6.17815e-06	-0.969995	-2.79482e-10
123400937	chr12:123400937:A:G	9.81235e-11	-0.856351	-1.05719	0.0184649	6.08669	0.945921
123401187	chr12:123401187:T:C	3.20482e-11	-1.90002	-1.13251	1.11206e-05	-0.167153	-0.21506
123401339	chr12:123401339:G:A	8.91949e-11	-2.00895	-2.79482e-10	2.76003e-06	-1.77577	-2.79482e-10
123401370	chr12:123401370:G:A	1.86967e-06	7.25476	0.686741	7.1851e-06	-0.186121	-0.632884
123401381	chr12:123401381:T:C	7.72677e-11	-0.935593	-1.2169	0.000492691	3.77927	-0.370405
123401390	chr12:123401390:C:T	0.0230069	15.7984	1.5609	1.97265e-05	-1.71117	1.90212
123401419	chr12:123401419:A:G	4.16945e-11	-2.00318	-0.766222	7.1435e-07	-1.94619	-1.1812
123401421	chr12:123401421:A:T	3.22595e-11	-1.91934	-1.10662	1.07965e-05	-0.269679	-0.142112
123401427	chr12:123401427:T:C	0.00029068	12.8385	0.149443	1.68536e-06	-2.00401	-0.265017
123401472	chr12:123401472:A:C	7.53791e-11	-0.984636	-1.19261	0.000516159	3.82825	-0.372845
123401837	chr12:123401837:C:T	2.63249e-07	6.85267	-0.871592	3.21328e-06	-0.448858	-1.17486
123401953	chr12:123401953:A:G	9.98607e-11	-1.896	-2.79482e-10	1.29404e-05	-0.230659	-2.79482e-10
123401971	chr12:123401971:C:T	1.99829e-10	-2.77645e-10	-1.20231	4.86552e-06	-2.77645e-10	-1.20884
123402041	chr12:123402041:A:C	6.91706e-10	-2.77645e-10	0.0393887	2.00475e-05	-2.77645e-10	0.207092
123402217	chr12:123402217:G:A	1.93022e-10	-2.77645e-10	-1.23697	4.72185e-06	-2.77645e-10	-1.23881
123402822	chr12:123402822:C:T	0.0152894	16.3765	0.57417	6.994e-06	-1.64588	0.799919
123402855	chr12:123402855:T:C	2.37123e-10	-2.77645e-10	-1.03119	6.57903e-06	-2.77645e-10	-0.907126
123402948	chr12:123402948:G:A	3.58856e-10	-2.77645e-10	-0.616851	9.00376e-06	-2.77645e-10	-0.593372
123402978	chr12:123402978:G:A	4.15382e-11	-1.9941	-0.779063	8.33805e-07	-1.79653	-1.17624
123403087	chr12:123403087:A:G	2.71785e-10	-2.77645e-10	-0.89476	1.24728e-05	-2.77645e-10	-0.267467
123403140	chr12:123403140:C:T	1.31124e-06	7.08649	0.500223	7.20269e-06	-0.0616882	-0.754871
123403154	chr12:123403154:C:T	3.61861e-10	-2.77645e-10	-0.608512	9.09278e-06	-2.77645e-10	-0.583533
123405417	chr12:123405417:C:T	2.47706e-10	-2.77645e-10	-0.98753	6.05546e-06	-2.77645e-10	-0.990054
123405729	chr12:123405729:C:T	0.0196214	16.5078	0.692332	8.05791e-06	-1.62474	0.920382
123406346	chr12:123406346:C:T	1.1777e-06	6.97959	0.499711	7.54648e-06	-0.0131502	-0.756782
123406422	chr12:123406422:C:G	8.90552e-11	-2.01052	-2.79482e-10	2.59555e-06	-1.83721	-2.79482e-10
123406589	chr12:123406589:C:T	4.80918e-10	-2.77645e-10	-0.324076	3.8013e-05	-2.77645e-10	0.846913
123407305	chr12:123407305:C:G	3.14725e-11	-1.88918	-1.16147	1.00602e-05	-0.122715	-0.359715
123407318	chr12:123407318:T:G	0.019003	16.7065	0.461631	6.59053e-06	-1.59935	0.693971
123407941	chr12:123407941:G:C	2.07224e-10	-2.77645e-10	-1.16597	5.04145e-06	-2.77645e-10	-1.17332
123407957	chr12:123407957:C:T	1.88847e-10	-1.2353	-0.0235323	2.27365e-06	-1.67001	-0.299618
123408277	chr12:123408277:C:T	1.0889e-09	-2.77645e-10	0.493153	2.66446e-05	-2.77645e-10	0.491575
123408675	chr12:123408675:A:G	4.62944e-08	4.243	-2.79482e-10	1.68304e-05	0.0321761	-2.79482e-10
123408775	chr12:123408775:C:T	8.92843e-11	-2.00795	-2.79482e-10	4.84984e-06	-1.21207	-2.79482e-10
123408925	chr12:123408925:T:A	3.78981e-10	-2.77645e-10	-0.562286	2.59749e-05	-2.77645e-10	0.466117
123409098	chr12:123409098:C:T	3.45973e-11	-1.72554	-1.23045	6.65618e-07	-1.95439	-1.24366
123409116	chr12:123409116:C:G	1.05191e-10	-1.84399	-2.79482e-10	2.1845e-06	-2.00963	-2.79482e-10
123409363	chr12:123409363:T:C	1.33417e-07	6.51784	-1.21637	1.7392e-06	-0.98918	-1.24841
123409467	chr12:123409467:C:T	1.16634e-10	-1.74073	-2.79482e-10	2.19333e-06	-2.00559	-2.79482e-10
123409549	chr12:123409549:G:GC	1.00046e-10	-1.89414	-2.79482e-10	1.01155e-05	-0.476943	-2.79482e-10
123410506	chr12:123410506:C:T	1.66691e-10	-0.640842	-0.742791	2.63025e-06	-0.807843	-1.01609
123410650	chr12:123410650:C:T	9.06894e-11	-1.99233	-2.79482e-10	5.56326e-06	-1.07483	-2.79482e-10
123410716	chr12:123410716:A:T	3.55705e-10	-0.625669	-2.79482e-10	0.00149116	4.5163	-2.79482e-10
123411342	chr12:123411342:G:T	1.22928e-10	-1.74802	0.0598505	1.52653e-06	-1.97226	-0.395755
123411359	chr12:123411359:G:C	8.86388e-07	8.06924	-0.8741	1.62779e-06	-1.37876	-0.925032
123411369	chr12:123411369:G:GTGGC	3.58829e-11	-1.97088	-0.948635	6.51869e-07	-1.99188	-1.22705
123411371	chr12:123411371:A:C	3.44087e-11	-1.97259	-0.988872	6.45246e-07	-1.9932	-1.23593
123411374	chr12:123411374:C:A	3.38949e-11	-1.97826	-0.998249	6.46599e-07	-1.98899	-1.23805
123412304	chr12:123412304:G:A	9.4425e-11	-1.98353	0.0315624	2.98819e-06	-1.03275	-0.663591
123412339	chr12:123412339:C:T	2.43398e-10	-2.77645e-10	-1.00507	5.89026e-06	-2.77645e-10	-1.01771
123412526	chr12:123412526:A:C	7.33521e-10	-2.77645e-10	0.0980838	1.64455e-05	-2.77645e-10	0.00904087
123412630	chr12:123412630:A:G	0.00566016	17.2051	-1.24819	1.85293e-06	-1.1273	-1.04695
123413128	chr12:123413128:A:G	4.18168e-10	-2.77645e-10	-0.46389	1.05763e-05	-2.77645e-10	-0.432402
123413228	chr12:123413228:G:A	9.40781e-11	-1.95565	-2.79482e-10	3.88405e-06	-1.43413	-2.79482e-10
123413641	chr12:123413641:G:A	1.37055e-10	-0.353158	-1.22623	1.55688e-06	-1.10645	-1.24188
123413792	chr12:123413792:A:T	5.15523e-10	-2.77645e-10	-0.254591	1.21949e-05	-2.77645e-10	-0.289998
123413820	chr12:123413820:T:G	6.8767e-11	-1.7272	-0.541852	9.98997e-07	-1.73281	-1.05921
123414481	chr12:123414481:C:T	4.83776e-10	-2.77645e-10	-0.31815	1.15295e-05	-2.77645e-10	-0.346105
123414546	chr12:123414546:C:T	9.50196e-11	-1.94569	-2.79482e-10	6.86571e-06	-0.864474	-2.79482e-10
123414557	chr12:123414557:C:A	2.03204e-10	-2.77645e-10	-1.18556	4.96078e-06	-2.77645e-10	-1.18945
123415560	chr12:123415560:G:A	3.67174e-11	-1.72293	-1.1736	3.83291e-06	-0.198558	-1.24883
123415589	chr12:123415589:G:A	1.01223e-08	3.9707	-1.24797	3.8213e-06	-0.329629	-1.12079
123415949	chr12:123415949:G:C	1.90954e-10	-2.77645e-10	-1.24774	4.69709e-06	-2.77645e-10	-1.24407
123416511	chr12:123416511:C:T	3.64264e-11	-1.74378	-1.1607	3.64496e-06	-0.248688	-1.24898
123416596	chr12:123416596:T:C	0.0555434	19.2624	-1.02173	1.76908e-06	-1.21048	-1.01007
123416758	chr12:123416758:A:T	2.03204e-10	-2.77645e-10	-1.18556	4.96078e-06	-2.77645e-10	-1.18945
123416933	chr12:123416933:C:T	7.27119e-09	3.63908	-1.24718	3.33787e-06	-0.4753	-1.11038
123417074	chr12:123417074:G:A	3.52255e-11	-1.7069	-1.2311	4.03183e-06	-0.230119	-1.16667
123417432	chr12:123417432:C:T	1.97196e-10	-2.77645e-10	-1.21557	7.74327e-06	-2.77645e-10	-0.744189
123417654	chr12:123417654:G:A	5.02882e-11	-1.70786	-0.874139	4.2918e-06	-0.200664	-1.13364
123417814	chr12:123417814:G:A	0.116556	19.4025	-0.42061	3.29401e-06	-1.18916	-0.409746
123418345	chr12:123418345:T:C	3.21301e-09	1.57519	-2.79482e-10	3.38592e-06	-1.57139	-2.79482e-10
123418853	chr12:123418853:C:T	5.32987e-08	4.3839	-2.79482e-10	2.09263e-05	0.249992	-2.79482e-10
123419079	chr12:123419079:C:T	0.0341093	18.9057	-1.15264	1.42835e-06	-1.28413	-1.15036
123419502	chr12:123419502:C:T	1.94472e-10	-2.77645e-10	-1.22949	4.76044e-06	-2.77645e-10	-1.23067
123419544	chr12:123419544:C:G	2.28646e-10	-2.77645e-10	-1.0676	6.29478e-06	-2.77645e-10	-0.951293
123419726	chr12:123419726:C:T	2.04472e-10	-2.77645e-10	-1.17934	5.1952e-06	-2.77645e-10	-1.14328
123420638	chr12:123420638:T:C	3.48352e-11	-1.80133	-1.14782	3.13208e-06	-0.401166	-1.24815
123421081	chr12:123421081:T:C	9.61578e-09	3.90669	-1.2353	2.67767e-06	-0.557554	-1.24851
123421456	chr12:123421456:C:T	2.07697e-10	-2.77645e-10	-1.16369	7.84784e-06	-2.77645e-10	-0.730775
123421760	chr12:123421760:C:T	0.0444966	19.1891	-1.17019	1.42905e-06	-1.24854	-1.18546
123422309	chr12:123422309:A:C	1.95717e-10	-2.77645e-10	-1.2231	4.91903e-06	-2.77645e-10	-1.1979
123423743	chr12:123423743:T:C	0.0550524	19.3312	-1.09946	1.54508e-06	-1.2332	-1.12274
123424023	chr12:123424023:T:C	1.10153e-08	2.80727	-2.79482e-10	3.94538e-06	-1.41847	-2.79482e-10
123424053	chr12:123424053:G:T	1.96652e-10	-2.77645e-10	-1.21834	4.79783e-06	-2.77645e-10	-1.22285
123424401	chr12:123424401:G:A	0.151207	20.4873	-1.24515	1.95701e-06	-0.870886	-1.24871
123424459	chr12:123424459:G:A	1.91533e-10	-2.77645e-10	-1.24471	4.69557e-06	-2.77645e-10	-1.24439
123424742	chr12:123424742:C:T	4.03663e-11	-1.55449	-1.24729	6.28686e-06	0.118066	-1.07062
123424762	chr12:123424762:C:T	2.02068e-10	-2.77645e-10	-1.19117	5.09859e-06	-2.77645e-10	-1.16205
123424938	chr12:123424938:G:A	1.04988e-10	-0.704983	-1.14094	2.49569e-06	-0.853869	-1.02258
123425063	chr12:123425063:T:C	6.82449e-09	3.48246	-1.15396	3.02429e-06	-0.457085	-1.22725
123425317	chr12:123425317:C:T	1.92412e-10	-2.77645e-10	-1.24013	4.72208e-06	-2.77645e-10	-1.23877
123425779	chr12:123425779:A:G	4.47747e-10	-2.77645e-10	-0.395543	8.81516e-06	-2.77645e-10	-0.614541
123425903	chr12:123425903:C:T	1.90892e-10	-2.77645e-10	-1.24806	4.68229e-06	-2.77645e-10	-1.24723
123425932	chr12:123425932:G:A	3.9258e-10	-0.527032	-2.79482e-10	3.72852e-06	-1.475	-2.79482e-10
123425977	chr12:123425977:TA:T	2.01605e-10	-2.77645e-10	-1.19346	4.92266e-06	-2.77645e-10	-1.19716
123426387	chr12:123426387:A:G	1.96406e-10	-2.77645e-10	-1.21959	4.74127e-06	-2.77645e-10	-1.23471
123426608	chr12:123426608:T:C	2.28944e-10	-2.77645e-10	-1.0663	9.23999e-06	-2.77645e-10	-0.567473
123426963	chr12:123426963:C:T	2.6449e-10	-2.77645e-10	-0.921968	6.50832e-06	-2.77645e-10	-0.917931
123427242	chr12:123427242:A:C	1.92508e-10	-0.169567	-1.07007	1.47666e-06	-1.45236	-0.948867
123427666	chr12:123427666:T:C	1.51972e-10	-0.372767	-1.10331	8.15092e-07	-1.8288	-1.16666
123428886	chr12:123428886:A:G	0.00151585	15.8744	-1.23497	1.08085e-06	-1.46889	-1.24438
123428887	chr12:123428887:C:T	1.96775e-10	-2.77645e-10	-1.21771	4.80881e-06	-2.77645e-10	-1.22056
123429335	chr12:123429335:G:A	1.93802e-10	-2.77645e-10	-1.23293	5.06804e-06	-2.77645e-10	-1.16806
123429365	chr12:123429365:G:A	2.24297e-10	-1.0868	-2.79482e-10	2.13199e-05	0.268628	-2.79482e-10
123429575	chr12:123429575:G:A	2.56931e-10	-0.626912	-0.324052	2.09329e-06	-1.43281	-0.619467
123429857	chr12:123429857:G:A	1.94807e-10	-2.77645e-10	-1.22776	4.76481e-06	-2.77645e-10	-1.22976
123430239	chr12:123430239:T:C	2.77484e-10	-2.77645e-10	-0.874009	6.87136e-06	-2.77645e-10	-0.863651
123430286	chr12:123430286:G:A	1.90372e-09	1.8641	-0.812309	1.39383e-06	-1.62417	-0.834782
123431035	chr12:123431035:A:G	1.06081e-09	-2.77645e-10	0.46702	2.55201e-05	-2.77645e-10	0.448453
123431164	chr12:123431164:A:C	2.11925e-10	-2.77645e-10	-1.14354	4.68216e-06	-2.77645e-10	-1.24725
123431546	chr12:123431546:G:A	1.9188e-10	-2.77645e-10	-1.2429	4.67834e-06	-2.77645e-10	-1.24807
123431550	chr12:123431550:A:G	3.71782e-07	7.45042	-1.12413	7.24685e-07	-1.92465	-1.18838
123431768	chr12:123431768:G:A	2.28444e-10	-2.77645e-10	-1.06848	5.8155e-06	-2.77645e-10	-1.03049
123432442	chr12:123432442:A:G	3.97198e-10	0.511281	-1.02662	6.81367e-07	-1.96584	-1.20883
123432640	chr12:123432640:C:T	5.06054e-10	-2.77645e-10	-0.273129	1.25039e-05	-2.77645e-10	-0.264976
123432728	chr12:123432728:TG:T	2.4518e-10	-2.77645e-10	-0.99778	6.92135e-06	-2.77645e-10	-0.856402
123432729	chr12:123432729:G:A	4.7538e-10	-0.335658	-2.79482e-10	4.26781e-06	-1.33991	-2.79482e-10
123433529	chr12:123433529:C:G	1.00639e-10	-1.88823	-2.79482e-10	2.72497e-06	-1.78856	-2.79482e-10
123433538	chr12:123433538:C:T	1.47668e-09	-2.77645e-10	0.79778	3.74364e-05	-2.77645e-10	0.831631
123433666	chr12:123433666:C:T	1.33138e-09	-2.77645e-10	0.694199	3.40348e-05	-2.77645e-10	0.736369
123433984	chr12:123433984:T:C	2.64844e-10	-2.77645e-10	-0.920629	6.30029e-06	-2.77645e-10	-0.950417
123434790	chr12:123434790:T:A	2.06131e-10	-2.77645e-10	-1.17126	5.03397e-06	-2.77645e-10	-1.1748
123434828	chr12:123434828:C:G	2.93581e-10	-2.77645e-10	-0.817617	7.87679e-06	-2.77645e-10	-0.727093
123435140	chr12:123435140:A:G	8.04975e-11	-0.867061	-1.24448	8.22672e-07	-1.75254	-1.23367
123435213	chr12:123435213:A:T	5.28119e-11	-1.57454	-0.958492	1.64843e-06	-1.33315	-0.958043
123435422	chr12:123435422:T:C	2.25963e-10	-0.521008	-0.558393	1.95775e-06	-1.88645	-0.232767
123437083	chr12:123437083:T:C	2.76868e-10	-0.876231	-2.79482e-10	3.81474e-06	-1.45214	-2.79482e-10
123437116	chr12:123437116:C:A	1.96369e-10	-2.77645e-10	-1.21978	4.75142e-06	-2.77645e-10	-1.23257
123437132	chr12:123437132:G:A	1.91137e-10	-2.77645e-10	-1.24678	4.67737e-06	-2.77645e-10	-1.24828
123437340	chr12:123437340:TTCTTTCTTTC:T	3.96016e-10	-2.77645e-10	-0.518317	2.408e-05	-2.77645e-10	0.390368
123439065	chr12:123439065:G:A	2.71584e-11	-1.95546	-1.24262	7.52258e-07	-1.85307	-1.22262
123439379	chr12:123439379:C:T	1.99435e-10	-2.77645e-10	-1.20428	4.80417e-06	-2.77645e-10	-1.22153
123439912	chr12:123439912:G:C	4.0265e-10	-2.77645e-10	-0.501703	2.45022e-05	-2.77645e-10	0.407749
123439981	chr12:123439981:A:T	9.77775e-11	-1.91708	-2.79482e-10	4.11783e-06	-1.37569	-2.79482e-10
123440015	chr12:123440015:C:T	5.09081e-10	-2.77645e-10	-0.267165	1.21541e-05	-2.77645e-10	-0.293347
123440055	chr12:123440055:A:G	2.62511e-11	-2.00675	-1.22532	7.01458e-07	-1.99998	-1.14563
123440136	chr12:123440136:C:T	2.43335e-10	-2.77645e-10	-1.00533	5.87422e-06	-2.77645e-10	-1.02044
123440175	chr12:123440175:TC:T	1.91699e-10	-2.77645e-10	-1.24385	4.68484e-06	-2.77645e-10	-1.24668
123441666	chr12:123441666:C:G	2.94089e-10	-2.77645e-10	-0.815888	7.00001e-06	-2.77645e-10	-0.845102
123441968	chr12:123441968:G:A	6.30757e-09	2.24973	-2.79482e-10	4.64371e-06	-1.2555	-2.79482e-10
123442548	chr12:123442548:G:A	1.02955e-10	-1.86548	-2.79482e-10	3.31601e-06	-1.59225	-2.79482e-10
123442715	chr12:123442715:A:T	7.17335e-09	3.36465	-0.986292	7.95463e-07	-1.91485	-1.105
123443368	chr12:123443368:G:T	2.21641e-10	-0.478471	-0.620242	1.11164e-06	-1.9663	-0.718878
123443864	chr12:123443864:A:G	2.81868e-10	-2.77645e-10	-0.858333	1.04498e-05	-2.77645e-10	-0.444433
123444119	chr12:123444119:A:C	8.95731e-09	3.57542	-0.974971	7.80899e-07	-1.94164	-1.09668
123444236	chr12:123444236:G:A	3.56552e-10	-2.77645e-10	-0.623291	6.43754e-06	-2.77645e-10	-0.928868
123444337	chr12:123444337:C:T	2.10079e-10	-2.77645e-10	-1.15229	4.9843e-06	-2.77645e-10	-1.18472
123444406	chr12:123444406:A:G	6.07408e-10	-2.77645e-10	-0.0905717	1.45393e-05	-2.77645e-10	-0.114156
123445456	chr12:123445456:G:A	1.93275e-10	-2.77645e-10	-1.23566	4.74542e-06	-2.77645e-10	-1.23383
123445798	chr12:123445798:C:T	2.17253e-10	-2.77645e-10	-1.11871	4.94757e-06	-2.77645e-10	-1.19212
123447648	chr12:123447648:G:A	2.32846e-10	-0.383583	-0.665812	1.57906e-06	-1.92878	-0.405404
123447683	chr12:123447683:T:C	3.27891e-10	-0.199184	-0.507907	1.84748e-06	-1.96453	-0.212665
123447686	chr12:123447686:G:A	2.85081e-10	-0.316966	-0.530031	1.83161e-06	-1.94689	-0.238929
123447687	chr12:123447687:G:A	2.545e-10	-0.368226	-0.592245	1.71412e-06	-1.93856	-0.313553
123448211	chr12:123448211:A:G	1.9457e-10	-2.77645e-10	-1.22898	5.68832e-06	-2.77645e-10	-1.0526
123448299	chr12:123448299:C:T	1.93518e-10	-2.77645e-10	-1.2344	4.67567e-06	-2.77645e-10	-1.24864
123448326	chr12:123448326:G:A	3.45277e-10	-2.77645e-10	-0.655425	9.21312e-06	-2.77645e-10	-0.570385
123448563	chr12:123448563:C:T	3.39744e-10	-0.67158	-2.79482e-10	4.14369e-06	-1.36943	-2.79482e-10
123448595	chr12:123448595:T:C	4.93333e-10	-2.77645e-10	-0.298587	2.61835e-05	-2.77645e-10	0.474115
123448622	chr12:123448622:G:A	3.22912e-10	-2.77645e-10	-0.722392	7.419e-06	-2.77645e-10	-0.78697
123449012	chr12:123449012:G:A	2.39132e-10	-2.77645e-10	-1.02276	5.76319e-06	-2.77645e-10	-1.03952
123449523	chr12:123449523:G:A	1.06839e-09	1.6763	-1.20216	6.86834e-07	-1.93008	-1.23659
123449554	chr12:123449554:A:G	2.10543e-10	-2.77645e-10	-1.15008	4.77809e-06	-2.77645e-10	-1.22697
123449653	chr12:123449653:C:T	9.69708e-11	-0.956034	-0.969328	7.94624e-06	0.379732	-1.09805
123449749	chr12:123449749:C:T	6.56793e-11	-1.38035	-0.934643	4.12296e-06	-0.293892	-1.08055
123449807	chr12:123449807:C:T	3.3997e-10	-0.521381	-0.149535	3.05961e-06	-1.40933	-0.263399
123450005	chr12:123450005:AAC:A	2.88132e-10	-2.77645e-10	-0.836355	7.08356e-06	-2.77645e-10	-0.833237
123450272	chr12:123450272:T:G	2.46112e-10	-2.77645e-10	-0.993985	6.47412e-06	-2.77645e-10	-0.9232
123450560	chr12:123450560:A:T	2.45738e-10	-2.77645e-10	-0.995508	5.54554e-06	-2.77645e-10	-1.07802
123450646	chr12:123450646:A:G	5.15238e-10	-2.77645e-10	-0.255144	1.10264e-05	-2.77645e-10	-0.390721
123450662	chr12:123450662:G:A	2.62052e-10	-2.77645e-10	-0.931228	6.94652e-06	-2.77645e-10	-0.852773
123450788	chr12:123450788:A:G	2.18431e-10	-2.77645e-10	-1.1133	5.45217e-06	-2.77645e-10	-1.095
123451070	chr12:123451070:AT:A	1.93592e-10	-2.77645e-10	-1.23402	4.72229e-06	-2.77645e-10	-1.23872
123451142	chr12:123451142:A:G	8.96066e-11	-2.00434	-2.79482e-10	2.5154e-06	-1.86858	-2.79482e-10
123451314	chr12:123451314:C:G	5.12654e-10	-2.77645e-10	-0.26017	1.28123e-05	-2.77645e-10	-0.240605
123451340	chr12:123451340:C:T	3.16338e-09	2.60292	-1.0433	8.5636e-07	-1.8366	-1.10947
123451469	chr12:123451469:C:T	1.02692e-08	3.98604	-1.2489	4.21067e-06	-0.111172	-1.24222
123451507	chr12:123451507:G:A	2.57951e-10	-2.77645e-10	-0.947002	6.82477e-06	-2.77645e-10	-0.870455
123451615	chr12:123451615:G:GT	1.05286e-10	-1.05736	-0.785731	8.54962e-06	0.304832	-0.949959
123451618	chr12:123451618:A:AAGGG	1.07564e-10	-1.04301	-0.778673	8.79325e-06	0.327253	-0.944282
123452007	chr12:123452007:C:A	2.50868e-09	2.41446	-1.08672	8.00879e-07	-1.86963	-1.14343
123452555	chr12:123452555:G:A	3.18713e-10	-2.77645e-10	-0.73548	8.04292e-06	-2.77645e-10	-0.706221
123452600	chr12:123452600:C:T	4.29293e-09	3.10862	-1.24366	2.59754e-06	-0.58741	-1.24904
123452677	chr12:123452677:T:C	1.90808e-10	-2.77645e-10	-1.2485	4.68223e-06	-2.77645e-10	-1.24724
123453238	chr12:123453238:G:A	1.01433e-10	-0.94183	-0.938543	8.8133e-06	0.455201	-1.06995
123453771	chr12:123453771:T:C	2.76703e-09	-2.77645e-10	1.42576	6.59334e-05	-2.77645e-10	1.39763
123453803	chr12:123453803:C:T	2.63766e-10	-2.77645e-10	-0.924711	5.58207e-06	-2.77645e-10	-1.07145
123453806	chr12:123453806:T:A	2.18417e-08	4.7261	-1.23429	6.33371e-06	0.301552	-1.24668
123453861	chr12:123453861:TTTGTTTTG:T	6.12723e-10	-2.77645e-10	-0.0818588	1.3432e-05	-2.77645e-10	-0.193377
123453863	chr12:123453863:TG:T	4.88309e-10	0.492477	-0.801301	1.43977e-06	-1.51944	-0.907085
123453868	chr12:123453868:TG:T	4.07469e-10	-2.77645e-10	-0.489807	9.89257e-06	-2.77645e-10	-0.499229
123453869	chr12:123453869:G:T	8.03635e-11	-0.86553	-1.24768	5.70379e-06	0.177027	-1.22691
123453941	chr12:123453941:A:G	1.90056e-08	4.58097	-1.22826	5.81256e-06	0.212949	-1.24394
123454187	chr12:123454187:T:G	1.01918e-09	1.05958	-0.632595	9.90217e-07	-1.99646	-0.804385
123454246	chr12:123454246:T:C	2.02921e-09	2.20788	-1.09225	7.6832e-07	-1.91199	-1.14257
123454407	chr12:123454407:T:G	1.70784e-08	4.4756	-1.2298	5.7544e-06	0.162129	-1.20318
123454428	chr12:123454428:G:A	2.5948e-10	-2.77645e-10	-0.941091	6.3906e-06	-2.77645e-10	-0.936185
123454584	chr12:123454584:G:C	7.12509e-11	-1.06704	-1.16653	5.94922e-06	0.225958	-1.23371
123454774	chr12:123454774:C:T	9.11657e-10	1.47727	-1.16178	6.8285e-07	-1.95976	-1.21273
123454830	chr12:123454830:G:A	4.12524e-10	-2.77645e-10	-0.477477	1.19683e-05	-2.77645e-10	-0.30875
123454847	chr12:123454847:T:C	6.92506e-11	-1.0908	-1.17124	5.6944e-06	0.184098	-1.23563
123454877	chr12:123454877:G:A	2.62202e-10	-2.77645e-10	-0.930656	6.95113e-06	-2.77645e-10	-0.852109
123454940	chr12:123454940:C:T	3.54205e-09	1.39399	0.278702	2.29111e-06	-1.96629	0.00431155
123455187	chr12:123455187:T:C	2.63728e-10	-2.77645e-10	-0.924856	6.99527e-06	-2.77645e-10	-0.845779
123455915	chr12:123455915:A:G	2.83916e-09	2.58092	-1.12943	7.97762e-07	-1.84098	-1.17598
123456208	chr12:123456208:A:G	8.90657e-11	-2.0104	-2.79482e-10	2.34495e-06	-1.93875	-2.79482e-10
123456508	chr12:123456508:T:C	7.26674e-11	-1.03859	-1.17529	6.18242e-06	0.268027	-1.23733
123457297	chr12:123457297:C:T	3.40585e-10	-0.582703	-0.0864049	3.17217e-06	-1.44833	-0.188267
123457317	chr12:123457317:T:C	1.72578e-10	-0.54011	-0.808814	1.74018e-05	1.04073	-0.975174
123458010	chr12:123458010:T:A	6.33666e-10	-2.77645e-10	-0.0482496	1.58952e-05	-2.77645e-10	-0.0249948
123458094	chr12:123458094:G:C	2.62176e-10	-2.77645e-10	-0.930757	6.95017e-06	-2.77645e-10	-0.852247
123458256	chr12:123458256:G:C	1.42433e-10	-1.5409	-2.79482e-10	3.17209e-06	-1.63662	-2.79482e-10
123458395	chr12:123458395:C:T	1.931e-10	-2.77645e-10	-1.23656	4.72027e-06	-2.77645e-10	-1.23915
123458667	chr12:123458667:T:C	7.26274e-09	2.82313	-0.432388	1.57058e-06	-1.77953	-0.560041
123458740	chr12:123458740:C:T	4.16231e-10	-2.77645e-10	-0.468532	1.20838e-05	-2.77645e-10	-0.299146
123459126	chr12:123459126:C:T	6.78131e-08	4.62474	-2.79482e-10	2.80335e-05	0.542387	-2.79482e-10
123459172	chr12:123459172:A:G	3.90463e-10	-0.644762	0.112323	3.68816e-06	-1.48898	0.00309053
123459229	chr12:123459229:C:T	1.88445e-09	-2.77645e-10	1.04162	3.34002e-05	-2.77645e-10	0.717549
123460074	chr12:123460074:C:T	5.53406e-10	-2.77645e-10	-0.18368	1.32981e-05	-2.77645e-10	-0.203395
123460849	chr12:123460849:G:T	2.63043e-10	-2.77645e-10	-0.927456	6.97595e-06	-2.77645e-10	-0.848544
123460878	chr12:123460878:G:A	7.03634e-10	-2.77645e-10	0.0564869	1.1793e-05	-2.77645e-10	-0.323507
123460885	chr12:123460885:C:T	1.94131e-10	-2.77645e-10	-1.23124	4.68662e-06	-2.77645e-10	-1.2463
123461073	chr12:123461073:T:C	9.39294e-11	-1.39264	-0.564586	5.49336e-06	-0.285915	-0.801558
123461135	chr12:123461135:A:G	1.9213e-09	2.04481	-0.983824	8.33187e-07	-1.92138	-1.05213
123461661	chr12:123461661:T:C	5.36229e-10	-0.646627	0.431416	5.09882e-06	-1.48686	0.324855
123461952	chr12:123461952:C:T	9.66555e-10	1.57938	-1.20541	6.77068e-07	-1.94223	-1.23877
123462161	chr12:123462161:T:C	3.93206e-10	-2.77645e-10	-0.525438	1.87697e-05	-2.77645e-10	0.141232
123462294	chr12:123462294:G:A	2.76118e-10	-0.878943	-2.79482e-10	2.32344e-06	-1.94797	-2.79482e-10
123462576	chr12:123462576:G:A	4.12929e-10	-0.509312	0.0328163	3.72349e-06	-1.40209	-0.0742636
123462784	chr12:123462784:C:T	2.59394e-10	-2.77645e-10	-0.941426	5.73389e-06	-2.77645e-10	-1.04462
123463203	chr12:123463203:G:C	6.67512e-10	1.25119	-1.24741	6.38559e-07	-1.99447	-1.24509
123463427	chr12:123463427:G:A	1.39367e-10	-1.56266	-2.79482e-10	2.43189e-06	-1.90234	-2.79482e-10
123463493	chr12:123463493:T:G	9.14375e-11	-1.98412	-2.79482e-10	2.59124e-06	-1.83888	-2.79482e-10
123463822	chr12:123463822:T:C	2.00731e-10	-2.77645e-10	-1.19781	5.0149e-06	-2.77645e-10	-1.1786
123464302	chr12:123464302:C:T	1.96307e-10	-1.22009	-2.79482e-10	2.93851e-06	-1.71311	-2.79482e-10
123464334	chr12:123464334:G:C	2.08123e-10	-2.77645e-10	-1.16164	5.22671e-06	-2.77645e-10	-1.13723
123464362	chr12:123464362:C:T	9.68026e-10	1.62453	-1.24904	6.84039e-07	-1.92468	-1.24608
123464806	chr12:123464806:GA:G	2.32904e-10	-2.77645e-10	-1.04915	5.79033e-06	-2.77645e-10	-1.03482
123465041	chr12:123465041:C:T	1.3336e-08	4.24683	-1.24838	4.90282e-06	0.0439297	-1.24513
123465080	chr12:123465080:A:G	8.13328e-11	-1.01904	-1.08218	4.64959e-06	-0.246073	-1.00816
123465375	chr12:123465375:C:T	1.96416e-10	-2.77645e-10	-1.21954	4.78411e-06	-2.77645e-10	-1.22571
123465606	chr12:123465606:C:T	1.90713e-10	-2.77645e-10	-1.249	4.67943e-06	-2.77645e-10	-1.24784
123466544	chr12:123466544:T:C	6.444e-10	-2.77645e-10	-0.0314519	1.58632e-05	-2.77645e-10	-0.0270096
123466586	chr12:123466586:T:C	2.59528e-10	-2.77645e-10	-0.940906	6.88566e-06	-2.77645e-10	-0.861572
123466840	chr12:123466840:C:A	2.83342e-10	-0.853118	-2.79482e-10	3.16512e-06	-1.63882	-2.79482e-10
123466876	chr12:123466876:G:T	3.84319e-09	2.83562	-1.08133	8.91786e-07	-1.77093	-1.13461
123466933	chr12:123466933:GC:G	8.98469e-10	1.54995	-1.24903	6.75889e-07	-1.93641	-1.24633
123466945	chr12:123466945:T:C	1.13947e-10	-1.76404	-2.79482e-10	2.20199e-06	-2.00165	-2.79482e-10
123467484	chr12:123467484:T:C	1.40882e-09	-2.77645e-10	0.750739	3.35627e-05	-2.77645e-10	0.722403
123467485	chr12:123467485:A:T	1.27766e-09	1.72215	-1.06913	7.66281e-07	-1.91243	-1.14479
123467881	chr12:123467881:T:G	3.15132e-10	-2.77645e-10	-0.746781	7.68884e-06	-2.77645e-10	-0.751244
123468192	chr12:123468192:C:T	1.18935e-09	1.82521	-1.24381	7.17212e-07	-1.9009	-1.2225
123469247	chr12:123469247:C:T	5.70837e-10	-2.77645e-10	-0.152668	1.39505e-05	-2.77645e-10	-0.155497
123469428	chr12:123469428:C:T	2.19427e-10	-2.77645e-10	-1.10875	5.42685e-06	-2.77645e-10	-1.09966
123470040	chr12:123470040:CAT:C	1.93351e-10	-2.77645e-10	-1.23526	4.72925e-06	-2.77645e-10	-1.23725
123470811	chr12:123470811:A:G	3.4043e-09	1.53984	0.0931844	2.00969e-06	-1.9267	-0.166337
123471110	chr12:123471110:G:A	3.72361e-10	-2.77645e-10	-0.579907	1.07108e-05	-2.77645e-10	-0.419757
123471298	chr12:123471298:C:T	1.23917e-08	4.17363	-1.24861	4.96953e-06	0.0570769	-1.24476
123471921	chr12:123471921:G:A	2.35829e-10	-2.77645e-10	-1.03666	6.31656e-06	-2.77645e-10	-0.947839
123472010	chr12:123472010:G:C	2.02208e-10	-2.77645e-10	-1.19048	5.05444e-06	-2.77645e-10	-1.17075
123472202	chr12:123472202:A:G	1.40792e-08	4.30012	-1.24744	5.38419e-06	0.139437	-1.24698
123472328	chr12:123472328:G:A	3.65502e-10	-2.77645e-10	-0.5985	7.39406e-06	-2.77645e-10	-0.790337
123472357	chr12:123472357:C:G	3.44374e-10	-0.593751	-0.0642921	3.22531e-06	-1.45678	-0.163208
123472448	chr12:123472448:G:A	3.56704e-10	-2.77645e-10	-0.622865	7.24761e-06	-2.77645e-10	-0.810341
123472794	chr12:123472794:T:C	3.34351e-10	-0.699785	0.0122051	3.26868e-06	-1.52153	-0.0850974
123472864	chr12:123472864:G:A	2.40079e-10	-2.77645e-10	-1.0188	6.30705e-06	-2.77645e-10	-0.949346
123472899	chr12:123472899:G:A	2.05379e-10	-2.77645e-10	-1.17491	5.14798e-06	-2.77645e-10	-1.15241
123472946	chr12:123472946:C:T	2.73436e-10	-2.77645e-10	-0.888706	7.0479e-06	-2.77645e-10	-0.838284
123473092	chr12:123473092:G:A	2.18212e-10	-2.77645e-10	-1.11431	5.39286e-06	-2.77645e-10	-1.10594
123473320	chr12:123473320:GC:G	1.19758e-08	4.13967	-1.24881	4.93217e-06	0.0488552	-1.24409
123473419	chr12:123473419:G:A	7.29402e-10	1.27543	-1.18298	7.28343e-07	-1.95505	-1.15294
123473429	chr12:123473429:C:T	3.5498e-10	-0.73296	0.10525	3.53312e-06	-1.54245	0.0136184
123473531	chr12:123473531:A:G	3.46811e-10	-2.77645e-10	-0.650992	8.46573e-06	-2.77645e-10	-0.654988
123473587	chr12:123473587:C:T	3.457e-10	-0.632207	-0.0219925	3.31127e-06	-1.48353	-0.110149
123473656	chr12:123473656:C:T	1.3573e-09	-2.77645e-10	0.713481	3.22879e-05	-2.77645e-10	0.68368
123474390	chr12:123474390:C:T	1.30168e-08	4.17339	-1.19916	5.81223e-06	0.120318	-1.15137
123474545	chr12:123474545:G:A	1.57407e-08	4.36458	-1.20035	6.42859e-06	0.222693	-1.15295
123475102	chr12:123475102:A:G	4.24454e-10	-0.63779	0.188823	4.09803e-06	-1.49032	0.109809
123475134	chr12:123475134:G:A	1.45709e-08	3.68969	-0.602679	1.78818e-06	-1.47268	-0.737138
123475489	chr12:123475489:G:A	4.89445e-10	-0.306501	-2.79482e-10	4.22326e-06	-1.35041	-2.79482e-10
123475563	chr12:123475563:C:CTT	1.93764e-10	-2.77645e-10	-1.23313	4.72468e-06	-2.77645e-10	-1.23821
123475622	chr12:123475622:G:T	5.45977e-10	-0.197195	-2.79482e-10	2.41261e-05	0.39228	-2.79482e-10
123475927	chr12:123475927:A:G	1.16667e-07	5.56562	-0.398313	4.0574e-05	1.47692	-0.564808
123475965	chr12:123475965:G:A	2.22489e-10	-2.77645e-10	-1.0949	5.87037e-06	-2.77645e-10	-1.0211
123476301	chr12:123476301:C:T	2.55534e-10	-0.705252	-0.251166	2.54766e-06	-1.53155	-0.324291
123476713	chr12:123476713:TGCTGAC:T	2.82739e-10	-2.77645e-10	-0.855249	7.74606e-06	-2.77645e-10	-0.743829
123476774	chr12:123476774:T:C	1.97419e-10	-2.77645e-10	-1.21444	4.79976e-06	-2.77645e-10	-1.22245
123477292	chr12:123477292:AGAGTAGCTAGGAGTTAG:A	7.54169e-10	-2.77645e-10	0.125845	1.72606e-05	-2.77645e-10	0.0574144
123477387	chr12:123477387:G:A	1.50551e-08	3.36271	-0.243015	2.28361e-06	-1.53059	-0.434664
123477527	chr12:123477527:C:T	1.31381e-08	2.9835	-2.79482e-10	3.73681e-05	0.829803	-2.79482e-10
123477701	chr12:123477701:G:T	2.68306e-10	-0.680828	-0.226815	2.65635e-06	-1.5179	-0.296157
123477890	chr12:123477890:A:G	3.52549e-09	2.88002	-1.21202	2.73869e-06	-0.610704	-1.17283
123477912	chr12:123477912:C:G	2.77684e-10	-0.703901	-0.169387	2.70695e-06	-1.54991	-0.245278
123477935	chr12:123477935:C:T	1.39124e-07	6.52138	-1.17803	2.15251e-05	1.49418	-1.21597
123478174	chr12:123478174:T:A	2.08514e-07	6.87604	-1.12805	2.72362e-05	1.69518	-1.18164
123478238	chr12:123478238:C:T	1.4581e-08	3.1577	-0.0700019	2.53779e-06	-1.58608	-0.27364
123479099	chr12:123479099:C:T	2.65622e-10	-2.77645e-10	-0.917696	1.07248e-05	-2.77645e-10	-0.418457
123479429	chr12:123479429:C:T	1.04028e-08	2.93923	-0.189179	2.28721e-06	-1.59523	-0.368454
123479583	chr12:123479583:G:A	2.94793e-10	-2.77645e-10	-0.813497	8.23394e-06	-2.77645e-10	-0.682748
123480117	chr12:123480117:G:C	7.66435e-10	-2.77645e-10	0.141978	1.73428e-05	-2.77645e-10	0.0621621
123480230	chr12:123480230:G:A	8.66791e-10	-2.77645e-10	0.265026	2.08418e-05	-2.77645e-10	0.245946
123481078	chr12:123481078:C:T	2.4408e-10	-2.77645e-10	-1.00228	5.73409e-06	-2.77645e-10	-1.04459
123481118	chr12:123481118:A:T	2.63975e-10	-2.77645e-10	-0.923916	6.04251e-06	-2.77645e-10	-0.992194
123481334	chr12:123481334:C:T	9.31362e-11	-1.96571	-2.79482e-10	2.76124e-06	-1.77533	-2.79482e-10
123481668	chr12:123481668:T:A	1.55065e-10	-0.984092	-0.471837	1.77386e-06	-1.6986	-0.51925
123481901	chr12:123481901:C:T	9.53137e-10	0.997493	-0.637507	2.19386e-05	0.967992	-0.670759
123482404	chr12:123482404:C:T	1.96844e-10	-2.77645e-10	-1.21736	4.75632e-06	-2.77645e-10	-1.23154
123482426	chr12:123482426:A:G	2.36976e-08	4.80961	-1.23625	7.40127e-06	0.458565	-1.24793
123482435	chr12:123482435:C:T	1.34696e-10	-1.12836	-0.468392	1.64807e-06	-1.7753	-0.516109
123482436	chr12:123482436:G:A	2.89415e-10	-2.77645e-10	-0.831909	8.04761e-06	-2.77645e-10	-0.705638
123482625	chr12:123482625:T:C	5.60894e-09	2.60542	-0.473073	1.5573e-06	-1.71352	-0.634542
123483038	chr12:123483038:T:TG	1.91738e-10	-2.77645e-10	-1.24364	4.69354e-06	-2.77645e-10	-1.24483
123483064	chr12:123483064:G:A	2.75582e-10	-2.77645e-10	-0.880888	7.60976e-06	-2.77645e-10	-0.761582
123483070	chr12:123483070:A:T	2.75582e-10	-2.77645e-10	-0.880888	7.60976e-06	-2.77645e-10	-0.761582
123483661	chr12:123483661:C:CT	1.41878e-10	-1.03806	-0.506748	1.66637e-06	-1.72741	-0.552953
123483878	chr12:123483878:C:T	8.09722e-10	-2.77645e-10	0.196918	1.84937e-05	-2.77645e-10	0.126417
123484137	chr12:123484137:C:T	2.77342e-10	-2.77645e-10	-0.874521	6.40382e-06	-2.77645e-10	-0.934119
123484291	chr12:123484291:C:T	1.39541e-10	-1.03802	-0.523394	1.63694e-06	-1.72833	-0.569856
123484470	chr12:123484470:C:T	1.76378e-10	-1.32714	-2.79482e-10	3.76516e-06	-1.46522	-2.79482e-10
123484910	chr12:123484910:C:T	3.13623e-10	0.199335	-0.950914	3.21135e-05	1.44301	-0.764748
123485281	chr12:123485281:A:G	7.19084e-11	-1.04165	-1.18273	8.39032e-06	0.37041	-1.03435
123485735	chr12:123485735:C:T	1.0344e-09	-2.77645e-10	0.441802	2.49248e-05	-2.77645e-10	0.424848
123485823	chr12:123485823:G:A	3.21325e-10	0.370422	-1.09774	6.94722e-06	0.261105	-1.11378
123486066	chr12:123486066:T:C	2.18564e-10	-2.77645e-10	-1.11269	5.35841e-06	-2.77645e-10	-1.11235
123486823	chr12:123486823:C:T	2.1353e-10	-1.13599	-2.79482e-10	2.77975e-06	-1.76865	-2.79482e-10
123486944	chr12:123486944:G:A	2.12526e-08	4.68309	-1.21862	1.23035e-05	0.951857	-1.23299
123488248	chr12:123488248:G:A	1.90848e-10	-2.77645e-10	-1.2483	4.67623e-06	-2.77645e-10	-1.24852
123488331	chr12:123488331:CA:C	8.20294e-10	1.42366	-1.21377	6.97782e-07	-1.92686	-1.224
123488368	chr12:123488368:G:A	3.97881e-10	-0.513619	-2.79482e-10	4.74195e-06	-1.23456	-2.79482e-10
123489094	chr12:123489094:G:A	2.01637e-10	-2.77645e-10	-1.1933	5.0318e-06	-2.77645e-10	-1.17523
123489177	chr12:123489177:A:G	2.05318e-10	-1.17521	-2.79482e-10	2.28774e-06	-1.96345	-2.79482e-10
123490102	chr12:123490102:ACC:A	8.92368e-11	-2.00848	-2.79482e-10	2.31732e-06	-1.9506	-2.79482e-10
123490179	chr12:123490179:T:G	3.33353e-11	-2.01102	-0.982134	1.01908e-06	-1.83333	-0.938785
123490713	chr12:123490713:C:T	7.50021e-11	-0.976443	-1.20581	8.75428e-06	0.460619	-1.08209
123490838	chr12:123490838:C:T	2.75099e-11	-1.94968	-1.23554	6.42343e-07	-2.00129	-1.23235
123491038	chr12:123491038:C:T	3.0204e-08	5.0444	-1.22844	9.47811e-06	0.667013	-1.20904
123491268	chr12:123491268:G:A	3.18686e-09	2.81247	-1.24545	9.04843e-07	-1.64538	-1.24563
123491346	chr12:123491346:G:A	2.34489e-10	-2.77645e-10	-1.04236	5.60816e-06	-2.77645e-10	-1.06679
123491654	chr12:123491654:T:G	1.28498e-10	-1.28725	-0.356608	1.71218e-06	-1.84557	-0.407678
123491770	chr12:123491770:C:T	3.02099e-09	2.75437	-1.24081	8.94827e-07	-1.66108	-1.24106
123491771	chr12:123491771:G:A	6.82811e-11	-1.15477	-1.12136	1.64803e-06	-1.14568	-1.14575
123491780	chr12:123491780:G:A	1.9214e-10	-2.77645e-10	-1.24155	4.71547e-06	-2.77645e-10	-1.24017
123491823	chr12:123491823:G:A	4.9579e-10	-2.77645e-10	-0.293619	1.23954e-05	-2.77645e-10	-0.27369
123492314	chr12:123492314:T:C	4.90341e-08	4.91117	-0.610668	1.77415e-05	0.58281	-0.497916
123492381	chr12:123492381:G:A	7.16629e-11	-1.05056	-1.17724	8.25526e-06	0.345185	-1.02535
123492850	chr12:123492850:GT:G	3.36883e-09	2.8641	-1.24155	9.217e-07	-1.6307	-1.24185
123493003	chr12:123493003:T:C	3.05089e-09	2.76063	-1.23721	8.97137e-07	-1.6621	-1.23746
123493182	chr12:123493182:G:A	5.64277e-10	-2.77645e-10	-0.164227	1.20939e-05	-2.77645e-10	-0.298315
123493816	chr12:123493816:GCT:G	2.47375e-10	-2.77645e-10	-0.988867	5.88479e-06	-2.77645e-10	-1.01864
123494164	chr12:123494164:A:G	2.65142e-10	-2.77645e-10	-0.919507	1.06968e-05	-2.77645e-10	-0.421069
123495262	chr12:123495262:C:T	1.13888e-08	3.25495	-0.41434	2.00313e-06	-1.5206	-0.575703
123495282	chr12:123495282:C:A	5.48605e-10	-2.77645e-10	-0.192393	1.13379e-05	-2.77645e-10	-0.362862
123495616	chr12:123495616:C:T	5.15565e-11	-1.52358	-1.03351	1.23153e-06	-1.51748	-1.06528
123495619	chr12:123495619:C:A	5.63823e-11	-1.419	-1.04861	1.34954e-06	-1.41188	-1.07936
123495766	chr12:123495766:C:T	6.17615e-11	-1.34677	-1.02972	1.4769e-06	-1.33894	-1.06213
123495878	chr12:123495878:G:A	6.28984e-11	-1.27099	-1.08726	1.50978e-06	-1.26449	-1.11455
123496139	chr12:123496139:A:G	8.95891e-11	-2.00454	-2.79482e-10	2.35268e-06	-1.93546	-2.79482e-10
123496597	chr12:123496597:G:A	4.11862e-09	3.0711	-1.24759	9.68317e-07	-1.57574	-1.24747
123496656	chr12:123496656:C:T	2.56843e-10	-2.77645e-10	-0.951305	5.84361e-06	-2.77645e-10	-1.02566
123496779	chr12:123496779:C:T	3.96236e-10	-2.77645e-10	-0.517762	1.10427e-05	-2.77645e-10	-0.389248
123496841	chr12:123496841:C:T	2.02472e-10	-2.77645e-10	-1.18917	4.83537e-06	-2.77645e-10	-1.21505
123496933	chr12:123496933:C:T	6.16773e-09	3.00572	-0.778403	1.40894e-06	-1.60034	-0.84784
123497075	chr12:123497075:G:A	2.58028e-10	-2.77645e-10	-0.946703	6.13534e-06	-2.77645e-10	-0.976948
123498010	chr12:123498010:AT:A	1.97843e-10	-2.77645e-10	-1.2123	4.73358e-06	-2.77645e-10	-1.23633
123498339	chr12:123498339:CCAGG:C	9.40857e-08	5.57883	-0.626638	2.7915e-05	1.05681	-0.518663
123498806	chr12:123498806:C:T	2.48137e-10	-2.77645e-10	-0.985791	5.91207e-06	-2.77645e-10	-1.01402
123498995	chr12:123498995:A:G	7.89813e-11	-0.962811	-1.16775	9.66338e-06	0.486214	-1.00888
123499190	chr12:123499190:A:T	6.40112e-10	-2.77645e-10	-0.0381287	1.45395e-05	-2.77645e-10	-0.114141
123499394	chr12:123499394:G:A	9.28525e-08	5.64604	-0.707048	2.66242e-05	1.09463	-0.603827
123499551	chr12:123499551:G:A	3.65935e-10	-2.77645e-10	-0.597317	6.96691e-06	-2.77645e-10	-0.849842
123499639	chr12:123499639:G:A	9.01498e-11	-1.9983	-2.79482e-10	3.18004e-06	-1.63412	-2.79482e-10
123499979	chr12:123499979:T:G	2.0479e-10	-2.77645e-10	-1.17779	4.91181e-06	-2.77645e-10	-1.19937
123500172	chr12:123500172:C:T	1.92336e-10	-2.77645e-10	-1.24053	4.69292e-06	-2.77645e-10	-1.24496
123500543	chr12:123500543:C:T	3.84792e-10	-0.54707	-2.79482e-10	3.86324e-06	-1.43951	-2.79482e-10
123500600	chr12:123500600:T:C	1.90768e-10	-2.77645e-10	-1.24871	4.68521e-06	-2.77645e-10	-1.2466
123500638	chr12:123500638:G:A	1.90783e-10	-2.77645e-10	-1.24864	4.7791e-06	-2.77645e-10	-1.22676
123500865	chr12:123500865:G:A	1.98975e-10	-2.77645e-10	-1.20659	4.95387e-06	-2.77645e-10	-1.19084
123500980	chr12:123500980:C:T	2.59764e-10	-2.77645e-10	-0.94	6.17468e-06	-2.77645e-10	-0.970557
123501287	chr12:123501287:T:A	3.23737e-08	4.08826	-0.20293	2.99948e-06	-1.36924	-0.323337
123502122	chr12:123502122:G:T	3.45832e-11	-1.71278	-1.24362	8.53065e-07	-1.70137	-1.24856
123502132	chr12:123502132:A:T	3.42389e-11	-1.72263	-1.24378	8.44476e-07	-1.71144	-1.24861
123502175	chr12:123502175:G:C	1.16415e-10	-0.925198	-0.817414	1.36311e-06	-1.62757	-0.853673
123502224	chr12:123502224:A:C	9.68285e-11	-0.920345	-1.00649	1.31657e-05	0.538107	-0.751505
123502325	chr12:123502325:C:T	1.19363e-09	0.584981	-2.79482e-10	4.60406e-06	-1.26408	-2.79482e-10
123502399	chr12:123502399:G:A	4.57683e-11	-1.53663	-1.13955	1.13577e-06	-1.50904	-1.15467
123502956	chr12:123502956:C:T	6.12188e-11	-1.13636	-1.24896	5.65886e-06	0.143461	-1.20125
123503133	chr12:123503133:A:G	6.16338e-11	-1.13301	-1.24555	5.48926e-06	0.144864	-1.23308
123503263	chr12:123503263:C:T	2.07249e-08	2.63937	0.799951	5.02506e-06	-1.76796	0.591387
123503264	chr12:123503264:G:A	1.27122e-08	2.95055	-2.79482e-10	4.22181e-05	0.951836	-2.79482e-10
123503493	chr12:123503493:G:A	2.55999e-08	4.24324	-0.592664	2.19959e-06	-1.31677	-0.685966
123503888	chr12:123503888:C:T	7.65597e-09	2.87882	-0.435353	1.72957e-06	-1.68544	-0.557695
123504079	chr12:123504079:AG:A	3.07925e-10	-2.77645e-10	-0.769914	6.59909e-06	-2.77645e-10	-0.904082
123504325	chr12:123504325:C:T	7.72708e-11	-1.09133	-1.06113	6.29581e-06	0.231095	-1.18222
123504703	chr12:123504703:G:A	1.72442e-08	3.16407	0.0913837	3.02943e-06	-1.60649	-0.0761436
123504889	chr12:123504889:A:G	8.91624e-11	-2.00931	-2.79482e-10	2.34361e-06	-1.93932	-2.79482e-10
123505183	chr12:123505183:G:C	2.73588e-11	-1.95876	-1.23197	6.47506e-07	-1.99813	-1.22751
123506137	chr12:123506137:C:T	1.93618e-10	-2.77645e-10	-1.23388	4.75305e-06	-2.77645e-10	-1.23223
123506301	chr12:123506301:T:A	3.93867e-08	5.3303	-1.24889	1.10904e-05	0.856776	-1.24171
123506357	chr12:123506357:A:G	2.02076e-08	3.20221	0.211832	3.57653e-06	-1.59619	0.0795664
123506362	chr12:123506362:T:A	7.00299e-11	-1.12793	-1.12292	5.73547e-06	0.172549	-1.21689
123506924	chr12:123506924:C:T	6.33736e-10	-2.77645e-10	-0.0481403	1.52316e-05	-2.77645e-10	-0.0676413
123507028	chr12:123507028:A:ATT	2.10169e-10	-2.77645e-10	-1.15186	5.13062e-06	-2.77645e-10	-1.15579
123507029	chr12:123507029:A:C	2.09857e-10	-2.77645e-10	-1.15334	5.12326e-06	-2.77645e-10	-1.15722
123507517	chr12:123507517:T:C	2.97018e-09	2.63192	-1.13531	1.78985e-05	1.21373	-1.12003
123507732	chr12:123507732:G:A	8.47842e-09	3.79324	-1.24773	1.48799e-06	-1.14533	-1.24826
123507965	chr12:123507965:A:G	4.53427e-10	-2.77645e-10	-0.382937	1.05695e-05	-2.77645e-10	-0.433043
123509558	chr12:123509558:C:T	6.49302e-08	3.77219	0.809111	9.43352e-06	-1.16519	0.618442
123509608	chr12:123509608:G:A	3.77722e-11	-1.89606	-0.972139	8.21924e-07	-2.01103	-0.976086
123509635	chr12:123509635:T:C	4.607e-10	-2.77645e-10	-0.367025	1.07392e-05	-2.77645e-10	-0.417112
123509919	chr12:123509919:C:T	1.9368e-10	-2.77645e-10	-1.23356	4.69496e-06	-2.77645e-10	-1.24452
123509974	chr12:123509974:T:C	1.74807e-09	-2.77645e-10	0.966495	4.21612e-05	-2.77645e-10	0.950487
123510122	chr12:123510122:A:G	1.21344e-08	3.25919	-0.355162	2.48137e-06	-1.46272	-0.419486
123510443	chr12:123510443:T:A	9.55091e-10	-2.77645e-10	0.362034	2.30952e-05	-2.77645e-10	0.348612
123513223	chr12:123513223:T:G	2.2983e-08	3.77315	-0.230412	3.35737e-06	-1.16264	-0.41722
123513468	chr12:123513468:T:C	2.11366e-10	-2.77645e-10	-1.14618	5.09424e-06	-2.77645e-10	-1.1629
123513564	chr12:123513564:G:A	3.78074e-11	-1.69014	-1.17712	9.32098e-07	-1.67153	-1.1898
123513776	chr12:123513776:A:G	6.12894e-11	-1.94067	-0.443496	1.43361e-06	-2.00527	-0.425544
123514135	chr12:123514135:C:T	5.06709e-10	-0.271834	-2.79482e-10	1.61448e-05	-0.00941283	-2.79482e-10
123514155	chr12:123514155:C:T	7.19263e-11	-1.93907	-0.285062	1.6799e-06	-2.00558	-0.266699
123514947	chr12:123514947:A:T	3.8247e-10	-2.77645e-10	-0.553122	7.19696e-06	-2.77645e-10	-0.817355
123515182	chr12:123515182:T:G	3.21784e-10	-2.77645e-10	-0.725893	1.43724e-05	-2.77645e-10	-0.125705
123515354	chr12:123515354:T:C	4.6714e-11	-1.55301	-1.10272	1.15755e-06	-1.52645	-1.11825
123515739	chr12:123515739:C:T	2.24158e-10	-2.77645e-10	-1.08742	5.46184e-06	-2.77645e-10	-1.09323
123515871	chr12:123515871:C:G	4.91459e-10	-2.77645e-10	-0.302394	1.17753e-05	-2.77645e-10	-0.325006
123515921	chr12:123515921:C:G	1.93306e-10	-2.77645e-10	-1.2355	4.72484e-06	-2.77645e-10	-1.23818
123516104	chr12:123516104:G:A	3.3241e-08	4.47399	-0.562225	3.38963e-06	-0.856392	-0.7139
123517140	chr12:123517140:AC:A	2.0832e-10	-2.77645e-10	-1.16069	5.02873e-06	-2.77645e-10	-1.17585
123517204	chr12:123517204:G:A	5.04238e-08	4.35996	-0.031509	5.15874e-06	-0.891751	-0.25857
123517501	chr12:123517501:T:A	5.59484e-11	-1.52383	-0.951516	1.38882e-06	-1.49328	-0.969274
123517740	chr12:123517740:C:T	4.56524e-10	-2.77645e-10	-0.37613	1.08989e-05	-2.77645e-10	-0.402355
123517752	chr12:123517752:G:A	1.03694e-10	-1.85833	-2.79482e-10	2.39159e-06	-1.91906	-2.79482e-10
123518042	chr12:123518042:A:G	5.51115e-08	4.42327	-0.00593351	6.05858e-06	-0.845836	-0.143701
123518215	chr12:123518215:A:T	3.67302e-08	4.34256	-0.330973	4.25407e-06	-0.82705	-0.516086
123518785	chr12:123518785:G:A	1.22346e-10	-1.07119	-0.621728	1.70959e-06	-1.70142	-0.553338
123518949	chr12:123518949:C:T	1.18546e-09	0.921822	-0.343708	2.20425e-06	-1.44903	-0.551594
123519499	chr12:123519499:T:C	4.59898e-10	-0.368767	-2.79482e-10	1.17849e-05	-0.324197	-2.79482e-10
123520025	chr12:123520025:G:A	1.23086e-10	-1.68689	-2.79482e-10	2.44867e-06	-1.89547	-2.79482e-10
123520200	chr12:123520200:T:C	4.5279e-11	-1.9604	-0.726524	1.25457e-06	-1.90888	-0.65534
123520216	chr12:123520216:C:T	3.24543e-10	-2.77645e-10	-0.717355	7.60859e-06	-2.77645e-10	-0.761735
123520371	chr12:123520371:C:A	5.66105e-10	0.314235	-0.475228	4.23159e-06	-1.03753	-0.310908
123520443	chr12:123520443:T:C	3.65443e-11	-1.99028	-0.910963	9.00276e-07	-1.94787	-0.948202
123520765	chr12:123520765:G:C	3.61027e-11	-2.00117	-0.912236	8.81715e-07	-1.96835	-0.948552
123520928	chr12:123520928:G:T	3.77716e-10	-0.396405	-0.169225	1.53993e-06	-1.94121	-0.418063
123521085	chr12:123521085:T:C	2.97456e-10	-2.77645e-10	-0.804506	7.00087e-06	-2.77645e-10	-0.844979
123521832	chr12:123521832:C:T	3.34493e-11	-1.92801	-1.06173	9.02763e-07	-1.86161	-1.0317
123522294	chr12:123522294:C:T	6.18399e-10	0.341704	-0.414341	4.60237e-06	-1.02371	-0.240732
123522295	chr12:123522295:C:T	3.5557e-11	-1.70103	-1.22761	1.71449e-06	-1.00559	-1.24631
123522813	chr12:123522813:A:T	2.11843e-10	-2.77645e-10	-1.14393	4.72903e-06	-2.77645e-10	-1.23729
123523398	chr12:123523398:C:T	1.1389e-10	-1.76454	-2.79482e-10	2.74209e-06	-1.78229	-2.79482e-10
123523527	chr12:123523527:T:C	4.7541e-10	0.881115	-1.21671	3.0387e-06	-0.457103	-1.22248
123523912	chr12:123523912:C:T	4.84872e-10	-1.467	1.15111	5.01886e-06	-1.98919	0.811381
123524343	chr12:123524343:G:A	1.93069e-10	-2.77645e-10	-1.23673	4.70723e-06	-2.77645e-10	-1.24191
123524371	chr12:123524371:C:A	2.27247e-10	-2.77645e-10	-1.07374	5.48421e-06	-2.77645e-10	-1.08914
123524887	chr12:123524887:C:CT	3.8394e-10	-2.77645e-10	-0.549285	9.57648e-06	-2.77645e-10	-0.531704
123525182	chr12:123525182:C:T	1.94252e-10	-2.77645e-10	-1.23062	4.75035e-06	-2.77645e-10	-1.2328
123526015	chr12:123526015:TG:T	2.32097e-09	1.24997	-2.79482e-10	1.11511e-05	-0.379475	-2.79482e-10
123526031	chr12:123526031:C:T	8.88015e-10	-2.77645e-10	0.289216	2.18031e-05	-2.77645e-10	0.29104
123526706	chr12:123526706:G:A	1.54115e-10	-1.51379	0.0517151	1.79241e-06	-1.97804	-0.22941
123526738	chr12:123526738:C:T	4.40319e-10	0.315396	-0.727668	3.02208e-06	-1.07719	-0.607883
123526882	chr12:123526882:T:C	5.42121e-11	-1.45417	-1.0527	5.81349e-06	-0.224503	-0.806329
123526905	chr12:123526905:G:A	7.85601e-10	-2.77645e-10	0.166678	1.39341e-05	-2.77645e-10	-0.156675
123527080	chr12:123527080:T:C	2.06728e-10	-2.77645e-10	-1.16837	5.21359e-06	-2.77645e-10	-1.13974
123527120	chr12:123527120:T:C	1.49711e-10	-1.52529	0.0342319	1.76437e-06	-1.97605	-0.247175
123527376	chr12:123527376:C:T	5.62014e-10	0.524529	-0.692775	3.74108e-06	-0.901165	-0.570476
123527700	chr12:123527700:A:T	1.72261e-10	-1.48678	0.136017	1.91265e-06	-1.9856	-0.156921
123527767	chr12:123527767:G:A	2.78745e-10	-2.77645e-10	-0.869476	1.11169e-05	-2.77645e-10	-0.382548
123528011	chr12:123528011:T:C	5.76511e-10	0.495435	-0.638212	3.89974e-06	-0.920218	-0.509886
123528216	chr12:123528216:T:C	1.46775e-10	-0.356477	-1.15439	6.25731e-06	0.269413	-1.22668
123528572	chr12:123528572:C:T	1.9072e-10	-2.77645e-10	-1.24897	4.68613e-06	-2.77645e-10	-1.24641
123528573	chr12:123528573:G:A	7.54844e-10	0.54208	-0.415341	5.21578e-06	-0.892964	-0.24636
123528576	chr12:123528576:C:T	1.23866e-09	-2.77645e-10	0.62201	3.0563e-05	-2.77645e-10	0.628776
123528618	chr12:123528618:G:A	1.92563e-10	-1.23935	-2.79482e-10	2.4926e-06	-1.87769	-2.79482e-10
123528629	chr12:123528629:G:A	2.1314e-10	-1.13782	-2.79482e-10	2.60672e-06	-1.83292	-2.79482e-10
123528669	chr12:123528669:C:T	5.96252e-10	0.503618	-0.612728	4.03174e-06	-0.914966	-0.48185
123528702	chr12:123528702:A:G	1.79923e-10	-1.47157	0.164326	1.954e-06	-1.98864	-0.132492
123528705	chr12:123528705:C:T	9.1984e-11	-1.97816	-2.79482e-10	2.34832e-06	-1.93731	-2.79482e-10
123528759	chr12:123528759:A:G	1.39786e-10	-0.408269	-1.15139	5.87996e-06	0.205897	-1.22536
123528781	chr12:123528781:A:G	2.48713e-10	-2.77645e-10	-0.983474	5.99039e-06	-2.77645e-10	-1.00086
123528859	chr12:123528859:A:G	5.94527e-10	0.532724	-0.64473	3.97189e-06	-0.894493	-0.517279
123529127	chr12:123529127:T:G	2.97745e-10	-2.77645e-10	-0.803534	6.94688e-06	-2.77645e-10	-0.852721
123529526	chr12:123529526:C:T	5.73274e-10	0.485789	-0.634198	3.89267e-06	-0.926552	-0.505367
123529630	chr12:123529630:T:C	6.7346e-10	0.662065	-0.649409	4.28869e-06	-0.812965	-0.522066
123529704	chr12:123529704:C:T	2.638e-11	-2.01027	-1.2169	8.89554e-07	-1.66787	-1.24018
123530949	chr12:123530949:T:C	9.39045e-11	-1.95749	-2.79482e-10	2.95964e-06	-1.70595	-2.79482e-10
123531285	chr12:123531285:C:T	4.22689e-11	-1.95753	-0.79819	1.01152e-06	-1.90343	-0.876126
123531521	chr12:123531521:A:G	1.94873e-10	-2.77645e-10	-1.22742	4.76885e-06	-2.77645e-10	-1.22891
123531557	chr12:123531557:G:A	4.71177e-11	-1.90633	-0.74079	1.26529e-06	-1.8495	-0.706214
123531917	chr12:123531917:C:T	3.54968e-11	-1.68432	-1.24601	1.71311e-06	-1.02393	-1.22877
123532217	chr12:123532217:C:T	9.52109e-11	-1.94368	-2.79482e-10	2.18392e-06	-2.00989	-2.79482e-10
123532267	chr12:123532267:T:C	1.93984e-10	-2.77645e-10	-1.23199	4.72445e-06	-2.77645e-10	-1.23826
123532754	chr12:123532754:T:TG	1.52576e-10	-0.815614	-0.656493	1.00119e-06	-1.99847	-0.791358
123533021	chr12:123533021:A:G	5.79707e-10	0.138497	-0.275746	4.59313e-06	-1.17347	-0.0929828
123533826	chr12:123533826:G:A	4.02583e-10	-2.77645e-10	-0.501871	1.12246e-05	-2.77645e-10	-0.372909
123533922	chr12:123533922:C:T	8.98018e-11	-2.00217	-2.79482e-10	2.22946e-06	-1.98925	-2.79482e-10
123534267	chr12:123534267:TG:T	2.95624e-10	-2.77645e-10	-0.810685	7.97968e-06	-2.77645e-10	-0.714115
123534389	chr12:123534389:A:G	2.58904e-10	-2.77645e-10	-0.943315	1.01378e-05	-2.77645e-10	-0.474747
123534439	chr12:123534439:G:T	7.05089e-10	-2.77645e-10	0.0585524	1.78666e-05	-2.77645e-10	0.0919198
123534508	chr12:123534508:G:T	2.25319e-10	-0.720794	-0.36146	1.2854e-06	-1.97448	-0.565462
123535503	chr12:123535503:A:T	1.98134e-10	-0.594018	-0.616812	1.05441e-06	-1.95181	-0.786221
123535797	chr12:123535797:G:A	2.30587e-10	-2.77645e-10	-1.05914	4.90783e-06	-2.77645e-10	-1.20018
123536138	chr12:123536138:T:A	1.04374e-10	-2.01088	0.159089	3.23249e-06	-1.82984	0.212076
123536161	chr12:123536161:C:T	2.21454e-10	-0.582477	-0.517078	1.15221e-06	-1.94995	-0.699381
123536340	chr12:123536340:C:T	2.28284e-10	-2.77645e-10	-1.06918	5.38673e-06	-2.77645e-10	-1.10708
123536470	chr12:123536470:C:T	3.78063e-10	-2.77645e-10	-0.564711	1.02672e-05	-2.77645e-10	-0.462064
123536742	chr12:123536742:G:A	1.07054e-10	-1.82644	-2.79482e-10	2.77893e-06	-1.76895	-2.79482e-10
123537510	chr12:123537510:A:AAC	3.74504e-10	-0.671015	0.0968466	1.93721e-06	-1.96822	-0.161548
123537696	chr12:123537696:C:A	1.99147e-10	-0.676845	-0.528885	1.12015e-06	-1.96837	-0.709184
123538971	chr12:123538971:C:A	9.50551e-11	-1.94532	-2.79482e-10	2.99835e-06	-1.69295	-2.79482e-10
123539385	chr12:123539385:C:T	2.04603e-10	-0.672832	-0.505869	1.14513e-06	-1.96735	-0.688145
123539514	chr12:123539514:A:T	1.64141e-10	-1.66202	0.262976	2.27627e-06	-1.96455	-0.00392783
123539972	chr12:123539972:G:A	2.34041e-10	-1.39168	0.347407	3.72915e-05	-0.162449	0.990201
123540030	chr12:123540030:C:T	1.92199e-10	-2.77645e-10	-1.24124	4.82376e-06	-2.77645e-10	-1.21746
123541932	chr12:123541932:G:A	1.54652e-09	-2.77645e-10	0.843992	4.87861e-05	-2.77645e-10	1.09643
123541935	chr12:123541935:A:T	4.72038e-11	-1.51273	-1.13257	1.06245e-06	-1.63	-1.10044
123543057	chr12:123543057:G:A	8.09028e-10	-2.77645e-10	0.196061	1.38197e-05	-2.77645e-10	-0.164915
123543159	chr12:123543159:C:T	1.99701e-10	-2.77645e-10	-1.20295	4.99292e-06	-2.77645e-10	-1.18299
123543284	chr12:123543284:C:T	1.07251e-10	-2.00368	0.179078	2.51595e-06	-1.76514	-0.103224
123543868	chr12:123543868:A:G	5.06672e-10	-2.77645e-10	-0.271908	1.24764e-05	-2.77645e-10	-0.267176
123544128	chr12:123544128:A:C	7.95523e-10	0.179228	-2.79482e-10	9.17464e-06	-0.57457	-2.79482e-10
123544145	chr12:123544145:C:A	5.46712e-10	-2.77645e-10	-0.19585	1.3774e-05	-2.77645e-10	-0.168228
123544429	chr12:123544429:G:A	2.10359e-10	-2.77645e-10	-1.15096	5.35925e-06	-2.77645e-10	-1.11219
123544590	chr12:123544590:A:C	2.78854e-10	0.375219	-1.2443	2.14561e-06	-0.787945	-1.23965
123544591	chr12:123544591:C:T	4.14744e-11	-1.96237	-0.81233	1.10991e-06	-1.92183	-0.764907
123545013	chr12:123545013:G:A	8.93429e-11	-2.00703	-0.000264952	2.19034e-06	-1.74253	-0.264422
123545199	chr12:123545199:A:C	4.94133e-10	0.950031	-1.247	3.20335e-06	-0.377988	-1.24883
123545444	chr12:123545444:T:A	4.38857e-10	-0.415598	-2.79482e-10	3.08866e-06	-1.66328	-2.79482e-10
123546625	chr12:123546625:G:GT	1.55897e-09	0.852008	-2.79482e-10	8.05879e-06	-0.704249	-2.79482e-10
123546663	chr12:123546663:C:A	1.05159e-10	-1.99671	0.152419	2.297e-06	-1.8324	-0.127003
123547095	chr12:123547095:TTTTC:T	9.43212e-11	-1.95307	-2.79482e-10	3.69672e-06	-1.48357	-2.79482e-10
123547106	chr12:123547106:T:C	4.02434e-10	0.657265	-1.15951	2.96087e-06	-0.571145	-1.13438
123547193	chr12:123547193:G:A	7.82186e-10	-2.77645e-10	0.162321	2.41035e-05	-2.77645e-10	0.391342
123547335	chr12:123547335:C:T	1.02068e-10	-2.01026	0.136133	2.46436e-06	-1.7463	-0.14278
123547405	chr12:123547405:G:A	2.91831e-10	-2.77645e-10	-0.823598	7.09972e-06	-2.77645e-10	-0.830958
123548126	chr12:123548126:C:A	9.21689e-11	-2.00766	0.0315116	2.17728e-06	-1.77628	-0.236654
123548246	chr12:123548246:G:T	3.15385e-10	-2.77645e-10	-0.745979	7.90152e-06	-2.77645e-10	-0.723958
123548272	chr12:123548272:A:G	5.16729e-10	-0.304215	0.0519613	3.68847e-05	0.383805	0.43298
123548315	chr12:123548315:C:T	3.93881e-10	-2.77645e-10	-0.523724	8.80902e-06	-2.77645e-10	-0.615237
123548561	chr12:123548561:A:C	2.16753e-10	-2.77645e-10	-1.12101	5.49463e-06	-2.77645e-10	-1.08724
123548755	chr12:123548755:G:C	2.03192e-10	-2.77645e-10	-1.18562	4.97307e-06	-2.77645e-10	-1.18698
123548818	chr12:123548818:G:A	8.22603e-11	-1.84853	-0.241349	2.15204e-06	-1.78569	-0.238914
123549083	chr12:123549083:A:G	2.17022e-10	-2.77645e-10	-1.11977	5.50209e-06	-2.77645e-10	-1.08589
123549184	chr12:123549184:T:C	2.86122e-10	-2.77645e-10	-0.843353	7.22101e-06	-2.77645e-10	-0.814018
123549290	chr12:123549290:C:T	9.0622e-11	-2.00256	0.00948367	2.06798e-06	-1.80799	-0.25645
123549291	chr12:123549291:G:A	6.52594e-10	-2.77645e-10	-0.0188172	1.98196e-05	-2.77645e-10	0.195658
123549338	chr12:123549338:A:G	8.75416e-10	-0.705459	0.980387	1.73351e-05	-1.2003	1.26203
123549992	chr12:123549992:C:A	9.22507e-11	-2.00335	0.0280842	2.11071e-06	-1.80414	-0.239846
123550139	chr12:123550139:C:T	9.77777e-11	-1.91708	-2.79482e-10	3.21239e-06	-1.624	-2.79482e-10
123550147	chr12:123550147:C:T	4.7366e-10	-2.77645e-10	-0.339283	1.16658e-05	-2.77645e-10	-0.334351
123550155	chr12:123550155:C:T	2.46768e-10	-2.77645e-10	-0.991322	9.20871e-06	-2.77645e-10	-0.570864
123550156	chr12:123550156:A:G	4.71742e-10	-0.343044	-0.000295584	3.3191e-05	0.337549	0.373717
123550162	chr12:123550162:T:C	2.08971e-10	-2.77645e-10	-1.15758	5.27726e-06	-2.77645e-10	-1.12761
123550220	chr12:123550220:T:C	2.08901e-10	-2.77645e-10	-1.15791	5.27525e-06	-2.77645e-10	-1.12799
123550417	chr12:123550417:C:T	8.08708e-10	-2.77645e-10	0.195666	4.13351e-05	-2.77645e-10	0.930699
123550544	chr12:123550544:A:G	2.05174e-10	-2.77645e-10	-1.17592	5.01538e-06	-2.77645e-10	-1.1785
123550614	chr12:123550614:C:A	2.407e-10	-2.77645e-10	-1.01622	6.18625e-06	-2.77645e-10	-0.968684
123550859	chr12:123550859:T:C	7.12039e-11	-1.95246	-0.281764	2.0289e-06	-1.91052	-0.173001
123551234	chr12:123551234:G:A	6.07305e-11	-1.18926	-1.20406	6.36943e-06	0.219847	-1.15935
123551479	chr12:123551479:T:C	1.10458e-10	-0.61122	-1.18392	5.2859e-06	0.0373592	-1.16333
123551552	chr12:123551552:T:A	1.95709e-10	-2.77645e-10	-1.22314	5.01584e-06	-2.77645e-10	-1.17841
123551641	chr12:123551641:T:C	2.6395e-10	0.262902	-1.18691	1.89182e-05	1.34422	-1.19511
123552035	chr12:123552035:G:A	2.91176e-10	-1.99724	1.17139	5.72973e-06	-1.82956	0.78421
123552212	chr12:123552212:G:A	3.07916e-10	-0.769944	-2.79482e-10	4.65859e-06	-1.2523	-2.79482e-10
123552437	chr12:123552437:G:A	4.01334e-10	0.566218	-1.0712	2.94834e-05	1.68289	-1.09008
123552618	chr12:123552618:T:C	1.93325e-10	-2.77645e-10	-1.2354	4.70967e-06	-2.77645e-10	-1.2414
123553297	chr12:123553297:T:C	9.84481e-11	-2.00338	0.0931393	2.23821e-06	-1.80367	-0.181664
123553908	chr12:123553908:CTAAT:C	5.93438e-11	-1.20398	-1.21244	6.11836e-06	0.19428	-1.174
123553988	chr12:123553988:G:T	2.91471e-11	-1.96752	-1.1599	1.15239e-06	-1.44627	-1.2029
123554448	chr12:123554448:T:C	2.92575e-11	-1.97541	-1.14822	1.12937e-06	-1.47522	-1.19414
123554464	chr12:123554464:C:T	3.61676e-10	-2.77645e-10	-0.609023	8.13573e-06	-2.77645e-10	-0.694747
123554934	chr12:123554934:G:A	2.46277e-10	-2.77645e-10	-0.993317	9.17672e-06	-2.77645e-10	-0.574343
123555238	chr12:123555238:G:A	1.96228e-10	-2.77645e-10	-1.2205	4.94129e-06	-2.77645e-10	-1.19339
123555833	chr12:123555833:T:C	2.65977e-10	-1.99332	1.07696	5.15709e-06	-1.84318	0.692537
123556484	chr12:123556484:G:A	4.10818e-10	-2.77645e-10	-0.481621	1.079e-05	-2.77645e-10	-0.412394
123557005	chr12:123557005:C:T	6.73639e-10	-2.77645e-10	0.0129224	2.05023e-05	-2.77645e-10	0.229521
123557234	chr12:123557234:C:A	1.40008e-09	0.744514	-2.79482e-10	7.47859e-06	-0.778969	-2.79482e-10
123557313	chr12:123557313:G:A	6.35786e-10	-2.77645e-10	-0.0449105	1.87753e-05	-2.77645e-10	0.141528
123557412	chr12:123557412:G:C	2.63463e-10	-0.92586	-2.79482e-10	4.19618e-06	-1.35684	-2.79482e-10
123557544	chr12:123557544:C:G	5.0497e-10	0.841652	-1.11692	3.55222e-06	-0.43151	-1.09193
123557640	chr12:123557640:T:C	1.90268e-09	-2.77645e-10	1.05125	4.62265e-05	-2.77645e-10	1.04254
123557664	chr12:123557664:T:C	6.36057e-11	-1.91039	-0.436678	1.74833e-06	-1.85612	-0.376227
123558004	chr12:123558004:G:A	1.45294e-10	-1.52101	-2.79482e-10	2.76687e-06	-1.7733	-2.79482e-10
123558036	chr12:123558036:C:T	2.84465e-09	-2.77645e-10	1.45342	0.000185484	-2.77645e-10	2.43196
123558099	chr12:123558099:G:C	2.87201e-10	0.249789	-1.08938	2.392e-06	-0.860211	-1.05867
123558474	chr12:123558474:G:A	5.97088e-11	-1.9043	-0.505993	1.65419e-06	-1.84869	-0.43901
123558749	chr12:123558749:C:G	4.22769e-11	-1.86376	-0.891769	2.25415e-06	-1.17233	-0.805908
123559127	chr12:123559127:T:C	1.94901e-10	-2.77645e-10	-1.22728	4.95482e-06	-2.77645e-10	-1.19065
123559918	chr12:123559918:G:A	8.13235e-10	-2.77645e-10	0.201248	2.11558e-05	-2.77645e-10	0.260899
123560027	chr12:123560027:G:A	3.3518e-10	0.341484	-1.02659	2.92014e-06	-0.739778	-0.979604
123560943	chr12:123560943:CAA:C	5.73318e-11	-1.25133	-1.19958	5.76761e-06	0.11331	-1.15207
123561806	chr12:123561806:G:A	1.97406e-10	-2.77645e-10	-1.21451	4.79128e-06	-2.77645e-10	-1.22422
123561840	chr12:123561840:A:G	2.75467e-10	-2.77645e-10	-0.881305	6.26078e-06	-2.77645e-10	-0.956709
123561993	chr12:123561993:T:C	8.86576e-11	-0.77489	-1.2401	1.36219e-06	-1.24641	-1.23552
123562351	chr12:123562351:G:A	9.6489e-10	-2.77645e-10	0.372242	2.35404e-05	-2.77645e-10	0.367707
123563008	chr12:123563008:A:G	2.59587e-09	-2.77645e-10	1.3619	6.3008e-05	-2.77645e-10	1.35225
123563216	chr12:123563216:C:T	2.89576e-10	-2.77645e-10	-0.831353	7.05505e-06	-2.77645e-10	-0.837269
123563230	chr12:123563230:C:T	3.25761e-11	-2.01	-1.00619	9.36038e-07	-1.74971	-1.1074
123563387	chr12:123563387:C:T	1.07057e-09	-2.77645e-10	0.476175	2.60808e-05	-2.77645e-10	0.470188
123563452	chr12:123563452:G:C	2.80715e-11	-1.91654	-1.24848	7.15296e-07	-1.87744	-1.24864
123564311	chr12:123564311:A:G	5.29102e-11	-1.64865	-0.882529	1.33153e-06	-1.66694	-0.83775
123564406	chr12:123564406:G:A	1.05353e-10	-2.01105	0.168598	2.62481e-06	-1.71124	-0.114762
123564769	chr12:123564769:T:C	9.80811e-10	-2.77645e-10	0.388608	2.39256e-05	-2.77645e-10	0.383935
123565189	chr12:123565189:G:A	3.99241e-10	0.49473	-1.00494	3.32158e-06	-0.624188	-0.966386
123565212	chr12:123565212:T:A	4.26136e-10	0.542044	-0.987058	3.46107e-06	-0.603562	-0.945873
123565419	chr12:123565419:G:A	8.72442e-11	-0.789678	-1.24138	1.33945e-06	-1.26164	-1.23712
123565495	chr12:123565495:G:A	3.80566e-10	0.484014	-1.04213	3.1659e-06	-0.632114	-1.00646
123565516	chr12:123565516:G:A	1.08997e-09	-2.77645e-10	0.494135	1.87328e-05	-2.77645e-10	0.139261
123565654	chr12:123565654:C:A	2.33232e-10	-2.77645e-10	-1.04774	5.68433e-06	-2.77645e-10	-1.0533
123566104	chr12:123566104:A:T	1.16241e-10	-2.00872	0.264615	2.70899e-06	-1.76604	-0.0283949
123566213	chr12:123566213:A:G	8.73206e-11	-0.795274	-1.23491	1.3412e-06	-1.26839	-1.22906
123566288	chr12:123566288:G:A	1.14043e-10	-1.76319	-2.79482e-10	2.70943e-06	-1.79427	-2.79482e-10
123566518	chr12:123566518:T:G	4.34079e-10	0.669113	-1.09566	3.4193e-06	-0.4973	-1.06428
123566549	chr12:123566549:G:C	3.82145e-10	0.495165	-1.04914	3.16186e-06	-0.625993	-1.01386
123567696	chr12:123567696:G:A	4.08384e-10	0.534995	-1.02256	3.35632e-06	-0.594592	-0.985576
123567785	chr12:123567785:C:T	2.48094e-10	-2.77645e-10	-0.985965	6.35215e-06	-2.77645e-10	-0.942221
123567837	chr12:123567837:A:G	1.72162e-10	-1.35134	-2.79482e-10	9.81604e-06	-0.506995	-2.79482e-10
123567963	chr12:123567963:T:G	1.25415e-09	0.634444	-2.79482e-10	7.01967e-06	-0.842297	-2.79482e-10
123568188	chr12:123568188:T:C	8.96189e-11	-2.00421	-2.79482e-10	2.26442e-06	-1.97369	-2.79482e-10
123568366	chr12:123568366:T:C	3.9829e-10	0.526059	-1.03865	3.27598e-06	-0.601455	-1.00294
123568398	chr12:123568398:G:A	4.7813e-10	0.700495	-1.03038	3.76931e-06	-0.470454	-0.993667
123568438	chr12:123568438:A:G	8.2598e-11	-0.860552	-1.22523	1.28578e-06	-1.30089	-1.23876
123568883	chr12:123568883:A:G	4.45375e-10	0.671129	-1.07198	3.52301e-06	-0.492267	-1.03943
123568995	chr12:123568995:G:A	3.69655e-10	0.409783	-0.996986	3.1645e-06	-0.689486	-0.949534
123569073	chr12:123569073:T:A	2.04062e-10	-2.77645e-10	-1.18135	5.29112e-06	-2.77645e-10	-1.12498
123569164	chr12:123569164:T:C	6.03737e-10	0.887719	-0.984352	4.63128e-06	-0.322221	-0.935959
123569220	chr12:123569220:C:T	6.11603e-11	-1.2524	-1.13387	5.54292e-06	0.0923529	-1.17084
123569515	chr12:123569515:A:AGT	1.82411e-09	-2.77645e-10	1.00908	5.33788e-05	-2.77645e-10	1.1864
123569520	chr12:123569520:A:AGT	2.84898e-11	-1.99994	-1.15028	7.81976e-07	-1.86082	-1.17613
123570811	chr12:123570811:C:T	1.3389e-10	-1.01451	-0.588235	2.44519e-06	-1.46698	-0.42991
123570819	chr12:123570819:C:T	2.18742e-10	-2.77645e-10	-1.11188	5.5089e-06	-2.77645e-10	-1.08465
123571058	chr12:123571058:A:G	2.72397e-10	0.290986	-1.1835	2.12169e-05	1.44976	-1.18598
123571407	chr12:123571407:T:C	7.88834e-10	-2.77645e-10	0.170784	2.1667e-05	-2.77645e-10	0.284779
123571482	chr12:123571482:G:A	9.70022e-11	-1.92504	-2.79482e-10	2.19499e-06	-2.00483	-2.79482e-10
123571672	chr12:123571672:C:G	3.34599e-10	-2.77645e-10	-0.68684	8.70709e-06	-2.77645e-10	-0.626875
123571864	chr12:123571864:T:C	2.55128e-10	-2.77645e-10	-0.958007	5.8445e-06	-2.77645e-10	-1.02551
123571885	chr12:123571885:C:T	1.98646e-10	-2.77645e-10	-1.20825	4.87368e-06	-2.77645e-10	-1.20716
123572138	chr12:123572138:G:A	3.51844e-10	0.557272	-1.19386	2.84687e-05	1.75599	-1.1982
123572414	chr12:123572414:T:C	5.82201e-10	-2.77645e-10	-0.132956	1.54978e-05	-2.77645e-10	-0.0503162
123572565	chr12:123572565:C:A	2.8741e-10	0.0443271	-0.883188	1.95948e-05	1.00369	-0.819443
123572945	chr12:123572945:T:C	2.05019e-10	-2.77645e-10	-1.17667	5.32743e-06	-2.77645e-10	-1.11814
123573291	chr12:123573291:G:A	9.03479e-11	-1.9961	-2.79482e-10	2.18224e-06	-2.01066	-2.79482e-10
123573462	chr12:123573462:G:A	4.60624e-10	0.734621	-1.10181	3.9265e-05	1.98241	-1.10309
123573506	chr12:123573506:A:G	3.9979e-10	-2.77645e-10	-0.508833	1.02286e-05	-2.77645e-10	-0.465828
123573622	chr12:123573622:T:C	4.57678e-10	0.687181	-1.06079	3.86925e-05	1.92647	-1.06184
123573643	chr12:123573643:G:A	1.47189e-09	-2.77645e-10	0.794533	3.59019e-05	-2.77645e-10	0.789778
123573739	chr12:123573739:C:T	2.99752e-10	-2.77645e-10	-0.796817	6.78433e-06	-2.77645e-10	-0.876398
123573826	chr12:123573826:G:A	1.93881e-10	-2.77645e-10	-1.23253	4.7482e-06	-2.77645e-10	-1.23325
123574005	chr12:123574005:C:T	3.00134e-11	-2.0104	-1.08773	7.23698e-07	-2.01075	-1.10365
123574413	chr12:123574413:T:C	4.94946e-10	-2.77645e-10	-0.295323	1.19944e-05	-2.77645e-10	-0.306574
123574549	chr12:123574549:G:T	5.25343e-10	-1.97433	1.73861	1.76943e-05	-1.41684	1.49907
123574872	chr12:123574872:A:G	3.03918e-10	-2.77645e-10	-0.783013	7.51503e-06	-2.77645e-10	-0.774109
123574978	chr12:123574978:C:T	2.85148e-10	-2.77645e-10	-0.846763	7.04923e-06	-2.77645e-10	-0.838095
123574999	chr12:123574999:C:T	4.45397e-10	0.676506	-1.07731	3.75142e-05	1.91197	-1.07827
123575095	chr12:123575095:A:G	2.95114e-10	-2.77645e-10	-0.812412	7.30676e-06	-2.77645e-10	-0.802214
123575261	chr12:123575261:T:C	2.70423e-10	-2.77645e-10	-0.899783	6.68128e-06	-2.77645e-10	-0.891703
123575377	chr12:123575377:C:T	6.3478e-11	-1.94682	-0.402256	1.58281e-06	-1.94296	-0.388856
123576530	chr12:123576530:T:C	1.98913e-10	-2.77645e-10	-1.2069	4.87116e-06	-2.77645e-10	-1.20768
123576546	chr12:123576546:G:A	1.51393e-09	0.82269	-2.79482e-10	8.04823e-06	-0.705561	-2.79482e-10
123576783	chr12:123576783:A:G	8.90076e-11	-2.01105	-2.79482e-10	2.31462e-06	-1.95177	-2.79482e-10
123576850	chr12:123576850:C:T	4.82585e-10	0.77205	-1.09266	4.14815e-05	2.0278	-1.09356
123576874	chr12:123576874:C:T	4.7241e-10	0.750879	-1.0928	4.04188e-05	2.00198	-1.0937
123576992	chr12:123576992:G:A	1.94478e-10	-2.77645e-10	-1.22945	4.74119e-06	-2.77645e-10	-1.23473
123577064	chr12:123577064:C:T	8.62895e-11	-1.80108	-0.240982	2.31981e-06	-1.77252	-0.177005
123577194	chr12:123577194:A:C	8.7563e-10	-1.8344	2.10957	3.95507e-05	-1.01475	1.90132
123577340	chr12:123577340:C:T	1.95864e-10	-2.77645e-10	-1.22235	4.97609e-06	-2.77645e-10	-1.18637
123578089	chr12:123578089:A:G	2.01641e-10	-2.77645e-10	-1.19328	4.92446e-06	-2.77645e-10	-1.1968
123578195	chr12:123578195:C:T	4.82064e-10	0.852948	-1.17464	4.19348e-05	2.12072	-1.17561
123578196	chr12:123578196:G:A	5.49266e-11	-1.63587	-0.857904	9.52691e-07	-1.91455	-0.924928
123578415	chr12:123578415:C:T	6.46009e-10	-2.77645e-10	-0.0289584	1.18521e-05	-2.77645e-10	-0.318511
123578539	chr12:123578539:T:A	2.89292e-10	-2.77645e-10	-0.832337	7.12681e-06	-2.77645e-10	-0.82715
123578907	chr12:123578907:G:A	3.6547e-10	0.512463	-1.11105	8.5778e-06	0.465506	-1.10734
123579067	chr12:123579067:C:A	7.81064e-11	-1.74801	-0.393694	1.89728e-06	-1.77054	-0.380057
123579344	chr12:123579344:T:C	9.73065e-11	-1.50626	-0.415651	1.85225e-06	-1.84464	-0.329968
123579358	chr12:123579358:G:A	1.24928e-10	-1.86788	0.19585	5.80696e-06	-1.10503	0.07307
123579990	chr12:123579990:A:G	5.94721e-10	0.86067	-0.97235	5.20606e-05	2.13515	-0.973755
123580026	chr12:123580026:T:C	2.39331e-10	-2.77645e-10	-1.02193	5.86855e-06	-2.77645e-10	-1.02141
123580029	chr12:123580029:C:T	2.35687e-10	-2.77645e-10	-1.03727	5.77949e-06	-2.77645e-10	-1.0367
123580033	chr12:123580033:G:A	2.4642e-10	-2.77645e-10	-0.992736	6.20364e-06	-2.77645e-10	-0.965878
123580162	chr12:123580162:G:A	1.36705e-09	-2.77645e-10	0.720637	2.24879e-05	-2.77645e-10	0.321964
123580371	chr12:123580371:C:T	5.30675e-10	0.779549	-1.00517	4.55971e-05	2.03591	-1.00708
123580451	chr12:123580451:A:G	5.44476e-10	0.793247	-0.993196	4.6933e-05	2.05289	-0.995187
123580569	chr12:123580569:A:G	5.51639e-10	0.79563	-0.982509	4.74662e-05	2.0541	-0.985096
123580869	chr12:123580869:T:C	8.02331e-11	-1.401	-0.713832	1.49478e-06	-1.80113	-0.587904
123580881	chr12:123580881:T:C	8.67985e-10	0.755999	-0.489596	7.25115e-05	1.98551	-0.49278
123580995	chr12:123580995:G:C	5.44301e-10	-2.77645e-10	-0.20027	1.31736e-05	-2.77645e-10	-0.212798
123581120	chr12:123581120:T:C	7.40731e-10	0.919889	-0.812024	5.00731e-06	-0.44458	-0.735535
123582236	chr12:123582236:ACTT:A	2.36381e-10	-2.77645e-10	-1.03433	6.07142e-06	-2.77645e-10	-0.98742
123582568	chr12:123582568:G:A	7.35518e-10	-2.77645e-10	0.100803	1.72792e-05	-2.77645e-10	0.0584924
123582650	chr12:123582650:G:A	1.23819e-10	-1.84828	0.167324	5.98358e-06	-1.04478	0.0427827
123583227	chr12:123583227:A:AT	2.01015e-10	-2.77645e-10	-1.19639	5.163e-06	-2.77645e-10	-1.14949
123583468	chr12:123583468:T:C	8.81813e-10	1.08611	-0.803902	5.68249e-06	-0.327088	-0.726537
123583549	chr12:123583549:CAAAT:C	7.05557e-10	1.13346	-1.07424	6.50841e-05	2.47096	-1.08629
123583814	chr12:123583814:C:A	1.16084e-10	-1.43059	-0.314869	2.11802e-06	-1.81078	-0.229754
123583865	chr12:123583865:C:T	1.93645e-09	-2.77645e-10	1.06884	4.71812e-05	-2.77645e-10	1.06298
123584385	chr12:123584385:C:T	1.92112e-10	-2.77645e-10	-1.24169	4.81906e-06	-2.77645e-10	-1.21843
123584480	chr12:123584480:C:T	2.63568e-10	-2.77645e-10	-0.925461	6.44058e-06	-2.77645e-10	-0.928394
123584521	chr12:123584521:C:A	6.38997e-11	-1.93584	-0.406615	1.59028e-06	-1.93182	-0.395286
123584666	chr12:123584666:T:C	2.79108e-10	-2.77645e-10	-0.868172	6.90108e-06	-2.77645e-10	-0.859336
123585067	chr12:123585067:T:A	4.4611e-10	0.631359	-1.03057	3.8234e-05	1.88456	-1.03185
123585120	chr12:123585120:A:G	1.1135e-10	-1.47135	-0.315746	2.06552e-06	-1.835	-0.230629
123585427	chr12:123585427:G:A	1.59366e-10	-1.42857	-2.79482e-10	2.22495e-06	-1.99128	-2.79482e-10
123585466	chr12:123585466:G:A	3.94697e-10	0.56606	-1.08771	3.34076e-05	1.8061	-1.08833
123585746	chr12:123585746:A:G	3.18256e-10	-2.77645e-10	-0.736916	8.10465e-06	-2.77645e-10	-0.698576
123585827	chr12:123585827:A:G	3.30653e-10	-2.77645e-10	-0.698702	8.45415e-06	-2.77645e-10	-0.656356
123586296	chr12:123586296:T:C	9.75485e-11	-1.85046	-0.0689607	4.18547e-06	-1.0148	-0.344593
123586444	chr12:123586444:G:A	9.86739e-11	-1.80911	-0.0988414	5.05478e-06	-0.964247	-0.206432
123586960	chr12:123586960:AT:A	3.97925e-10	0.565461	-1.07897	3.36822e-05	1.80555	-1.0796
123587008	chr12:123587008:T:C	1.98572e-10	-2.77645e-10	-1.20862	4.98776e-06	-2.77645e-10	-1.18403
123587181	chr12:123587181:C:T	7.28154e-11	-1.55715	-0.654694	1.42207e-06	-1.88137	-0.557525
123587218	chr12:123587218:C:A	5.25185e-10	0.569198	-0.80522	4.35554e-05	1.78531	-0.802288
123587317	chr12:123587317:G:A	3.56913e-10	0.486804	-1.10909	2.96322e-05	1.70765	-1.1098
123587721	chr12:123587721:G:T	3.53027e-10	0.615307	-1.24853	6.53092e-06	0.333857	-1.24832
123587808	chr12:123587808:A:G	2.51862e-10	-2.77645e-10	-0.970891	5.82113e-06	-2.77645e-10	-1.02952
123587875	chr12:123587875:A:G	6.09212e-10	-2.77645e-10	-0.0876063	1.47279e-05	-2.77645e-10	-0.101267
123588146	chr12:123588146:T:G	3.49589e-10	-2.77645e-10	-0.643015	9.1e-06	-2.77645e-10	-0.582739
123589191	chr12:123589191:G:A	2.00202e-10	-2.77645e-10	-1.20045	5.13487e-06	-2.77645e-10	-1.15496
123589254	chr12:123589254:T:A	4.35648e-10	-2.77645e-10	-0.422937	1.64516e-05	-2.77645e-10	0.00940843
123589364	chr12:123589364:C:T	4.45463e-10	0.675854	-1.07651	3.85945e-05	1.93918	-1.07708
123589400	chr12:123589400:T:C	1.81363e-09	-2.77645e-10	1.00331	4.42165e-05	-2.77645e-10	0.998084
123589818	chr12:123589818:C:T	6.71511e-11	-1.92348	-0.369347	1.67621e-06	-1.91908	-0.355391
123590564	chr12:123590564:A:G	4.33333e-10	0.637638	-1.0659	3.72766e-05	1.89396	-1.06661
123591056	chr12:123591056:TAAATC:T	2.90965e-11	-2.00972	-1.11944	7.03141e-07	-2.01023	-1.13298
123591368	chr12:123591368:G:T	4.80333e-10	0.702704	-1.028	4.18909e-05	1.973	-1.02894
123591374	chr12:123591374:T:C	2.66355e-10	-1.88475	0.96981	9.56203e-06	-1.10705	0.573839
123591639	chr12:123591639:G:A	3.22132e-10	-2.77645e-10	-0.724812	8.20635e-06	-2.77645e-10	-0.686105
123591707	chr12:123591707:C:T	4.29995e-10	0.623225	-1.05922	3.68122e-05	1.87612	-1.0613
123592075	chr12:123592075:C:A	8.92305e-11	-2.00855	-2.79482e-10	2.26029e-06	-1.97552	-2.79482e-10
123592259	chr12:123592259:T:C	4.30167e-10	0.645312	-1.08091	3.70576e-05	1.90351	-1.08205
123592348	chr12:123592348:G:A	1.90845e-10	-2.77645e-10	-1.24831	4.67631e-06	-2.77645e-10	-1.2485
123592650	chr12:123592650:C:T	1.97197e-10	-2.77645e-10	-1.21557	5.02765e-06	-2.77645e-10	-1.17606
123592665	chr12:123592665:T:C	2.48302e-10	-2.77645e-10	-0.985124	6.23417e-06	-2.77645e-10	-0.960968
123592703	chr12:123592703:A:G	1.50383e-09	-2.77645e-10	0.815996	3.65491e-05	-2.77645e-10	0.807643
123592974	chr12:123592974:G:A	9.99818e-11	-1.89478	-2.79482e-10	2.67693e-06	-1.80634	-2.79482e-10
123593159	chr12:123593159:C:T	9.34439e-11	-1.96241	-2.79482e-10	2.20383e-06	-2.00082	-2.79482e-10
123593207	chr12:123593207:C:T	2.11694e-09	1.15795	-2.79482e-10	1.00883e-05	-0.479635	-2.79482e-10
123593240	chr12:123593240:A:AT	3.59607e-10	0.505646	-1.12041	3.0235e-05	1.73672	-1.11873
123593314	chr12:123593314:G:A	1.3002e-09	0.670499	-2.79482e-10	7.23575e-06	-0.81198	-2.79482e-10
123593339	chr12:123593339:A:C	1.57416e-10	-0.251764	-1.18912	8.32703e-06	0.388207	-1.05971
123593379	chr12:123593379:A:G	4.06193e-10	-2.77645e-10	-0.492943	1.03884e-05	-2.77645e-10	-0.450325
123593513	chr12:123593513:G:C	1.93293e-10	-2.77645e-10	-1.23556	4.73617e-06	-2.77645e-10	-1.23579
123593519	chr12:123593519:T:C	3.80288e-10	-2.77645e-10	-0.558844	1.31985e-05	-2.77645e-10	-0.210913
123594038	chr12:123594038:C:G	8.41378e-10	1.10759	-0.872317	5.37374e-06	-0.30788	-0.801609
123594235	chr12:123594235:C:T	3.17814e-10	-2.77645e-10	-0.738306	8.09277e-06	-2.77645e-10	-0.700043
123594244	chr12:123594244:C:A	6.58423e-11	-1.16658	-1.14593	7.31035e-06	0.268314	-1.07004
123594253	chr12:123594253:G:C	1.93408e-10	-2.77645e-10	-1.23497	4.73904e-06	-2.77645e-10	-1.23518
123594324	chr12:123594324:C:T	6.50182e-10	-2.77645e-10	-0.0225204	1.57056e-05	-2.77645e-10	-0.0369967
123594983	chr12:123594983:C:T	6.13508e-10	-2.77645e-10	-0.0805784	1.44237e-05	-2.77645e-10	-0.122141
123595284	chr12:123595284:G:C	7.10346e-11	-1.93964	-0.29697	1.77062e-06	-1.93579	-0.283895
123595373	chr12:123595373:A:G	4.4382e-10	0.70289	-1.10724	3.87609e-05	1.97472	-1.10832
123595548	chr12:123595548:T:C	5.12566e-10	-2.77645e-10	-0.260342	1.29907e-05	-2.77645e-10	-0.226782
123596135	chr12:123596135:A:G	9.37789e-11	-1.86015	-0.0986799	3.98046e-06	-1.03859	-0.371023
123597232	chr12:123597232:G:T	8.66158e-10	1.14235	-0.878053	5.4827e-06	-0.281412	-0.808005
123598295	chr12:123598295:G:A	5.28455e-10	-2.77645e-10	-0.229815	1.37707e-05	-2.77645e-10	-0.16847
123598316	chr12:123598316:G:A	3.1911e-10	-2.77645e-10	-0.734237	7.90793e-06	-2.77645e-10	-0.723147
123598759	chr12:123598759:A:G	1.92133e-09	1.061	-2.79482e-10	9.44904e-06	-0.5451	-2.79482e-10
123598889	chr12:123598889:C:T	2.23954e-10	-2.77645e-10	-1.08833	5.65526e-06	-2.77645e-10	-1.05843
123599053	chr12:123599053:C:T	3.80073e-10	0.572448	-1.13186	3.22807e-05	1.81531	-1.13185
123599069	chr12:123599069:C:G	1.88443e-10	-1.80981	0.548832	8.3865e-06	-0.912466	0.248076
123599351	chr12:123599351:G:A	1.01931e-10	-1.53219	-0.343282	1.94707e-06	-1.86538	-0.259306
123599613	chr12:123599613:T:G	4.00472e-10	0.575699	-1.08283	3.3988e-05	1.81909	-1.0841
123599852	chr12:123599852:A:G	1.57748e-09	0.863814	-2.79482e-10	1.65445e-05	0.0150402	-2.79482e-10
123599934	chr12:123599934:A:G	3.63649e-10	-2.77645e-10	-0.603583	9.30944e-06	-2.77645e-10	-0.559985
123600083	chr12:123600083:C:T	2.45624e-10	-2.77645e-10	-0.99597	6.162e-06	-2.77645e-10	-0.972612
123600247	chr12:123600247:CT:C	3.06196e-10	-2.77645e-10	-0.775546	7.62322e-06	-2.77645e-10	-0.759815
123600368	chr12:123600368:A:G	3.1888e-10	-2.77645e-10	-0.734958	7.90217e-06	-2.77645e-10	-0.723876
123600464	chr12:123600464:C:T	4.38243e-10	0.618736	-1.03573	3.74832e-05	1.87125	-1.03837
123600466	chr12:123600466:T:G	1.90834e-10	-2.77645e-10	-1.24837	4.67552e-06	-2.77645e-10	-1.24867
123600515	chr12:123600515:G:A	7.03138e-11	-1.12615	-1.12066	8.05301e-06	0.333885	-1.03885
123600533	chr12:123600533:T:G	4.15217e-10	0.579264	-1.05024	3.53128e-05	1.82609	-1.05285
123600955	chr12:123600955:G:A	3.09645e-11	-1.81815	-1.24878	6.37706e-07	-1.99233	-1.24857
123601044	chr12:123601044:CAG:C	1.52137e-09	-2.77645e-10	0.827593	3.71599e-05	-2.77645e-10	0.824217
123601275	chr12:123601275:G:A	7.172e-10	-2.77645e-10	0.0755826	1.72602e-05	-2.77645e-10	0.0573924
123601902	chr12:123601902:C:T	7.01973e-11	-1.48546	-0.763004	1.31609e-06	-1.84177	-0.67458
123601981	chr12:123601981:A:G	3.67158e-10	0.40614	-1.00012	3.02234e-05	1.61451	-0.996902
123602073	chr12:123602073:G:C	2.96452e-10	-2.77645e-10	-0.807887	7.36745e-06	-2.77645e-10	-0.793941
123602109	chr12:123602109:C:T	7.11382e-10	0.934425	-0.866987	4.75139e-06	-0.434461	-0.798115
123602117	chr12:123602117:C:G	1.42295e-09	0.760715	-2.79482e-10	1.51665e-05	-0.071927	-2.79482e-10
123603373	chr12:123603373:A:AG	1.93341e-10	-2.77645e-10	-1.23532	4.74889e-06	-2.77645e-10	-1.2331
123603441	chr12:123603441:G:C	5.34397e-10	0.392735	-0.611367	4.32604e-05	1.57479	-0.598571
123603453	chr12:123603453:G:A	2.57403e-10	-2.77645e-10	-0.949131	5.92575e-06	-2.77645e-10	-1.01171
123603819	chr12:123603819:T:C	5.65552e-10	0.488012	-0.649981	4.67622e-05	1.69131	-0.637252
123603871	chr12:123603871:C:T	4.14465e-10	0.536325	-1.00911	3.51634e-05	1.7744	-1.00541
123603985	chr12:123603985:T:G	4.9371e-10	0.408666	-0.70649	3.99879e-05	1.59214	-0.694574
123604008	chr12:123604008:G:C	9.20206e-11	-1.92358	-0.0541778	2.34504e-06	-1.91764	-0.0210768
123604942	chr12:123604942:G:C	7.02046e-10	-2.77645e-10	0.0542268	1.87937e-05	-2.77645e-10	0.142507
123605710	chr12:123605710:G:A	2.52161e-10	-2.77645e-10	-0.969706	6.33809e-06	-2.77645e-10	-0.944436
123606108	chr12:123606108:C:T	1.00802e-09	1.0895	-0.673528	6.56693e-06	-0.319416	-0.58955
123606255	chr12:123606255:G:T	5.03997e-10	-1.88062	1.60342	2.14024e-05	-1.13511	1.40761
123606267	chr12:123606267:G:A	5.33492e-10	0.440703	-0.661031	4.35249e-05	1.63111	-0.648795
123606783	chr12:123606783:C:G	1.79991e-09	-2.77645e-10	0.995719	4.3878e-05	-2.77645e-10	0.9904
123606828	chr12:123606828:G:A	2.72125e-10	-2.77645e-10	-0.89351	6.76248e-06	-2.77645e-10	-0.879624
123606913	chr12:123606913:G:A	5.88514e-10	0.485237	-0.607408	4.86866e-05	1.68837	-0.593981
123606992	chr12:123606992:T:C	2.82564e-10	-2.77645e-10	-0.855867	7.03037e-06	-2.77645e-10	-0.840774
123607385	chr12:123607385:G:A	7.57008e-10	-2.77645e-10	0.129601	1.86588e-05	-2.77645e-10	0.135302
123607486	chr12:123607486:G:C	1.40118e-09	0.745301	-2.79482e-10	7.60027e-06	-0.76283	-2.79482e-10
123607518	chr12:123607518:G:A	1.92521e-10	-2.77645e-10	-1.23957	4.67541e-06	-2.77645e-10	-1.2487
123607890	chr12:123607890:G:A	6.4736e-11	-1.22362	-1.10583	6.83204e-06	0.173069	-1.04246
123607971	chr12:123607971:T:C	3.4738e-10	-2.77645e-10	-0.649352	8.84722e-06	-2.77645e-10	-0.61091
123608502	chr12:123608502:C:T	3.0933e-10	-2.77645e-10	-0.765364	7.66103e-06	-2.77645e-10	-0.754866
123608562	chr12:123608562:G:A	7.58562e-10	-2.77645e-10	0.131653	1.86973e-05	-2.77645e-10	0.137366
123609046	chr12:123609046:C:T	1.75966e-10	-1.32948	-2.79482e-10	2.86458e-06	-1.73859	-2.79482e-10
123609055	chr12:123609055:A:G	9.84387e-11	-1.91034	-2.79482e-10	2.34744e-06	-1.93769	-2.79482e-10
123609252	chr12:123609252:T:C	5.29866e-10	-2.77645e-10	-0.227148	1.28307e-05	-2.77645e-10	-0.239175
123609312	chr12:123609312:T:G	4.97378e-10	0.497313	-0.787735	4.06629e-05	1.70067	-0.786373
123609380	chr12:123609380:T:G	9.07439e-11	-1.99173	-2.79482e-10	2.25053e-06	-1.97985	-2.79482e-10
123609627	chr12:123609627:T:C	5.02546e-10	0.436209	-0.716295	4.06494e-05	1.62613	-0.712155
123609671	chr12:123609671:C:G	9.5439e-10	-2.77645e-10	0.361301	2.63106e-05	-2.77645e-10	0.478957
123609801	chr12:123609801:C:T	5.2696e-10	-2.77645e-10	-0.232648	1.27605e-05	-2.77645e-10	-0.24466
123609865	chr12:123609865:T:C	1.11582e-10	-0.537482	-1.24753	5.19015e-06	0.0571543	-1.2014
123610134	chr12:123610134:C:T	2.19956e-10	-2.77645e-10	-1.10634	5.50641e-06	-2.77645e-10	-1.0851
123610444	chr12:123610444:C:T	6.72785e-10	-2.77645e-10	0.0116538	1.58264e-05	-2.77645e-10	-0.0293357
123610490	chr12:123610490:G:A	4.63669e-10	-2.77645e-10	-0.3606	1.22728e-05	-2.77645e-10	-0.28363
123610879	chr12:123610879:C:T	6.7299e-11	-1.95258	-0.338047	1.6779e-06	-1.94971	-0.323759
123611116	chr12:123611116:G:T	3.43065e-10	-2.77645e-10	-0.661852	8.75713e-06	-2.77645e-10	-0.621145
123611158	chr12:123611158:C:G	3.87696e-10	-0.53955	-2.79482e-10	1.72493e-05	0.0567574	-2.79482e-10
123611345	chr12:123611345:G:GGATGT	3.42281e-10	-2.77645e-10	-0.664139	8.73707e-06	-2.77645e-10	-0.623438
123611428	chr12:123611428:A:G	7.5706e-10	-2.77645e-10	0.12967	1.86607e-05	-2.77645e-10	0.135406
123611666	chr12:123611666:A:G	9.44571e-11	-1.95163	-2.79482e-10	2.18135e-06	-2.01107	-2.79482e-10
123611698	chr12:123611698:G:A	6.23338e-11	-1.96037	-0.406903	1.55384e-06	-1.95715	-0.39313
123612041	chr12:123612041:A:G	1.1148e-09	0.51666	-2.79482e-10	6.56635e-06	-0.909056	-2.79482e-10
123612126	chr12:123612126:G:A	3.25584e-11	-1.7678	-1.24894	6.4983e-07	-1.9737	-1.24836
123612981	chr12:123612981:A:G	1.17455e-10	-0.558516	-1.1752	6.33258e-06	0.226134	-1.17144
123613219	chr12:123613219:A:G	3.09881e-10	0.484188	-1.24777	2.40087e-05	1.61523	-1.22783
123613336	chr12:123613336:A:T	5.85701e-10	-2.77645e-10	-0.126962	1.41606e-05	-2.77645e-10	-0.140551
123613509	chr12:123613509:G:A	2.35007e-10	-2.77645e-10	-1.04016	5.88763e-06	-2.77645e-10	-1.01816
123613666	chr12:123613666:T:C	1.44091e-10	-1.36321	-0.16612	2.65867e-06	-1.76744	-0.0457515
123613722	chr12:123613722:A:G	3.37192e-11	-1.92885	-1.05285	8.55383e-07	-1.80839	-1.13883
123613765	chr12:123613765:A:C	4.83132e-10	-2.77645e-10	-0.319481	1.22007e-05	-2.77645e-10	-0.289521
123613775	chr12:123613775:G:A	2.11346e-10	-2.77645e-10	-1.14627	5.20196e-06	-2.77645e-10	-1.14198
123613831	chr12:123613831:T:C	4.39326e-10	-2.77645e-10	-0.41453	1.68136e-05	-2.77645e-10	0.0311726
123613892	chr12:123613892:C:T	4.38775e-10	-2.77645e-10	-0.415786	1.11806e-05	-2.77645e-10	-0.376836
123614065	chr12:123614065:C:G	5.23231e-11	-1.38358	-1.15875	3.74139e-06	-0.352431	-1.11912
123615155	chr12:123615155:A:G	2.99978e-10	-2.77645e-10	-0.796064	7.58616e-06	-2.77645e-10	-0.764688
123615157	chr12:123615157:G:C	5.83095e-11	-1.92691	-0.507102	1.61107e-06	-1.80605	-0.508066
123615166	chr12:123615166:C:A	2.35589e-10	-2.77645e-10	-1.03768	5.89249e-06	-2.77645e-10	-1.01733
123615378	chr12:123615378:T:C	1.38368e-10	-1.34013	-0.229731	2.52349e-06	-1.75207	-0.113301
123615687	chr12:123615687:ACTGT:A	3.2546e-10	-2.77645e-10	-0.714533	8.06746e-06	-2.77645e-10	-0.703175
123615876	chr12:123615876:A:G	7.60298e-11	-1.15256	-1.01609	1.1132e-06	-1.62574	-1.05803
123615939	chr12:123615939:G:A	2.48276e-10	0.195663	-1.18089	1.97226e-06	-0.95917	-1.15266
123616072	chr12:123616072:A:G	2.05293e-09	-2.77645e-10	1.12725	5.00816e-05	-2.77645e-10	1.12264
123616178	chr12:123616178:T:C	1.91652e-10	-2.77645e-10	-1.24409	4.67747e-06	-2.77645e-10	-1.24826
123616494	chr12:123616494:T:G	5.16489e-11	-1.90792	-0.647387	1.34446e-06	-1.83254	-0.662479
123617213	chr12:123617213:C:T	4.23216e-10	-2.77645e-10	-0.45189	1.06833e-05	-2.77645e-10	-0.422332
123617257	chr12:123617257:T:C	2.94213e-10	-2.77645e-10	-0.815468	6.66676e-06	-2.77645e-10	-0.89388
123617311	chr12:123617311:C:A	6.97702e-11	-1.34203	-0.912533	1.2178e-06	-1.75639	-0.837574
123617431	chr12:123617431:T:A	3.16742e-10	-2.77645e-10	-0.741683	7.84892e-06	-2.77645e-10	-0.730637
123617434	chr12:123617434:G:C	2.30971e-10	-2.77645e-10	-1.05748	5.96239e-06	-2.77645e-10	-1.00554
123617669	chr12:123617669:G:A	6.70653e-11	-1.88561	-0.408493	1.69029e-06	-1.8577	-0.408414
123617782	chr12:123617782:C:G	2.31755e-10	-2.77645e-10	-1.05409	5.42405e-06	-2.77645e-10	-1.10017
123617809	chr12:123617809:C:T	2.9304e-09	1.48312	-2.79482e-10	3.43986e-05	0.747001	-2.79482e-10
123618225	chr12:123618225:T:C	3.09539e-10	-2.77645e-10	-0.764688	7.67419e-06	-2.77645e-10	-0.753151
123618254	chr12:123618254:C:T	5.91889e-11	-1.92726	-0.491781	1.64109e-06	-1.80415	-0.491504
123618324	chr12:123618324:T:C	5.64592e-11	-1.92685	-0.539404	1.56247e-06	-1.80492	-0.539828
123618346	chr12:123618346:G:A	2.14625e-10	-1.88856	0.757677	7.88058e-06	-1.11615	0.389543
123618347	chr12:123618347:G:A	1.99015e-10	-0.0784938	-1.1279	3.05561e-06	-0.588778	-1.08526
123618373	chr12:123618373:T:C	4.95719e-11	-1.95393	-0.642412	1.48327e-06	-1.75927	-0.637487
123618513	chr12:123618513:A:C	7.01681e-11	-1.8834	-0.365482	2.97556e-06	-1.10046	-0.600125
123619055	chr12:123619055:C:T	3.967e-10	-2.77645e-10	-0.516592	1.46764e-05	-2.77645e-10	-0.104775
123619250	chr12:123619250:A:G	6.04222e-11	-1.9759	-0.422512	2.32172e-06	-1.3852	-0.563507
123619322	chr12:123619322:C:T	5.77953e-11	-1.92372	-0.519145	1.58701e-06	-1.81001	-0.519148
123619502	chr12:123619502:A:G	5.70361e-11	-1.91847	-0.537619	1.5417e-06	-1.81744	-0.540688
123619913	chr12:123619913:C:G	2.03747e-10	-1.32329	0.1404	3.73264e-06	-1.73805	0.264148
123620004	chr12:123620004:A:G	1.12246e-10	-1.88221	0.103129	2.78239e-06	-1.9046	0.136897
123620139	chr12:123620139:G:A	6.08631e-11	-1.91983	-0.471313	1.65414e-06	-1.81561	-0.472128
123620679	chr12:123620679:A:T	4.65618e-11	-1.88893	-0.770062	1.1694e-06	-1.8586	-0.775923
123620749	chr12:123620749:G:A	3.97764e-10	-0.513913	-2.79482e-10	1.76809e-05	0.0814737	-2.79482e-10
123620781	chr12:123620781:T:C	5.53274e-11	-1.95836	-0.528143	1.65842e-06	-1.75415	-0.530998
123620789	chr12:123620789:G:A	5.56855e-11	-1.93286	-0.547197	1.55065e-06	-1.80183	-0.550506
123621025	chr12:123621025:A:G	9.87891e-11	-1.93008	0.023296	2.46005e-06	-1.94751	0.0566758
123621091	chr12:123621091:G:A	9.68893e-11	-1.91213	-0.0140765	2.40199e-06	-1.93133	0.0166095
123621292	chr12:123621292:T:C	9.38734e-11	-1.99639	0.0385662	3.21547e-06	-1.68927	0.0662333
123621330	chr12:123621330:C:G	5.51375e-10	-2.77645e-10	-0.187357	2.27017e-05	-2.77645e-10	0.331426
123621361	chr12:123621361:A:G	6.21964e-11	-1.95452	-0.414953	1.84427e-06	-1.7625	-0.416434
123621378	chr12:123621378:G:A	2.99638e-11	-1.97247	-1.12731	8.77019e-07	-1.73083	-1.19141
123621401	chr12:123621401:C:T	6.35894e-11	-1.95697	-0.390353	2.51856e-06	-1.32354	-0.543783
123621498	chr12:123621498:T:C	1.91616e-10	-2.77645e-10	-1.24428	4.67771e-06	-2.77645e-10	-1.2482
123622221	chr12:123622221:C:T	1.54734e-10	-1.45807	-2.79482e-10	2.2035e-06	-2.00097	-2.79482e-10
123622468	chr12:123622468:G:A	6.2643e-11	-1.54321	-0.819112	1.20639e-06	-1.85869	-0.74469
123622487	chr12:123622487:G:A	2.33711e-10	-2.77645e-10	-1.04569	5.93102e-06	-2.77645e-10	-1.01082
123623035	chr12:123623035:C:G	3.17767e-10	-2.77645e-10	-0.738454	8.59219e-06	-2.77645e-10	-0.64016
123623113	chr12:123623113:G:A	2.43452e-09	-2.77645e-10	1.29773	6.06345e-05	-2.77645e-10	1.31385
123623749	chr12:123623749:T:C	1.01189e-10	-1.56901	-0.31377	2.04599e-06	-1.86779	-0.207335
123623787	chr12:123623787:A:G	4.4035e-10	-2.77645e-10	-0.412202	1.1082e-05	-2.77645e-10	-0.385695
123624073	chr12:123624073:G:A	4.87941e-11	-1.81079	-0.801367	1.07798e-06	-1.92353	-0.792397
123624106	chr12:123624106:TATAA:T	1.616e-10	-1.41465	-2.79482e-10	2.71897e-06	-1.79076	-2.79482e-10
123624330	chr12:123624330:CT:C	4.11131e-11	-1.95822	-0.825222	1.25251e-06	-1.74658	-0.819282
123624561	chr12:123624561:A:G	1.94009e-10	-2.77645e-10	-1.23187	4.72859e-06	-2.77645e-10	-1.23739
123624716	chr12:123624716:C:T	1.27265e-10	-1.6535	-2.79482e-10	2.44664e-06	-1.8963	-2.79482e-10
123624759	chr12:123624759:G:A	2.96928e-10	-2.77645e-10	-0.806284	7.1179e-06	-2.77645e-10	-0.828401
123625068	chr12:123625068:C:T	1.36835e-09	0.721592	-2.79482e-10	7.48213e-06	-0.778496	-2.79482e-10
123625080	chr12:123625080:G:A	4.06249e-10	-2.77645e-10	-0.492807	1.02774e-05	-2.77645e-10	-0.46107
123625441	chr12:123625441:G:A	7.0706e-11	-1.83128	-0.409957	1.38518e-06	-1.93232	-0.532862
123625470	chr12:123625470:T:C	2.67991e-11	-2.01105	-1.20035	6.34627e-07	-1.99842	-1.24731
123625688	chr12:123625688:T:C	1.9108e-10	-2.77645e-10	-1.24708	4.67719e-06	-2.77645e-10	-1.24832
123626128	chr12:123626128:A:G	2.16731e-10	0.107178	-1.22829	1.72303e-06	-1.00023	-1.2467
123626338	chr12:123626338:C:T	1.54215e-09	-2.77645e-10	0.841163	6.50739e-05	-2.77645e-10	1.38451
123627109	chr12:123627109:T:C	3.11307e-10	-2.77645e-10	-0.758993	7.68738e-06	-2.77645e-10	-0.751434
123627452	chr12:123627452:T:C	8.88695e-11	-1.78188	-0.230721	1.69604e-06	-1.89906	-0.363658
123627674	chr12:123627674:T:C	1.81945e-09	-2.77645e-10	1.00652	7.83687e-05	-2.77645e-10	1.57041
123627899	chr12:123627899:G:T	1.62573e-09	-2.77645e-10	0.893937	6.90208e-05	-2.77645e-10	1.4434
123628015	chr12:123628015:T:C	1.68305e-09	-2.77645e-10	0.928593	7.17787e-05	-2.77645e-10	1.48257
123628318	chr12:123628318:T:C	2.28034e-10	-1.93636	0.866081	9.21658e-06	-1.98636	1.41635
123628772	chr12:123628772:C:G	3.54286e-10	-0.637358	0.00769174	4.88786e-06	-1.35328	0.149017
123628913	chr12:123628913:A:G	1.05965e-10	-1.86647	0.0297973	2.48612e-06	-1.8885	0.00820908
123629018	chr12:123629018:C:T	3.20817e-10	-2.77645e-10	-0.728902	7.8325e-06	-2.77645e-10	-0.732731
123629282	chr12:123629282:C:T	2.33474e-09	-2.77645e-10	1.25588	0.00010441	-2.77645e-10	1.85731
123629418	chr12:123629418:C:G	9.22995e-11	-1.87664	-0.0980935	2.16745e-06	-1.89782	-0.119644
123629657	chr12:123629657:C:G	1.20689e-09	-2.77645e-10	0.596031	4.89414e-05	-2.77645e-10	1.09961
123629809	chr12:123629809:TAAATA:T	3.06346e-10	-2.77645e-10	-0.775056	7.58237e-06	-2.77645e-10	-0.765187
123629859	chr12:123629859:C:A	5.57935e-10	-2.77645e-10	-0.17553	2.35158e-05	-2.77645e-10	0.366658
123630005	chr12:123630005:G:A	8.99839e-11	-1.76848	-0.231663	1.70865e-06	-1.89077	-0.364543
123630119	chr12:123630119:G:A	3.86519e-10	-2.77645e-10	-0.54259	9.42146e-06	-2.77645e-10	-0.548024
123630124	chr12:123630124:C:T	3.31904e-10	-2.77645e-10	-0.694927	8.22779e-06	-2.77645e-10	-0.683496
123630653	chr12:123630653:A:G	4.44444e-11	-1.68862	-1.01691	9.62566e-07	-1.92164	-0.907528
123630944	chr12:123630944:T:C	5.76648e-10	-2.77645e-10	-0.142539	1.37621e-05	-2.77645e-10	-0.169097
123631264	chr12:123631264:G:A	9.29362e-11	-1.88752	-0.0803412	2.18478e-06	-1.90775	-0.101747
123631448	chr12:123631448:G:A	5.90591e-10	-2.77645e-10	-0.118648	2.50478e-05	-2.77645e-10	0.429771
123631487	chr12:123631487:A:G	3.13692e-10	-2.77645e-10	-0.751362	7.76716e-06	-2.77645e-10	-0.741109
123631490	chr12:123631490:T:C	3.14981e-10	-2.77645e-10	-0.747259	7.80021e-06	-2.77645e-10	-0.736863
123631578	chr12:123631578:A:G	4.58104e-11	-1.72832	-0.946939	1.02418e-06	-1.94254	-0.824584
123631636	chr12:123631636:G:A	4.00116e-10	-2.77645e-10	-0.508018	1.00661e-05	-2.77645e-10	-0.481836
123632038	chr12:123632038:A:G	4.80996e-11	-1.66216	-0.96434	1.04036e-06	-1.90706	-0.844395
123632261	chr12:123632261:C:G	1.27768e-09	0.152698	0.500334	9.932e-06	-1.00155	0.506296
123632710	chr12:123632710:T:G	1.96364e-10	-1.5086	0.288796	4.00196e-06	-1.83354	0.429314
123633137	chr12:123633137:CAT:C	3.0871e-10	-1.73644	0.969071	1.20013e-05	-1.82939	1.52339
123633221	chr12:123633221:T:G	7.10311e-10	-2.77645e-10	0.0659302	1.31278e-05	-2.77645e-10	-0.216285
123633942	chr12:123633942:A:C	2.48203e-09	-2.77645e-10	1.31706	5.36877e-05	-2.77645e-10	1.19217
123634401	chr12:123634401:T:C	1.401e-09	-2.77645e-10	0.745167	5.80679e-05	-2.77645e-10	1.2706
123634608	chr12:123634608:A:G	2.36571e-10	0.202172	-1.23569	1.83664e-06	-0.934529	-1.24855
123634762	chr12:123634762:T:G	5.2662e-10	-2.77645e-10	-0.233293	2.17913e-05	-2.77645e-10	0.290499
123634784	chr12:123634784:G:C	2.19919e-10	-2.77645e-10	-1.10651	5.37885e-06	-2.77645e-10	-1.10854
123634841	chr12:123634841:C:T	1.75019e-09	-2.77645e-10	0.967709	7.45826e-05	-2.77645e-10	1.52089
123635342	chr12:123635342:G:A	6.38154e-10	-2.77645e-10	-0.0411919	1.20308e-05	-2.77645e-10	-0.303543
123635436	chr12:123635436:G:A	7.71893e-11	-1.77932	-0.374191	1.48888e-06	-1.89675	-0.496239
123635658	chr12:123635658:C:A	4.3175e-10	0.627035	-1.05896	2.98489e-06	-0.688985	-1.00846
123635980	chr12:123635980:G:A	2.70828e-10	-2.77645e-10	-0.898287	9.86528e-06	-2.77645e-10	-0.501992
123636359	chr12:123636359:A:T	2.19061e-10	-2.77645e-10	-1.11042	5.36022e-06	-2.77645e-10	-1.11201
123636444	chr12:123636444:C:T	4.50169e-11	-1.80816	-0.884579	8.90885e-07	-1.91657	-0.989988
123636882	chr12:123636882:A:T	3.15462e-11	-1.93707	-1.11125	1.33351e-06	-1.33655	-1.16665
123636927	chr12:123636927:A:T	2.45091e-10	-2.77645e-10	-0.998141	6.10383e-06	-2.77645e-10	-0.982097
123637564	chr12:123637564:A:G	2.1915e-09	-1.71798	2.91055	7.13453e-05	-1.93671	3.41322
123637861	chr12:123637861:G:A	9.4993e-11	-1.86432	-0.0816477	2.23296e-06	-1.88692	-0.100762
123638116	chr12:123638116:C:G	3.21947e-09	0.207837	1.36936	4.18681e-05	-1.01679	1.9603
123638461	chr12:123638461:G:A	8.46045e-10	-2.77645e-10	0.2408	1.53415e-05	-2.77645e-10	-0.0604505
123638523	chr12:123638523:G:A	2.69248e-09	0.128869	1.26958	3.54767e-05	-1.06926	1.84712
123638909	chr12:123638909:G:C	1.61467e-10	-1.41547	-2.79482e-10	2.35332e-06	-1.93519	-2.79482e-10
123638930	chr12:123638930:G:A	2.92019e-09	0.250192	1.22944	3.68283e-05	-0.987822	1.80308
123638997	chr12:123638997:G:A	5.46303e-10	-2.77645e-10	-0.196598	2.29007e-05	-2.77645e-10	0.340152
123639817	chr12:123639817:A:G	3.02396e-10	-2.77645e-10	-0.788035	7.4712e-06	-2.77645e-10	-0.779957
123640080	chr12:123640080:G:A	1.97623e-10	-2.77645e-10	-1.21341	4.82053e-06	-2.77645e-10	-1.21813
123640305	chr12:123640305:C:A	3.25e-10	-2.77645e-10	-0.715947	8.02738e-06	-2.77645e-10	-0.708156
123640360	chr12:123640360:G:T	2.08471e-09	-2.77645e-10	1.14261	4.5593e-05	-2.77645e-10	1.02874
123640471	chr12:123640471:G:A	3.66008e-11	-1.94225	-0.957453	8.99972e-07	-1.94817	-0.948237
123640486	chr12:123640486:G:A	3.17369e-10	-2.77645e-10	-0.739706	8.05786e-06	-2.77645e-10	-0.704366
123641178	chr12:123641178:A:C	1.50239e-09	0.815041	-2.79482e-10	7.99326e-06	-0.712415	-2.79482e-10
123641328	chr12:123641328:C:T	2.61492e-10	0.0737582	-1.00713	1.8282e-06	-1.1741	-1.01358
123641344	chr12:123641344:G:C	1.98864e-10	-2.77645e-10	-1.20715	4.86223e-06	-2.77645e-10	-1.20952
123641414	chr12:123641414:C:T	8.32193e-11	-1.93825	-0.140042	3.11913e-06	-1.29701	-0.356451
123641517	chr12:123641517:G:A	3.08055e-11	-1.9332	-1.13888	7.54062e-07	-1.93915	-1.13415
123641539	chr12:123641539:G:T	1.62531e-10	-1.4089	-2.79482e-10	2.74736e-06	-1.78037	-2.79482e-10
123641616	chr12:123641616:A:C	1.15479e-09	-2.77645e-10	0.551906	2.83616e-05	-2.77645e-10	0.554023
123641633	chr12:123641633:A:G	3.41088e-11	-1.96594	-1.00428	8.42447e-07	-1.96473	-0.997731
123641774	chr12:123641774:TTAAA:T	4.51246e-10	-2.77645e-10	-0.387759	1.14232e-05	-2.77645e-10	-0.355371
123641792	chr12:123641792:C:T	8.54946e-11	-1.84033	-0.210986	1.66413e-06	-1.93711	-0.344604
123642105	chr12:123642105:C:T	3.66683e-11	-1.92094	-0.976917	9.00904e-07	-1.9272	-0.968171
123642274	chr12:123642274:A:G	1.82444e-10	-1.51969	0.226365	3.67696e-06	-1.83856	0.349635
123642938	chr12:123642938:A:T	3.69714e-10	-2.77645e-10	-0.587043	8.85464e-06	-2.77645e-10	-0.610072
123643103	chr12:123643103:C:T	9.79259e-11	-1.91556	-2.79482e-10	2.34837e-06	-1.93729	-2.79482e-10
123643178	chr12:123643178:C:A	1.5171e-09	-2.77645e-10	0.824783	3.74837e-05	-2.77645e-10	0.832893
123643530	chr12:123643530:A:G	3.53093e-09	0.279702	1.38984	4.49153e-05	-0.968268	1.98203
123643877	chr12:123643877:C:T	3.6152e-11	-1.94649	-0.965547	8.89245e-07	-1.95206	-0.956336
123643956	chr12:123643956:G:A	8.9122e-11	-2.00977	-2.79482e-10	2.21882e-06	-1.99404	-2.79482e-10
123644103	chr12:123644103:C:T	1.68051e-09	-2.77645e-10	0.927082	4.15208e-05	-2.77645e-10	0.935181
123644418	chr12:123644418:G:A	2.22787e-10	-1.50702	0.413468	4.57327e-06	-1.83001	0.559228
123644614	chr12:123644614:C:T	9.5376e-11	-1.87747	-0.064478	2.24414e-06	-1.89884	-0.0838502
123645262	chr12:123645262:G:A	8.44594e-11	-1.82283	-0.240672	1.6388e-06	-1.92571	-0.371347
123645377	chr12:123645377:C:A	1.48478e-09	-2.77645e-10	0.803253	3.66769e-05	-2.77645e-10	0.811133
123645838	chr12:123645838:C:T	6.34053e-10	-2.77645e-10	-0.0476392	1.43671e-05	-2.77645e-10	-0.126075
123645841	chr12:123645841:A:G	2.16843e-10	-1.49543	0.374829	4.3577e-06	-1.82334	0.504273
123645933	chr12:123645933:C:T	1.52084e-10	-1.95684	0.481503	3.73561e-06	-1.96754	0.494436
123646084	chr12:123646084:A:G	1.95727e-09	1.07953	-2.79482e-10	1.92993e-05	0.169056	-2.79482e-10
123647095	chr12:123647095:G:A	1.45912e-09	0.785817	-2.79482e-10	7.81506e-06	-0.734961	-2.79482e-10
123647355	chr12:123647355:C:G	1.52863e-09	-2.77645e-10	0.832357	3.7587e-05	-2.77645e-10	0.835646
123647382	chr12:123647382:G:A	9.12165e-11	-1.81947	-0.167065	1.77584e-06	-1.92402	-0.292723
123647402	chr12:123647402:G:T	2.91535e-10	-2.77645e-10	-0.824614	7.15856e-06	-2.77645e-10	-0.822704
123647450	chr12:123647450:C:T	1.36537e-09	-2.77645e-10	0.719406	3.35535e-05	-2.77645e-10	0.722128
123647785	chr12:123647785:A:G	1.52775e-09	0.831782	-2.79482e-10	1.92274e-05	0.165321	-2.79482e-10
123648122	chr12:123648122:C:A	4.62765e-10	-2.77645e-10	-0.362554	1.19028e-05	-2.77645e-10	-0.314243
123648250	chr12:123648250:C:A	8.95211e-11	-2.0053	-2.79482e-10	2.43568e-06	-1.90079	-2.79482e-10
123648256	chr12:123648256:C:T	2.74459e-10	-2.77645e-10	-0.884969	6.76227e-06	-2.77645e-10	-0.879654
123648283	chr12:123648283:G:A	2.641e-10	-2.77645e-10	-0.923443	6.4682e-06	-2.77645e-10	-0.924115
123648309	chr12:123648309:G:A	3.14609e-10	0.133063	-0.881503	2.10351e-06	-1.14286	-0.904545
123650109	chr12:123650109:C:T	4.5128e-11	-1.47302	-1.21725	8.46757e-07	-1.73193	-1.22543
123650255	chr12:123650255:C:T	4.12134e-11	-1.87584	-0.905172	1.87556e-06	-1.16797	-0.994139
123650441	chr12:123650441:A:G	5.41256e-11	-1.26559	-1.24288	7.44722e-07	-1.84539	-1.24036
123651211	chr12:123651211:G:T	2.71692e-10	-2.77645e-10	-0.895104	7.48203e-06	-2.77645e-10	-0.77851
123651253	chr12:123651253:C:T	1.0766e-10	-1.82079	-2.79482e-10	2.21728e-06	-1.99473	-2.79482e-10
123651267	chr12:123651267:G:T	5.48642e-10	-2.77645e-10	-0.192326	2.30802e-05	-2.77645e-10	0.347964
123651356	chr12:123651356:C:T	1.91266e-10	-2.77645e-10	-1.24611	4.6856e-06	-2.77645e-10	-1.24652
123651434	chr12:123651434:C:T	2.10388e-10	-2.77645e-10	-1.15082	5.18191e-06	-2.77645e-10	-1.14584
123652871	chr12:123652871:A:G	3.82786e-10	-2.77645e-10	-0.552295	9.78883e-06	-2.77645e-10	-0.509772
123652938	chr12:123652938:C:T	8.76136e-11	-1.8902	-0.13664	1.54283e-06	-1.95503	-0.402362
123653381	chr12:123653381:G:T	1.43664e-09	0.770291	-2.79482e-10	7.76274e-06	-0.741678	-2.79482e-10
123653513	chr12:123653513:G:A	4.5685e-10	0.0961362	-0.471553	3.10265e-06	-1.16035	-0.498407
123654585	chr12:123654585:T:A	1.91678e-10	-2.77645e-10	-1.24395	4.73367e-06	-2.77645e-10	-1.23631
123655050	chr12:123655050:A:G	6.09008e-11	-1.99171	-0.398811	1.28758e-06	-1.95788	-0.580367
123655280	chr12:123655280:C:T	2.22068e-10	-2.77645e-10	-1.09679	5.52282e-06	-2.77645e-10	-1.08213
123655388	chr12:123655388:C:T	3.31494e-10	-2.77645e-10	-0.696162	7.91325e-06	-2.77645e-10	-0.722475
123655539	chr12:123655539:CT:C	1.08425e-09	-2.77645e-10	0.488867	2.60346e-05	-2.77645e-10	0.468413
123655855	chr12:123655855:G:A	7.64149e-10	-2.77645e-10	0.138991	3.42434e-05	-2.77645e-10	0.74248
123655965	chr12:123655965:C:G	5.61847e-10	-2.77645e-10	-0.168543	1.33582e-05	-2.77645e-10	-0.198884
123656482	chr12:123656482:C:G	1.03839e-10	-1.843	-0.0139384	2.43402e-06	-1.86424	-0.037229
123656787	chr12:123656787:G:C	2.31776e-10	-2.77645e-10	-1.054	6.24139e-06	-2.77645e-10	-0.959811
123656815	chr12:123656815:A:G	1.57839e-10	-1.57031	0.13211	3.33996e-06	-1.84464	0.259587
123656971	chr12:123656971:T:G	5.16242e-10	-2.77645e-10	-0.253197	1.23095e-05	-2.77645e-10	-0.280646
123657115	chr12:123657115:C:T	9.96831e-11	-1.98147	0.0836936	2.36323e-06	-1.99108	0.060092
123657202	chr12:123657202:A:G	6.94973e-11	-1.76206	-0.496424	1.37808e-06	-1.86165	-0.608677
123657520	chr12:123657520:G:A	2.47235e-10	-2.77645e-10	-0.989434	6.08806e-06	-2.77645e-10	-0.984684
123658044	chr12:123658044:A:G	6.81809e-11	-1.77334	-0.50427	1.35575e-06	-1.87033	-0.616327
123658158	chr12:123658158:A:G	3.88428e-10	-0.028107	-0.509558	2.75814e-06	-1.23984	-0.536611
123658179	chr12:123658179:C:G	4.12904e-09	-2.77645e-10	1.82603	0.000101623	-2.77645e-10	1.83025
123658463	chr12:123658463:G:A	9.41004e-11	-1.95541	-2.79482e-10	2.29043e-06	-1.96227	-2.79482e-10
123658746	chr12:123658746:G:A	4.64069e-09	-2.77645e-10	1.94285	9.67924e-05	-2.77645e-10	1.78155
123658826	chr12:123658826:A:G	2.05799e-10	-2.77645e-10	-1.17287	6.53662e-06	-2.77645e-10	-0.913594
123658999	chr12:123658999:A:G	1.9913e-10	-2.00693	0.801117	4.90805e-06	-2.00412	0.803984
123659603	chr12:123659603:C:T	3.04563e-10	0.208812	-0.989707	2.30177e-06	-0.971247	-0.986089
123659732	chr12:123659732:G:C	5.11129e-10	-0.40656	0.14341	7.00219e-06	-1.39722	0.552425
123659812	chr12:123659812:T:C	4.38958e-10	0.0939339	-0.509303	2.98231e-06	-1.16186	-0.536453
123659848	chr12:123659848:A:G	5.17746e-11	-1.42617	-1.1267	9.40936e-07	-1.77056	-1.08133
123660246	chr12:123660246:T:C	8.35705e-11	-1.07525	-0.998834	9.5514e-07	-1.73853	-1.09839
123660953	chr12:123660953:A:G	2.07465e-10	-2.77645e-10	-1.16481	5.08098e-06	-2.77645e-10	-1.16551
123661150	chr12:123661150:T:C	5.53262e-11	-1.40703	-1.0795	1.0069e-06	-1.75779	-1.02634
123661454	chr12:123661454:A:G	2.07241e-10	-2.77645e-10	-1.16589	5.09229e-06	-2.77645e-10	-1.16329
123662142	chr12:123662142:A:G	2.05841e-10	-2.77645e-10	-1.17267	5.05591e-06	-2.77645e-10	-1.17046
123662926	chr12:123662926:A:G	6.55242e-10	-0.271769	0.257001	8.54035e-06	-1.31366	0.667443
123663197	chr12:123663197:C:T	7.1355e-09	2.37307	-2.79482e-10	3.73572e-05	0.829513	-2.79482e-10
123663284	chr12:123663284:A:G	3.63271e-11	-1.69246	-1.21475	7.35075e-07	-1.9082	-1.1906
123663660	chr12:123663660:A:G	8.60046e-11	-1.82378	-0.221594	1.71828e-06	-1.90651	-0.343181
123664089	chr12:123664089:C:T	3.35635e-10	-2.77645e-10	-0.683748	8.6428e-06	-2.77645e-10	-0.634287
123664835	chr12:123664835:C:A	1.07343e-10	-0.805346	-1.0184	1.08631e-06	-1.58791	-1.12032
123664840	chr12:123664840:A:G	1.07966e-09	-2.77645e-10	0.484631	2.62705e-05	-2.77645e-10	0.477433
123665466	chr12:123665466:T:C	5.12869e-11	-1.42333	-1.13901	9.84974e-07	-1.70937	-1.09678
123665571	chr12:123665571:G:A	9.59628e-11	-1.93581	-2.79482e-10	2.87192e-06	-1.73603	-2.79482e-10
123665638	chr12:123665638:C:T	2.2723e-10	-2.77645e-10	-1.07381	5.52997e-06	-2.77645e-10	-1.08083
123665828	chr12:123665828:T:C	8.29207e-10	-2.77645e-10	0.220698	2.01762e-05	-2.77645e-10	0.213488
123666855	chr12:123666855:A:G	3.44972e-10	-2.77645e-10	-0.656309	9.81515e-06	-2.77645e-10	-0.507086
123666892	chr12:123666892:A:G	4.66199e-11	-1.55364	-1.1041	8.97099e-07	-1.84693	-1.05267
123667434	chr12:123667434:A:G	5.41836e-10	-0.307342	0.102534	6.95006e-06	-1.33702	0.484755
123667501	chr12:123667501:G:GTTATTATTTA	5.32805e-10	-2.77645e-10	-0.221616	1.36811e-05	-2.77645e-10	-0.175
123667505	chr12:123667505:GGACT:G	5.39359e-10	-2.77645e-10	-0.209391	1.3852e-05	-2.77645e-10	-0.162582
123667801	chr12:123667801:CTTA:C	3.53737e-10	-2.77645e-10	-0.631218	9.80593e-06	-2.77645e-10	-0.508026
123668725	chr12:123668725:T:C	5.43691e-10	-2.77645e-10	-0.201391	1.29231e-05	-2.77645e-10	-0.232
123669092	chr12:123669092:A:T	3.19697e-11	-1.88558	-1.14941	7.54036e-07	-1.95491	-1.11842
123669316	chr12:123669316:T:C	3.62851e-11	-1.83865	-1.06972	8.53548e-07	-1.9216	-1.02777
123669899	chr12:123669899:T:C	5.49331e-10	-0.293896	0.102825	7.01711e-06	-1.32808	0.485421
123669983	chr12:123669983:C:CTG	4.65651e-10	-2.77645e-10	-0.356336	1.33105e-05	-2.77645e-10	-0.202464
123670047	chr12:123670047:AATG:A	5.57267e-10	-0.320872	0.144144	7.23394e-06	-1.34513	0.532896
123670586	chr12:123670586:A:G	3.66016e-10	-2.77645e-10	-0.597094	8.93591e-06	-2.77645e-10	-0.600936
123670593	chr12:123670593:A:G	1.91774e-10	-2.77645e-10	-1.24345	4.77999e-06	-2.77645e-10	-1.22658
123670979	chr12:123670979:A:G	3.30575e-11	-1.79834	-1.20318	7.49667e-07	-1.89875	-1.18039
123671146	chr12:123671146:G:A	6.41956e-10	-2.77645e-10	-0.0352526	1.28361e-05	-2.77645e-10	-0.238754
123671161	chr12:123671161:G:A	3.36118e-10	-2.77645e-10	-0.682309	1.27836e-05	-2.77645e-10	-0.242849
123671503	chr12:123671503:C:T	3.68359e-10	-0.0267079	-0.564006	3.86837e-06	-1.14726	-0.290916
123672090	chr12:123672090:C:T	3.54089e-10	-0.0158481	-0.614375	3.67369e-06	-1.13916	-0.350656
123672215	chr12:123672215:G:A	2.16581e-09	-2.77645e-10	1.18078	5.19915e-05	-2.77645e-10	1.16007
123672262	chr12:123672262:T:A	3.44527e-10	-0.657599	-2.79482e-10	1.51315e-05	-0.0742358	-2.79482e-10
123672291	chr12:123672291:G:A	3.01977e-10	0.194809	-0.984229	2.27044e-06	-0.990336	-0.980702
123672350	chr12:123672350:A:G	6.59198e-11	-1.2427	-1.06863	1.13457e-06	-1.6532	-1.01156
123672458	chr12:123672458:A:G	2.7155e-10	-2.77645e-10	-0.895627	9.37147e-06	-2.77645e-10	-0.553344
123672505	chr12:123672505:G:A	3.09476e-11	-1.82706	-1.24042	6.98476e-07	-1.919	-1.23087
123672506	chr12:123672506:C:T	1.95042e-10	-2.77645e-10	-1.22656	4.85144e-06	-2.77645e-10	-1.21174
123672544	chr12:123672544:T:C	3.54087e-10	-0.0157594	-0.614471	2.50868e-06	-1.22944	-0.641814
123672628	chr12:123672628:G:C	8.92079e-11	-2.0088	-2.79482e-10	2.46203e-06	-1.89003	-2.79482e-10
123672641	chr12:123672641:T:G	6.14626e-11	-1.29418	-1.08717	1.0586e-06	-1.69265	-1.04142
123672700	chr12:123672700:G:A	3.03852e-11	-1.84381	-1.242	6.88588e-07	-1.93083	-1.2333
123672751	chr12:123672751:A:G	2.23543e-10	-2.77645e-10	-1.09017	5.55713e-06	-2.77645e-10	-1.07593
123672788	chr12:123672788:C:T	3.11131e-11	-1.82641	-1.23573	7.03314e-07	-1.91862	-1.22434
123672826	chr12:123672826:G:A	2.6333e-10	-2.77645e-10	-0.926364	6.61744e-06	-2.77645e-10	-0.901306
123673127	chr12:123673127:A:T	3.10024e-11	-1.83	-1.2357	7.01583e-07	-1.92111	-1.22432
123673198	chr12:123673198:A:G	3.09583e-11	-1.8303	-1.23683	7.00407e-07	-1.92125	-1.22585
123673529	chr12:123673529:G:A	2.32503e-10	0.0741758	-1.12504	1.84784e-06	-1.05447	-1.12252
123673533	chr12:123673533:A:G	3.15228e-11	-1.81177	-1.23729	7.09213e-07	-1.90812	-1.2265
123673908	chr12:123673908:T:C	3.13055e-11	-1.81901	-1.23696	7.0596e-07	-1.91314	-1.22607
123673955	chr12:123673955:G:A	3.17036e-11	-1.80169	-1.24165	7.10005e-07	-1.9007	-1.23279
123674665	chr12:123674665:G:A	7.03148e-10	-2.77645e-10	0.0557953	1.69978e-05	-2.77645e-10	0.0420733
123674864	chr12:123674864:A:G	3.17837e-11	-1.79599	-1.24483	7.09352e-07	-1.89674	-1.23767
123674999	chr12:123674999:T:C	9.56872e-11	-1.93869	-2.79482e-10	2.32927e-06	-1.94546	-2.79482e-10
123675219	chr12:123675219:G:A	3.15648e-11	-1.80477	-1.24296	7.07044e-07	-1.90295	-1.23473
123675338	chr12:123675338:A:T	6.4551e-11	-1.27622	-1.0561	1.11033e-06	-1.68035	-1.006
123675372	chr12:123675372:G:A	5.91957e-10	-2.77645e-10	-0.116338	1.19385e-05	-2.77645e-10	-0.311241
123675474	chr12:123675474:C:G	3.2083e-11	-1.79477	-1.23667	7.18814e-07	-1.89561	-1.22555
123676251	chr12:123676251:C:T	7.83624e-10	-2.77645e-10	0.164157	1.47964e-05	-2.77645e-10	-0.0966295
123676395	chr12:123676395:C:T	2.32928e-10	-2.77645e-10	-1.04904	6.28375e-06	-2.77645e-10	-0.953047
123676509	chr12:123676509:A:G	3.28745e-11	-1.75983	-1.24725	7.13633e-07	-1.87941	-1.24899
123676742	chr12:123676742:A:T	1.95233e-10	-2.77645e-10	-1.22558	4.85457e-06	-2.77645e-10	-1.21109
123676947	chr12:123676947:A:G	3.23236e-11	-1.77848	-1.24549	7.17817e-07	-1.88371	-1.23884
123677105	chr12:123677105:G:A	2.58288e-10	-2.77645e-10	-0.945697	6.36149e-06	-2.77645e-10	-0.940751
123677187	chr12:123677187:AAATC:A	2.08771e-10	-2.77645e-10	-1.15854	6.73168e-06	-2.77645e-10	-0.884188
123677198	chr12:123677198:G:A	4.28371e-10	-2.77645e-10	-0.439783	1.08163e-05	-2.77645e-10	-0.409963
123677500	chr12:123677500:G:C	3.14948e-11	-1.80365	-1.2463	7.0383e-07	-1.90199	-1.24024
123677635	chr12:123677635:A:G	2.25778e-10	-2.77645e-10	-1.08022	5.60901e-06	-2.77645e-10	-1.06664
123677930	chr12:123677930:A:G	3.24635e-11	-1.77065	-1.249	7.15779e-07	-1.87758	-1.24782
123677945	chr12:123677945:T:TA	2.18727e-10	-2.77645e-10	-1.11195	5.40971e-06	-2.77645e-10	-1.10282
123677980	chr12:123677980:T:C	3.54367e-10	-2.77645e-10	-0.62944	8.77388e-06	-2.77645e-10	-0.619235
123678081	chr12:123678081:C:T	2.31168e-10	-2.77645e-10	-1.05663	5.75452e-06	-2.77645e-10	-1.04103
123678158	chr12:123678158:C:T	3.10586e-11	-1.81669	-1.24721	6.96077e-07	-1.91139	-1.24192
123678203	chr12:123678203:G:A	7.30817e-11	-1.41455	-0.79364	1.37001e-06	-1.76846	-0.707728
123678380	chr12:123678380:T:C	3.42185e-10	-2.77645e-10	-0.664421	8.28933e-06	-2.77645e-10	-0.676044
123678413	chr12:123678413:T:C	3.64963e-10	-0.0152632	-0.584712	3.80494e-06	-1.13799	-0.316724
123678480	chr12:123678480:G:A	3.42543e-10	-0.082295	-0.581081	3.65184e-06	-1.18325	-0.31253
123678872	chr12:123678872:A:C	3.08839e-10	-2.77645e-10	-0.766952	1.13104e-05	-2.77645e-10	-0.365288
123679077	chr12:123679077:G:A	3.38741e-10	-2.77645e-10	-0.674536	9.61726e-06	-2.77645e-10	-0.527454
123679550	chr12:123679550:G:A	2.06637e-10	-2.77645e-10	-1.16881	4.99141e-06	-2.77645e-10	-1.1833
123679975	chr12:123679975:G:A	3.56346e-10	-2.77645e-10	-0.62387	8.53703e-06	-2.77645e-10	-0.646601
123680028	chr12:123680028:C:T	4.35779e-10	0.539631	-0.962267	2.97678e-06	-0.740836	-0.959336
123680029	chr12:123680029:G:A	4.23254e-10	-2.77645e-10	-0.451799	1.0126e-05	-2.77645e-10	-0.475908
123680114	chr12:123680114:T:A	1.96464e-10	-1.21929	-2.79482e-10	4.98293e-06	-1.18499	-2.79482e-10
123680144	chr12:123680144:G:A	8.95221e-11	-2.00529	-2.79482e-10	2.23548e-06	-1.98656	-2.79482e-10
123680481	chr12:123680481:A:AG	7.34806e-11	-1.20256	-1.00019	1.25824e-06	-1.62539	-0.935905
123680509	chr12:123680509:C:T	7.57178e-11	-1.36209	-0.810669	1.38383e-06	-1.73486	-0.731302
123680564	chr12:123680564:T:C	2.99897e-11	-1.87622	-1.22269	6.90902e-07	-1.95341	-1.20737
123680994	chr12:123680994:C:T	4.62989e-09	-2.77645e-10	1.94052	9.73829e-05	-2.77645e-10	1.78764
123681037	chr12:123681037:T:C	5.43013e-10	-2.77645e-10	-0.202638	1.2711e-05	-2.77645e-10	-0.248546
123681130	chr12:123681130:C:G	3.32413e-11	-1.75772	-1.23826	7.37275e-07	-1.86848	-1.22733
123681282	chr12:123681282:T:A	7.08083e-11	-1.20096	-1.03884	1.205e-06	-1.62537	-0.979159
123681494	chr12:123681494:T:C	3.24185e-11	-1.78798	-1.23306	7.2592e-07	-1.89109	-1.22024
123681730	chr12:123681730:T:C	1.12846e-10	-1.77375	-2.79482e-10	2.70579e-06	-1.79562	-2.79482e-10
123681872	chr12:123681872:T:G	1.92878e-10	-2.77645e-10	-1.23772	4.82713e-06	-2.77645e-10	-1.21676
123681953	chr12:123681953:T:C	7.11131e-11	-1.16963	-1.06587	1.19397e-06	-1.60337	-1.01036
123682107	chr12:123682107:A:C	2.31712e-10	-2.77645e-10	-1.05428	5.76896e-06	-2.77645e-10	-1.03852
123682197	chr12:123682197:C:T	1.56891e-10	-1.44422	-2.79482e-10	2.21619e-06	-1.99522	-2.79482e-10
123682407	chr12:123682407:G:A	4.99426e-09	-2.77645e-10	2.01627	0.000105115	-2.77645e-10	1.86404
123682431	chr12:123682431:G:T	1.73949e-10	-1.73884	0.39783	3.30352e-06	-1.85096	0.254938
123682474	chr12:123682474:T:C	3.25165e-11	-1.78677	-1.23125	7.28156e-07	-1.89034	-1.21791
123682628	chr12:123682628:C:T	9.40515e-11	-1.68535	-0.270577	1.79945e-06	-1.80718	-0.396349
123682902	chr12:123682902:C:T	6.59231e-10	-2.77645e-10	-0.00869758	1.59677e-05	-2.77645e-10	-0.020444
123683117	chr12:123683117:G:A	2.44143e-10	-2.77645e-10	-1.00202	6.11454e-06	-2.77645e-10	-0.980344
123683304	chr12:123683304:A:G	6.95916e-10	-2.77645e-10	0.0454568	1.23011e-05	-2.77645e-10	-0.281326
123683308	chr12:123683308:C:T	2.15945e-10	-2.77645e-10	-1.12475	5.64165e-06	-2.77645e-10	-1.06084
123683409	chr12:123683409:C:T	7.12259e-11	-1.36035	-0.87356	1.29654e-06	-1.73405	-0.797259
123683895	chr12:123683895:T:C	5.28917e-10	-2.77645e-10	-0.228941	1.23887e-05	-2.77645e-10	-0.274228
123683996	chr12:123683996:A:C	3.58424e-10	-0.0254444	-0.592612	3.74324e-06	-1.14567	-0.32539
123684309	chr12:123684309:T:C	4.11537e-10	-2.77645e-10	-0.479874	1.00444e-05	-2.77645e-10	-0.483995
123684463	chr12:123684463:C:T	2.91145e-10	-0.0448018	-0.781149	2.88277e-06	-1.18259	-0.549672
123684546	chr12:123684546:A:G	3.33533e-10	-1.3998	0.709771	6.78641e-06	-1.74172	0.865626
123684693	chr12:123684693:C:T	3.21026e-11	-1.79969	-1.23115	7.21514e-07	-1.8998	-1.21762
123684695	chr12:123684695:T:C	3.86041e-11	-1.60697	-1.23945	8.26175e-07	-1.75249	-1.22947
123684826	chr12:123684826:T:G	3.45863e-10	-2.77645e-10	-0.653728	1.3197e-05	-2.77645e-10	-0.211027
123685283	chr12:123685283:T:C	2.38688e-10	-2.77645e-10	-1.02462	5.94922e-06	-2.77645e-10	-1.00775
123685341	chr12:123685341:A:C	3.41281e-10	-2.77645e-10	-0.667067	8.2677e-06	-2.77645e-10	-0.678658
123685460	chr12:123685460:C:T	1.98669e-10	-2.77645e-10	-1.20813	4.74971e-06	-2.77645e-10	-1.23293
123686029	chr12:123686029:T:G	2.32081e-10	-2.77645e-10	-1.05269	5.77868e-06	-2.77645e-10	-1.03684
123686604	chr12:123686604:C:T	6.82135e-11	-1.395	-0.882131	1.25599e-06	-1.75622	-0.806867
123686713	chr12:123686713:A:G	4.14569e-10	-2.77645e-10	-0.472533	1.01234e-05	-2.77645e-10	-0.47616
123686776	chr12:123686776:T:C	6.85841e-11	-1.39088	-0.880832	1.2611e-06	-1.75358	-0.805441
123686870	chr12:123686870:G:A	1.27614e-09	0.651823	-2.79482e-10	1.67672e-05	0.0284114	-2.79482e-10
123687093	chr12:123687093:A:G	4.23267e-11	-2.00384	-0.750514	1.01474e-06	-2.00952	-0.766855
123687111	chr12:123687111:C:T	3.21877e-11	-1.7957	-1.23249	7.22205e-07	-1.89696	-1.2195
123687279	chr12:123687279:T:C	3.19904e-11	-1.80129	-1.23305	7.18867e-07	-1.90081	-1.22028
123687356	chr12:123687356:A:G	3.19265e-11	-1.80139	-1.23494	7.17249e-07	-1.90052	-1.22282
123687580	chr12:123687580:C:A	3.4183e-10	-2.77645e-10	-0.66546	8.28091e-06	-2.77645e-10	-0.677061
123687795	chr12:123687795:T:C	2.62847e-10	-1.51056	0.582356	5.50234e-06	-1.81238	0.726544
123687952	chr12:123687952:A:C	1.29705e-09	0.668077	-2.79482e-10	7.31835e-06	-0.800628	-2.79482e-10
123688008	chr12:123688008:A:T	6.90851e-11	-1.20922	-1.05521	1.17654e-06	-1.63037	-0.998071
123688159	chr12:123688159:A:G	3.55178e-10	-0.062254	-0.5649	3.77426e-06	-1.16994	-0.292866
123688184	chr12:123688184:G:A	6.677e-11	-1.39155	-0.906964	1.22641e-06	-1.7535	-0.833423
123688199	chr12:123688199:T:C	3.06838e-10	-1.46632	0.692864	6.43268e-06	-1.78521	0.855591
123688901	chr12:123688901:C:T	1.14432e-10	-1.94519	0.185395	2.70254e-06	-1.96068	0.163863
123689445	chr12:123689445:G:A	1.90743e-10	-2.77645e-10	-1.24884	4.67381e-06	-2.77645e-10	-1.24904
123689518	chr12:123689518:T:A	6.78048e-11	-1.40292	-0.880216	1.25164e-06	-1.76167	-0.804886
123689687	chr12:123689687:G:A	3.47774e-11	-1.74948	-1.20132	7.83864e-07	-1.86345	-1.17108
123690390	chr12:123690390:A:T	1.03505e-10	-1.95645	0.0963008	2.44967e-06	-1.97056	0.0755037
123690410	chr12:123690410:G:A	1.90718e-10	-2.77645e-10	-1.24898	4.67391e-06	-2.77645e-10	-1.24902
123690539	chr12:123690539:C:T	1.26525e-09	0.643255	-2.79482e-10	7.19714e-06	-0.81733	-2.79482e-10
123691158	chr12:123691158:C:T	2.71143e-10	-2.77645e-10	-0.897124	9.35761e-06	-2.77645e-10	-0.554824
123691232	chr12:123691232:C:T	3.66749e-10	-2.77645e-10	-0.595096	9.09494e-06	-2.77645e-10	-0.583295
123691466	chr12:123691466:T:C	6.75619e-11	-1.21611	-1.07062	1.15023e-06	-1.63528	-1.01577
123691524	chr12:123691524:G:A	4.19419e-10	-2.77645e-10	-0.460901	9.1528e-06	-2.77645e-10	-0.576954
123691545	chr12:123691545:C:T	2.77742e-10	-2.77645e-10	-0.873079	9.67413e-06	-2.77645e-10	-0.521559
123691701	chr12:123691701:T:C	1.94977e-10	-2.77645e-10	-1.22689	4.84644e-06	-2.77645e-10	-1.21277
123691925	chr12:123691925:G:A	3.2816e-11	-1.7827	-1.22616	7.35736e-07	-1.88645	-1.21144
123691963	chr12:123691963:C:T	4.03787e-10	0.111785	-0.610669	2.73702e-06	-1.14441	-0.639739
123691969	chr12:123691969:A:G	3.5712e-11	-1.989	-0.93529	8.34435e-07	-1.96891	-1.0031
123692201	chr12:123692201:A:G	3.15887e-11	-1.80834	-1.23863	7.09061e-07	-1.90559	-1.22924
123692204	chr12:123692204:C:T	2.31364e-10	-2.77645e-10	-1.05578	5.75971e-06	-2.77645e-10	-1.04013
123692301	chr12:123692301:T:C	1.00773e-10	-1.96312	0.0762151	2.38358e-06	-1.97646	0.0540491
123692959	chr12:123692959:G:C	3.62153e-11	-1.99687	-0.913416	8.62224e-07	-1.95494	-0.984314
123692991	chr12:123692991:C:T	3.3575e-11	-1.78796	-1.19803	7.61674e-07	-1.886	-1.17725
123693096	chr12:123693096:G:A	3.06826e-11	-1.82915	-1.24693	6.89524e-07	-1.92049	-1.24228
123693316	chr12:123693316:G:A	1.10869e-10	-1.96835	0.176919	2.62469e-06	-1.98101	0.15496
123693318	chr12:123693318:G:A	2.07952e-09	-2.77645e-10	1.14012	4.99698e-05	-2.77645e-10	1.12041
123693751	chr12:123693751:G:T	3.25388e-10	-2.77645e-10	-0.714753	1.22407e-05	-2.77645e-10	-0.286249
123693834	chr12:123693834:T:C	1.04246e-10	-1.96599	0.112968	2.46769e-06	-1.97887	0.0911404
123694118	chr12:123694118:C:T	3.23384e-11	-1.8019	-1.22162	7.2919e-07	-1.90196	-1.20487
123694537	chr12:123694537:C:T	2.2413e-10	-2.77645e-10	-1.08755	5.18209e-06	-2.77645e-10	-1.1458
123694606	chr12:123694606:G:T	2.05709e-10	-2.77645e-10	-1.17331	6.53064e-06	-2.77645e-10	-0.914508
123694870	chr12:123694870:T:C	7.29865e-11	-1.81314	-0.396363	1.60256e-06	-1.97292	-0.346493
123695073	chr12:123695073:G:A	6.70209e-11	-1.22628	-1.06848	1.146e-06	-1.64134	-1.0134
123695092	chr12:123695092:A:G	9.58187e-11	-1.96379	0.0264789	2.26907e-06	-1.97675	0.00510334
123695334	chr12:123695334:C:T	2.75435e-10	-2.77645e-10	-0.88142	9.56221e-06	-2.77645e-10	-0.533194
123695381	chr12:123695381:T:A	2.96691e-10	0.1681	-0.97518	2.24926e-06	-1.00791	-0.972505
123695464	chr12:123695464:T:C	3.06421e-11	-1.8444	-1.233	6.97734e-07	-1.93079	-1.22014
123695927	chr12:123695927:T:C	3.04701e-11	-1.84159	-1.24143	6.90963e-07	-1.92866	-1.23202
123695960	chr12:123695960:C:T	1.15736e-09	0.554127	-2.79482e-10	6.77352e-06	-0.877993	-2.79482e-10
123696119	chr12:123696119:C:T	3.10791e-10	-2.77645e-10	-0.760653	7.53646e-06	-2.77645e-10	-0.771261
123697201	chr12:123697201:G:C	3.18672e-10	-2.77645e-10	-0.735611	7.70831e-06	-2.77645e-10	-0.748715
123697273	chr12:123697273:A:G	3.14511e-11	-1.82282	-1.22851	7.12785e-07	-1.91546	-1.21413
123697573	chr12:123697573:C:T	3.10093e-11	-1.82102	-1.24447	6.98143e-07	-1.91313	-1.23721
123697596	chr12:123697596:T:C	1.48519e-10	-1.70769	0.208633	2.61822e-06	-1.94025	0.111728
123697783	chr12:123697783:C:T	2.18309e-10	-2.77645e-10	-1.11386	5.39852e-06	-2.77645e-10	-1.10489
123697887	chr12:123697887:G:T	2.07524e-10	-2.77645e-10	-1.16452	5.09912e-06	-2.77645e-10	-1.16194
123698020	chr12:123698020:C:T	2.0958e-09	-2.77645e-10	1.14792	5.02028e-05	-2.77645e-10	1.12506
123698404	chr12:123698404:G:T	3.90365e-10	-2.77645e-10	-0.532689	9.86104e-06	-2.77645e-10	-0.502421
123698506	chr12:123698506:C:T	1.16525e-10	-1.95044	0.208773	2.75095e-06	-1.96551	0.186442
123698750	chr12:123698750:G:A	2.94268e-10	-2.77645e-10	-0.81528	1.05813e-05	-2.77645e-10	-0.431927
123698804	chr12:123698804:TG:T	1.58317e-10	-0.253274	-1.1819	1.38198e-06	-1.27823	-1.18927
123699013	chr12:123699013:A:T	2.78126e-10	-2.77645e-10	-0.871698	6.81969e-06	-2.77645e-10	-0.871199
123699257	chr12:123699257:C:T	3.14401e-11	-1.82021	-1.23148	7.11621e-07	-1.91324	-1.21798
123699280	chr12:123699280:A:G	6.39891e-11	-1.29063	-1.05043	1.11965e-06	-1.68489	-0.993109
123699394	chr12:123699394:A:G	2.7046e-10	-2.77645e-10	-0.899649	9.31578e-06	-2.77645e-10	-0.559304
123699497	chr12:123699497:TA:T	3.16222e-10	0.207808	-0.951135	2.36707e-06	-0.982014	-0.947348
123699518	chr12:123699518:G:A	3.13068e-11	-1.82418	-1.23176	7.09003e-07	-1.91648	-1.21843
123699831	chr12:123699831:A:G	3.82895e-10	-2.77645e-10	-0.552011	9.71906e-06	-2.77645e-10	-0.516924
123699935	chr12:123699935:G:C	3.148e-11	-1.81601	-1.23441	7.1051e-07	-1.91079	-1.22199
123700157	chr12:123700157:G:A	2.72646e-10	-2.77645e-10	-0.891597	9.42086e-06	-2.77645e-10	-0.548087
123700273	chr12:123700273:ACCCCAACC:A	2.83085e-10	-1.4891	0.635078	5.88502e-06	-1.79914	0.780533
123700282	chr12:123700282:A:G	2.82819e-10	-1.52192	0.666955	5.96176e-06	-1.81936	0.813715
123700347	chr12:123700347:G:C	1.92248e-10	-2.77645e-10	-1.24099	4.79911e-06	-2.77645e-10	-1.22258
123700356	chr12:123700356:C:T	1.13153e-10	-1.94676	0.175726	2.67102e-06	-1.96224	0.153689
123700577	chr12:123700577:C:T	3.10292e-11	-1.82756	-1.23728	7.01619e-07	-1.91941	-1.22597
123700614	chr12:123700614:A:G	1.58939e-10	-0.248061	-1.18319	1.38478e-06	-1.27496	-1.19051
123700665	chr12:123700665:C:T	2.72974e-10	-1.53513	0.644731	5.77245e-06	-1.82857	0.790655
123700862	chr12:123700862:C:T	2.56078e-10	-2.77645e-10	-0.954289	8.69611e-06	-2.77645e-10	-0.628137
123701308	chr12:123701308:G:A	3.57749e-10	-0.044566	-0.575374	3.776e-06	-1.15783	-0.304523
123701401	chr12:123701401:T:G	3.15835e-11	-1.81841	-1.22873	7.14343e-07	-1.91286	-1.21454
123702453	chr12:123702453:T:TG	2.51256e-10	-1.90901	0.935713	7.1109e-06	-2.00914	1.17976
123702533	chr12:123702533:A:AC	3.04109e-11	-1.86632	-1.21865	7.00002e-07	-1.94644	-1.20124
123702535	chr12:123702535:T:C	3.04169e-11	-1.86535	-1.21943	6.99729e-07	-1.94587	-1.2022
123702638	chr12:123702638:G:A	1.16394e-10	-1.96895	0.226159	2.75926e-06	-1.98117	0.20512
123702843	chr12:123702843:T:C	5.28148e-10	-2.77645e-10	-0.230395	1.23709e-05	-2.77645e-10	-0.275663
123703079	chr12:123703079:T:C	2.05892e-10	-2.77645e-10	-1.17242	6.54285e-06	-2.77645e-10	-0.912641
123703169	chr12:123703169:TA:T	1.02359e-10	-1.87128	-2.79482e-10	2.65494e-06	-1.81459	-2.79482e-10
123703339	chr12:123703339:A:G	7.79002e-11	-1.76274	-0.3816	1.70982e-06	-1.94899	-0.305632
123703354	chr12:123703354:G:C	2.60241e-10	-2.77645e-10	-0.938165	6.40975e-06	-2.77645e-10	-0.933194
123703377	chr12:123703377:T:C	3.07629e-11	-1.83097	-1.24249	6.94751e-07	-1.92171	-1.2335
123703477	chr12:123703477:C:T	2.08905e-10	-2.77645e-10	-1.15789	5.13234e-06	-2.77645e-10	-1.15545
123703517	chr12:123703517:C:T	3.0536e-11	-1.83871	-1.24216	6.91238e-07	-1.92732	-1.23297
123703556	chr12:123703556:C:T	1.39359e-10	-0.371157	-1.19156	1.27062e-06	-1.35345	-1.19805
123703700	chr12:123703700:G:A	2.54519e-10	-2.77645e-10	-0.960395	6.10693e-06	-2.77645e-10	-0.98159
123703887	chr12:123703887:T:G	4.17838e-09	-2.77645e-10	1.83791	8.83815e-05	-2.77645e-10	1.69065
123704208	chr12:123704208:T:C	8.9348e-11	-2.00723	-2.79482e-10	2.24517e-06	-1.98223	-2.79482e-10
123704711	chr12:123704711:C:T	2.21492e-10	-2.77645e-10	-1.09939	5.4217e-06	-2.77645e-10	-1.1006
123705110	chr12:123705110:T:C	2.1561e-10	-1.75214	0.625838	4.96371e-06	-1.86059	0.671733
123705216	chr12:123705216:G:A	1.62281e-10	-1.41045	-2.79482e-10	2.46779e-06	-1.88769	-2.79482e-10
123705843	chr12:123705843:A:G	9.14648e-11	-1.98382	-2.79482e-10	2.68837e-06	-1.80208	-2.79482e-10
123705846	chr12:123705846:A:T	3.24089e-11	-1.77679	-1.24455	7.20122e-07	-1.88252	-1.23683
123705852	chr12:123705852:G:T	1.96777e-10	-2.77645e-10	-1.2177	4.8146e-06	-2.77645e-10	-1.21936
123705878	chr12:123705878:T:C	9.06703e-11	-1.99254	-2.79482e-10	2.62023e-06	-1.82775	-2.79482e-10
123705879	chr12:123705879:C:T	9.17603e-11	-1.98059	-2.79482e-10	2.71077e-06	-1.79378	-2.79482e-10
123705891	chr12:123705891:A:G	9.81176e-11	-1.91361	-2.79482e-10	3.14055e-06	-1.64661	-2.79482e-10
123705899	chr12:123705899:A:G	9.95386e-11	-1.89923	-2.79482e-10	3.22204e-06	-1.621	-2.79482e-10
123705905	chr12:123705905:T:C	9.8267e-11	-1.91208	-2.79482e-10	3.1466e-06	-1.64469	-2.79482e-10
123705912	chr12:123705912:T:A	1.04029e-10	-1.85511	-2.79482e-10	3.49364e-06	-1.54007	-2.79482e-10
123705917	chr12:123705917:T:C	9.37739e-11	-1.95889	-2.79482e-10	2.86269e-06	-1.73925	-2.79482e-10
123705922	chr12:123705922:A:T	9.095e-11	-1.98946	-2.79482e-10	2.64388e-06	-1.81876	-2.79482e-10
123706035	chr12:123706035:C:T	3.06335e-11	-1.83681	-1.24087	6.93776e-07	-1.92552	-1.2311
123706058	chr12:123706058:T:G	2.94254e-10	-2.77645e-10	-0.81533	1.05787e-05	-2.77645e-10	-0.432171
123706101	chr12:123706101:G:A	3.28404e-10	-0.0573735	-0.648153	3.41824e-06	-1.16988	-0.39201
123706289	chr12:123706289:T:C	3.07339e-11	-1.83419	-1.24021	6.95766e-07	-1.92362	-1.23014
123706392	chr12:123706392:A:G	2.13741e-10	-2.77645e-10	-1.13501	4.9745e-06	-2.77645e-10	-1.18669
123707660	chr12:123707660:T:C	1.43028e-09	0.765857	-2.79482e-10	7.79766e-06	-0.73719	-2.79482e-10
123707758	chr12:123707758:G:A	2.99079e-10	-2.77645e-10	-0.799066	7.33012e-06	-2.77645e-10	-0.799022
123707780	chr12:123707780:C:T	2.82349e-10	-2.77645e-10	-0.856629	1.01007e-05	-2.77645e-10	-0.47841
123707800	chr12:123707800:C:T	3.46843e-10	0.0199331	-0.670833	3.5033e-06	-1.1192	-0.418112
123707868	chr12:123707868:G:A	1.69676e-10	-1.77291	0.407025	3.24908e-06	-1.87666	0.26402
123708155	chr12:123708155:A:G	3.22437e-10	-2.77645e-10	-0.723864	7.79949e-06	-2.77645e-10	-0.736955
123708181	chr12:123708181:C:T	2.94463e-11	-1.87368	-1.24352	6.73408e-07	-1.95101	-1.23541
123708447	chr12:123708447:A:G	3.39104e-10	-2.77645e-10	-0.673465	8.18301e-06	-2.77645e-10	-0.688953
123708478	chr12:123708478:A:G	1.05487e-10	-1.84118	-2.79482e-10	2.6554e-06	-1.81442	-2.79482e-10
123708924	chr12:123708924:G:A	3.2272e-11	-1.78162	-1.24395	7.09751e-07	-1.88564	-1.24821
123709021	chr12:123709021:G:T	2.59454e-10	-2.77645e-10	-0.941194	6.29994e-06	-2.77645e-10	-0.950474
123709119	chr12:123709119:T:C	7.09375e-11	-1.39114	-0.846832	1.30904e-06	-1.7514	-0.770323
123710022	chr12:123710022:G:A	3.45999e-09	-2.77645e-10	1.64925	7.16176e-05	-2.77645e-10	1.48033
123710760	chr12:123710760:C:T	1.05947e-09	-2.77645e-10	0.465748	2.53976e-05	-2.77645e-10	0.44364
123711207	chr12:123711207:C:T	2.82141e-10	-2.77645e-10	-0.857364	1.00888e-05	-2.77645e-10	-0.479592
123711309	chr12:123711309:G:T	3.05929e-11	-1.83594	-1.24306	6.9182e-07	-1.92501	-1.23443
123711616	chr12:123711616:G:C	1.55721e-10	-0.245501	-1.2062	1.35627e-06	-1.27427	-1.21201
123711672	chr12:123711672:G:A	3.10203e-11	-1.82676	-1.23837	7.01052e-07	-1.91862	-1.22757
123711752	chr12:123711752:C:A	3.04573e-11	-1.89456	-1.18889	7.12905e-07	-1.96435	-1.16507
123711791	chr12:123711791:C:A	4.02522e-10	0.07375	-0.575772	2.75008e-06	-1.17288	-0.606504
123712067	chr12:123712067:A:G	1.25231e-10	-1.96746	0.297841	2.95054e-06	-1.98094	0.271916
123712122	chr12:123712122:T:C	1.23592e-09	-2.77645e-10	0.619802	2.99467e-05	-2.77645e-10	0.608405
123712166	chr12:123712166:G:C	5.53166e-11	-1.93152	-0.555178	1.91745e-06	-1.85021	-0.289809
123712188	chr12:123712188:G:C	1.62968e-10	-1.79485	0.388631	3.13832e-06	-1.89264	0.245314
123712696	chr12:123712696:G:A	3.85179e-10	-2.77645e-10	-0.546065	9.47354e-06	-2.77645e-10	-0.542511
123712733	chr12:123712733:A:C	5.046e-11	-1.4073	-1.17129	8.50727e-07	-1.75847	-1.19421
123712761	chr12:123712761:CG:C	3.19148e-10	-2.77645e-10	-0.734116	7.71971e-06	-2.77645e-10	-0.747237
123712763	chr12:123712763:G:T	3.19103e-10	-2.77645e-10	-0.734259	7.71857e-06	-2.77645e-10	-0.747384
123714171	chr12:123714171:G:C	3.01787e-11	-1.85463	-1.23801	6.88232e-07	-1.93756	-1.22709
123714174	chr12:123714174:C:T	3.02432e-11	-1.85137	-1.23913	6.88699e-07	-1.93528	-1.22869
123714443	chr12:123714443:G:A	3.28585e-10	-2.77645e-10	-0.704977	7.93508e-06	-2.77645e-10	-0.71972
123714459	chr12:123714459:G:A	3.0199e-11	-1.85552	-1.23645	6.89274e-07	-1.93819	-1.22494
123714573	chr12:123714573:T:C	3.01186e-11	-1.85554	-1.23908	6.86802e-07	-1.93814	-1.22858
123714640	chr12:123714640:A:T	1.28295e-10	-1.64544	-2.79482e-10	2.47609e-06	-1.88433	-2.79482e-10
123714877	chr12:123714877:C:T	1.96653e-09	1.08425	-2.79482e-10	9.73369e-06	-0.51542	-2.79482e-10
123715684	chr12:123715684:A:G	1.99923e-10	-2.77645e-10	-1.20184	4.89225e-06	-2.77645e-10	-1.20336
123715790	chr12:123715790:A:G	3.08391e-10	-2.77645e-10	-0.768403	8.07935e-06	-2.77645e-10	-0.701702
123715848	chr12:123715848:A:G	4.50314e-10	-2.77645e-10	-0.389828	1.13989e-05	-2.77645e-10	-0.357494
123716466	chr12:123716466:G:A	8.93693e-11	-2.007	-2.79482e-10	2.24339e-06	-1.98302	-2.79482e-10
123716540	chr12:123716540:C:T	9.01929e-11	-1.27002	-0.727805	1.51201e-06	-1.57475	-0.802817
123716567	chr12:123716567:C:G	2.05754e-10	-1.39169	0.218602	4.03491e-06	-1.73535	0.339316
123716804	chr12:123716804:G:A	3.86493e-10	-2.77645e-10	-0.542657	9.76093e-06	-2.77645e-10	-0.512626
123716826	chr12:123716826:A:T	2.37865e-10	-2.77645e-10	-1.02807	5.79994e-06	-2.77645e-10	-1.03317
123716977	chr12:123716977:G:A	5.35111e-11	-1.29989	-1.21999	9.31817e-07	-1.62881	-1.23282
123717208	chr12:123717208:G:A	2.06997e-10	-2.77645e-10	-1.16707	5.2924e-06	-2.77645e-10	-1.12474
123717301	chr12:123717301:C:T	9.20408e-11	-1.97754	-2.79482e-10	2.1834e-06	-2.01013	-2.79482e-10
123717695	chr12:123717695:C:T	5.16506e-11	-1.40366	-1.15161	9.63248e-07	-1.68606	-1.1424
123717829	chr12:123717829:G:GA	6.09562e-09	-2.77645e-10	2.21555	0.000130702	-2.77645e-10	2.08191
123718043	chr12:123718043:G:C	3.73283e-10	-2.77645e-10	-0.577435	9.18771e-06	-2.77645e-10	-0.573147
123718153	chr12:123718153:C:T	1.04878e-09	0.678968	-0.223354	1.45788e-05	0.105908	-0.217352
123718550	chr12:123718550:G:A	2.26557e-10	-2.77645e-10	-1.07678	5.31308e-06	-2.77645e-10	-1.12084
123718867	chr12:123718867:A:AT	4.3333e-11	-1.81504	-0.915814	8.82883e-07	-2.00716	-0.908413
123718936	chr12:123718936:G:A	3.04143e-10	-2.77645e-10	-0.782272	7.43671e-06	-2.77645e-10	-0.784585
123719285	chr12:123719285:G:A	3.1115e-11	-1.82245	-1.23963	9.78623e-07	-1.56467	-1.24796
123719421	chr12:123719421:T:G	2.02717e-10	-2.77645e-10	-1.18796	4.9758e-06	-2.77645e-10	-1.18643
123719611	chr12:123719611:T:G	4.07857e-11	-1.54252	-1.24892	7.02008e-07	-1.89699	-1.24783
123719629	chr12:123719629:C:T	2.98315e-10	-2.77645e-10	-0.801624	7.28728e-06	-2.77645e-10	-0.804883
123719634	chr12:123719634:C:CA	2.02719e-10	-2.77645e-10	-1.18795	5.10177e-06	-2.77645e-10	-1.16143
123719730	chr12:123719730:T:G	9.59916e-10	1.6008	-1.23373	4.26556e-06	-0.11252	-1.22792
123719855	chr12:123719855:G:A	1.12188e-10	-1.55009	-0.229506	1.95075e-06	-1.78157	-0.341231
123720221	chr12:123720221:C:G	1.13941e-09	1.75369	-1.21519	4.86927e-06	-0.00123161	-1.20684
123720258	chr12:123720258:G:A	4.72455e-10	-2.77645e-10	-0.34183	1.19417e-05	-2.77645e-10	-0.310981
123720422	chr12:123720422:C:T	4.37188e-11	-1.52168	-1.20032	8.53525e-07	-1.78438	-1.16501
123720439	chr12:123720439:A:G	4.74803e-11	-1.48961	-1.14984	9.10514e-07	-1.74019	-1.14457
123720462	chr12:123720462:C:T	7.15287e-11	-1.60593	-0.62374	1.34763e-06	-1.94626	-0.546408
123720499	chr12:123720499:G:C	4.42687e-11	-1.50919	-1.20031	8.5186e-07	-1.75425	-1.19709
123721275	chr12:123721275:T:G	4.05457e-10	-2.77645e-10	-0.494758	1.27016e-05	-2.77645e-10	-0.249287
123721382	chr12:123721382:T:A	3.06019e-10	-2.77645e-10	-0.776125	7.48341e-06	-2.77645e-10	-0.778325
123721410	chr12:123721410:A:G	7.62555e-09	-2.77645e-10	2.43949	0.000162326	-2.77645e-10	2.29859
123721649	chr12:123721649:T:C	4.88552e-11	-1.4742	-1.13672	9.34026e-07	-1.72735	-1.13192
123722068	chr12:123722068:A:G	3.59469e-10	-2.77645e-10	-0.615145	8.84327e-06	-2.77645e-10	-0.611357
123722088	chr12:123722088:T:C	4.8227e-10	-2.77645e-10	-0.321268	1.13282e-05	-2.77645e-10	-0.363717
123722551	chr12:123722551:T:C	5.0575e-11	-1.40841	-1.1679	9.43323e-07	-1.68654	-1.16282
123722662	chr12:123722662:C:T	4.15736e-11	-1.52414	-1.24817	7.07767e-07	-1.88786	-1.2488
123722841	chr12:123722841:T:G	4.8958e-11	-1.47712	-1.13169	9.36927e-07	-1.7306	-1.12556
123722924	chr12:123722924:C:T	4.17268e-10	0.242137	-0.708181	3.61767e-06	-0.956813	-0.54837
123723002	chr12:123723002:A:C	2.03704e-10	-2.77645e-10	-1.18311	4.98243e-06	-2.77645e-10	-1.1851
123723373	chr12:123723373:C:T	4.44576e-11	-1.54543	-1.1598	8.65872e-07	-1.78045	-1.15458
123723512	chr12:123723512:A:G	4.40588e-11	-1.5304	-1.18385	8.5376e-07	-1.76964	-1.17948
123723616	chr12:123723616:A:C	2.69384e-10	-2.77645e-10	-0.903634	6.5698e-06	-2.77645e-10	-0.90853
123723738	chr12:123723738:C:T	4.1687e-10	0.302164	-0.76916	3.49439e-06	-0.921622	-0.618232
123723759	chr12:123723759:A:G	4.80085e-11	-1.485	-1.14339	9.19813e-07	-1.73712	-1.13748
123723908	chr12:123723908:T:C	3.0871e-10	-2.77645e-10	-0.76737	7.59087e-06	-2.77645e-10	-0.764067
123723947	chr12:123723947:C:T	1.03779e-10	-1.85751	-2.79482e-10	2.52441e-06	-1.865	-2.79482e-10
123724096	chr12:123724096:T:C	1.20197e-09	1.82042	-1.22847	5.08685e-06	0.0575183	-1.22187
123724464	chr12:123724464:G:A	2.22385e-10	-2.77645e-10	-1.09536	5.38852e-06	-2.77645e-10	-1.10674
123724785	chr12:123724785:T:C	4.83374e-11	-1.44922	-1.17234	9.11525e-07	-1.71657	-1.16708
123724805	chr12:123724805:C:T	4.56446e-11	-1.52493	-1.15396	8.84e-07	-1.76574	-1.14858
123725021	chr12:123725021:C:T	2.50809e-10	-2.77645e-10	-0.975082	6.07911e-06	-2.77645e-10	-0.986155
123725225	chr12:123725225:C:T	1.98566e-10	-2.77645e-10	-1.20865	4.74953e-06	-2.77645e-10	-1.23297
123725231	chr12:123725231:G:T	4.36744e-10	0.307091	-0.727516	3.67996e-06	-0.917992	-0.570121
123725370	chr12:123725370:G:T	4.54013e-11	-1.53064	-1.15359	8.80785e-07	-1.76965	-1.1483
123725460	chr12:123725460:A:C	2.53915e-10	-0.962771	-2.79482e-10	1.0815e-05	-0.410082	-2.79482e-10
123725788	chr12:123725788:G:T	3.3955e-10	-2.77645e-10	-0.672151	8.35579e-06	-2.77645e-10	-0.668059
123726002	chr12:123726002:C:T	4.12809e-11	-1.53046	-1.24892	7.06184e-07	-1.89099	-1.24791
123726027	chr12:123726027:A:G	6.85802e-09	-2.77645e-10	2.3334	0.000146855	-2.77645e-10	2.19843
123726080	chr12:123726080:T:C	5.6042e-10	-2.77645e-10	-0.171085	1.37209e-05	-2.77645e-10	-0.172095
123726137	chr12:123726137:C:T	6.55225e-10	-2.77645e-10	-0.0147936	1.64429e-05	-2.77645e-10	0.00888181
123726235	chr12:123726235:T:C	4.56985e-11	-1.52784	-1.14986	8.86022e-07	-1.76759	-1.14444
123726325	chr12:123726325:C:T	1.18067e-09	1.81948	-1.24541	4.93643e-06	0.0480161	-1.24239
123727017	chr12:123727017:A:G	4.50093e-11	-1.53233	-1.16057	8.73646e-07	-1.77073	-1.15536
123727296	chr12:123727296:T:C	2.1975e-10	-2.77645e-10	-1.10728	5.32758e-06	-2.77645e-10	-1.11812
123727310	chr12:123727310:G:A	1.31471e-09	1.90978	-1.22819	5.37956e-06	0.113157	-1.22156
123727364	chr12:123727364:C:T	5.3084e-10	-2.77645e-10	-0.225311	1.29794e-05	-2.77645e-10	-0.227648
123727477	chr12:123727477:G:T	2.16428e-10	-2.77645e-10	-1.12251	5.34766e-06	-2.77645e-10	-1.11435
123727499	chr12:123727499:G:C	2.23024e-10	-2.77645e-10	-1.09249	5.40265e-06	-2.77645e-10	-1.10412
123727624	chr12:123727624:T:C	2.20003e-10	-2.77645e-10	-1.10613	5.3322e-06	-2.77645e-10	-1.11725
123727734	chr12:123727734:A:G	2.62453e-10	-2.77645e-10	-0.9297	6.4022e-06	-2.77645e-10	-0.934371
123728317	chr12:123728317:C:T	9.08629e-11	-1.99042	-2.79482e-10	2.24997e-06	-1.9801	-2.79482e-10
123728325	chr12:123728325:A:G	5.71969e-11	-1.63985	-0.81342	1.10336e-06	-1.84287	-0.849784
123728555	chr12:123728555:CCTT:C	4.75651e-11	-1.4812	-1.15648	9.09833e-07	-1.73431	-1.1512
123728744	chr12:123728744:C:T	2.04836e-10	-2.77645e-10	-1.17756	4.95566e-06	-2.77645e-10	-1.19048
123729537	chr12:123729537:G:A	1.80551e-10	-1.30376	-2.79482e-10	2.29203e-06	-1.96158	-2.79482e-10
123729853	chr12:123729853:C:T	6.4141e-10	-2.77645e-10	-0.0361039	2.75043e-05	-2.77645e-10	0.523327
123729963	chr12:123729963:T:C	3.98893e-11	-1.60221	-1.21145	7.9861e-07	-1.8103	-1.20559
123729979	chr12:123729979:C:G	3.83459e-11	-1.605	-1.24813	7.75636e-07	-1.79645	-1.24864
123730059	chr12:123730059:T:C	4.17103e-10	-2.77645e-10	-0.466438	1.59489e-05	-2.77645e-10	-0.0216246
123730124	chr12:123730124:G:A	4.53379e-11	-1.47139	-1.21424	8.67626e-07	-1.7244	-1.2086
123730147	chr12:123730147:T:C	3.30699e-10	-2.77645e-10	-0.698565	8.85518e-06	-2.77645e-10	-0.61001
123730347	chr12:123730347:A:G	4.1326e-11	-1.53535	-1.24293	7.8897e-07	-1.78772	-1.24032
123730594	chr12:123730594:A:C	2.66787e-10	-2.77645e-10	-0.913321	6.50568e-06	-2.77645e-10	-0.918337
123730793	chr12:123730793:A:G	1.22521e-09	1.83234	-1.22124	5.09514e-06	0.0508883	-1.21361
123730865	chr12:123730865:C:T	2.21668e-10	-2.77645e-10	-1.09859	5.37223e-06	-2.77645e-10	-1.10977
123731801	chr12:123731801:C:T	3.81528e-10	-0.555588	-2.79482e-10	3.64338e-06	-1.4981	-2.79482e-10
123731935	chr12:123731935:G:A	2.63309e-10	-0.926443	-2.79482e-10	1.12713e-05	-0.368751	-2.79482e-10
123731988	chr12:123731988:G:A	4.55464e-11	-1.50411	-1.17693	8.7646e-07	-1.75062	-1.17226
123732267	chr12:123732267:C:T	4.84434e-10	-2.77645e-10	-0.316791	1.22523e-05	-2.77645e-10	-0.2853
123732268	chr12:123732268:G:A	4.47532e-10	-2.77645e-10	-0.396023	1.7326e-05	-2.77645e-10	0.0611928
123732305	chr12:123732305:T:C	8.94837e-11	-1.29119	-0.714529	1.43582e-06	-1.73331	-0.695965
123732452	chr12:123732452:A:G	2.12683e-10	-2.77645e-10	-1.13997	5.06692e-06	-2.77645e-10	-1.16828
123732457	chr12:123732457:C:T	6.23419e-10	-2.77645e-10	-0.0645532	2.65735e-05	-2.77645e-10	0.488902
123732532	chr12:123732532:G:GCTGGCCTCCT	2.44636e-09	1.30258	-2.79482e-10	1.1425e-05	-0.355211	-2.79482e-10
123732572	chr12:123732572:C:T	1.03892e-09	1.66492	-1.21876	4.54967e-06	-0.0651071	-1.21085
123732909	chr12:123732909:T:C	4.95652e-10	-2.77645e-10	-0.293898	1.2126e-05	-2.77645e-10	-0.295661
123733057	chr12:123733057:A:G	4.90792e-10	-2.77645e-10	-0.303752	1.20071e-05	-2.77645e-10	-0.305512
123733080	chr12:123733080:A:G	6.65667e-11	-1.3589	-0.942671	1.08593e-06	-1.78844	-0.920135
123733141	chr12:123733141:C:T	6.51138e-11	-1.36798	-0.955659	1.06587e-06	-1.79366	-0.933563
123733142	chr12:123733142:C:T	6.37527e-11	-1.36793	-0.976826	1.04266e-06	-1.79373	-0.9555
123733293	chr12:123733293:C:A	6.22623e-11	-1.39067	-0.977743	1.02786e-06	-1.80649	-0.957048
123733348	chr12:123733348:G:C	3.1264e-10	-2.77645e-10	-0.754719	8.05188e-06	-2.77645e-10	-0.705108
123733391	chr12:123733391:C:T	2.36722e-10	0.177367	-1.21025	1.79999e-06	-0.983522	-1.21971
123733479	chr12:123733479:T:C	6.61779e-11	-1.36641	-0.941018	1.08304e-06	-1.79279	-0.918445
123733497	chr12:123733497:T:C	6.51738e-11	-1.37223	-0.950484	1.06891e-06	-1.79632	-0.928057
123733812	chr12:123733812:T:G	4.49109e-11	-1.53084	-1.16425	8.70692e-07	-1.76995	-1.15954
123733890	chr12:123733890:G:A	9.83782e-11	-1.91095	-2.79482e-10	2.7146e-06	-1.79237	-2.79482e-10
123734250	chr12:123734250:A:G	4.61728e-11	-1.50287	-1.16452	8.8835e-07	-1.75003	-1.15938
123734414	chr12:123734414:C:T	6.94574e-10	-2.77645e-10	0.0435272	1.68402e-05	-2.77645e-10	0.032758
123734453	chr12:123734453:G:A	5.24733e-11	-1.40334	-1.13613	9.01053e-07	-1.80789	-1.08731
123734489	chr12:123734489:C:A	4.07258e-11	-1.54415	-1.24877	7.01014e-07	-1.89798	-1.24827
123734574	chr12:123734574:A:G	8.92526e-11	-1.29447	-0.713829	1.4348e-06	-1.73549	-0.694495
123734583	chr12:123734583:G:A	2.18005e-10	-2.77645e-10	-1.11525	7.27568e-06	-2.77645e-10	-0.806477
123734788	chr12:123734788:T:C	4.37105e-10	-2.77645e-10	-0.419598	1.6841e-05	-2.77645e-10	0.0328019
123735048	chr12:123735048:T:C	8.73236e-11	-1.30982	-0.720331	1.41287e-06	-1.74461	-0.700779
123735160	chr12:123735160:TGTGTGTCTGTGTGTGTCTG:T	1.1428e-09	1.74448	-1.20302	4.90382e-06	-0.00801559	-1.19298
123735244	chr12:123735244:C:T	4.57633e-11	-1.51102	-1.16527	8.82474e-07	-1.75572	-1.16031
123735284	chr12:123735284:C:T	4.37679e-10	-2.77645e-10	-0.418286	1.68703e-05	-2.77645e-10	0.0345441
123735363	chr12:123735363:T:C	8.70179e-11	-1.30892	-0.724742	1.40663e-06	-1.74407	-0.705739
123735429	chr12:123735429:G:A	2.94332e-10	-2.77645e-10	-0.815065	7.74036e-06	-2.77645e-10	-0.744566
123735576	chr12:123735576:G:A	3.84202e-10	-2.77645e-10	-0.548604	9.33437e-06	-2.77645e-10	-0.55731
123735975	chr12:123735975:C:T	4.0395e-11	-1.55236	-1.2487	6.98542e-07	-1.90142	-1.24835
123736001	chr12:123736001:T:C	2.10903e-10	-2.77645e-10	-1.14837	5.05434e-06	-2.77645e-10	-1.17077
123736005	chr12:123736005:C:T	3.76447e-10	-2.77645e-10	-0.568995	9.15784e-06	-2.77645e-10	-0.576403
123736332	chr12:123736332:T:C	8.78302e-11	-1.29026	-0.734105	1.43088e-06	-1.7325	-0.700225
123736470	chr12:123736470:G:A	4.38684e-10	-2.77645e-10	-0.415992	1.69168e-05	-2.77645e-10	0.0372965
123736564	chr12:123736564:G:A	2.55086e-10	-2.77645e-10	-0.958171	6.5287e-06	-2.77645e-10	-0.914805
123736842	chr12:123736842:T:C	2.31615e-10	-2.77645e-10	-1.0547	5.34476e-06	-2.77645e-10	-1.1149
123737249	chr12:123737249:G:A	2.24352e-10	-2.77645e-10	-1.08656	5.43404e-06	-2.77645e-10	-1.09833
123737917	chr12:123737917:G:C	1.51379e-10	-1.47998	-2.79482e-10	2.20877e-06	-1.99858	-2.79482e-10
123738140	chr12:123738140:C:G	9.01031e-11	-1.24885	-0.749971	1.43687e-06	-1.71227	-0.716275
123738148	chr12:123738148:T:G	8.76053e-11	-1.32454	-0.702389	1.44706e-06	-1.75358	-0.667894
123738263	chr12:123738263:G:A	1.07373e-09	1.69917	-1.22005	4.65572e-06	-0.0406017	-1.21232
123738264	chr12:123738264:G:T	9.06216e-11	-1.29477	-0.69831	1.47912e-06	-1.73549	-0.664079
123738362	chr12:123738362:G:C	5.75661e-11	-1.35143	-1.09541	9.42587e-07	-1.76846	-1.08168
123738842	chr12:123738842:G:C	3.57639e-10	-2.77645e-10	-0.620248	8.95801e-06	-2.77645e-10	-0.598466
123739019	chr12:123739019:A:G	3.58674e-10	-2.77645e-10	-0.617359	8.46667e-06	-2.77645e-10	-0.654876
123739234	chr12:123739234:C:T	1.94865e-10	-2.77645e-10	-1.22746	4.77664e-06	-2.77645e-10	-1.22728
123739264	chr12:123739264:G:A	2.40389e-10	-2.77645e-10	-1.01751	5.51672e-06	-2.77645e-10	-1.08323
123739297	chr12:123739297:T:C	5.88268e-11	-1.17971	-1.24546	8.87173e-07	-1.66288	-1.24785
123739563	chr12:123739563:C:T	6.53447e-10	1.00958	-1.02709	1.4936e-05	0.924393	-1.01163
123739664	chr12:123739664:A:G	4.55949e-11	-1.46816	-1.21182	7.70899e-07	-1.85975	-1.19146
123740207	chr12:123740207:T:C	3.47334e-11	-1.92589	-1.02618	7.96688e-07	-2.01068	-1.00763
123740491	chr12:123740491:G:A	1.99938e-10	-2.77645e-10	-1.20176	5.01191e-06	-2.77645e-10	-1.1792
123740526	chr12:123740526:A:C	6.0258e-11	-1.26063	-1.14051	9.47777e-07	-1.72135	-1.1233
123740567	chr12:123740567:G:T	2.03477e-10	-2.77645e-10	-1.18422	4.95573e-06	-2.77645e-10	-1.19047
123740618	chr12:123740618:A:G	3.07978e-10	-2.77645e-10	-0.769745	6.82439e-06	-2.77645e-10	-0.870511
123740669	chr12:123740669:C:G	4.20155e-10	-2.77645e-10	-0.459149	1.02852e-05	-2.77645e-10	-0.460306
123740777	chr12:123740777:C:T	1.11721e-09	1.74518	-1.22636	4.78627e-06	-0.00580062	-1.21946
123741251	chr12:123741251:C:T	2.03497e-10	-2.77645e-10	-1.18412	4.85712e-06	-2.77645e-10	-1.21057
123741516	chr12:123741516:A:G	4.02038e-11	-1.55694	-1.24887	6.9832e-07	-1.90453	-1.24556
123741607	chr12:123741607:A:G	3.22934e-10	-2.77645e-10	-0.722325	7.97065e-06	-2.77645e-10	-0.715247
123741624	chr12:123741624:G:T	2.88822e-10	-2.77645e-10	-0.833962	7.08113e-06	-2.77645e-10	-0.83358
123741679	chr12:123741679:G:A	2.14967e-10	-2.77645e-10	-1.12929	5.21483e-06	-2.77645e-10	-1.13951
123741773	chr12:123741773:A:T	2.01252e-10	-2.77645e-10	-1.19521	5.05594e-06	-2.77645e-10	-1.17045
123741886	chr12:123741886:G:A	2.17345e-10	-2.77645e-10	-1.11829	5.26957e-06	-2.77645e-10	-1.12906
123741920	chr12:123741920:T:C	3.58386e-10	-2.77645e-10	-0.61816	1.36993e-05	-2.77645e-10	-0.173671
123742123	chr12:123742123:G:A	1.14787e-09	1.77306	-1.22717	4.8737e-06	0.0132324	-1.22039
123742253	chr12:123742253:T:A	5.7015e-11	-1.35478	-1.10167	9.3606e-07	-1.77414	-1.08295
123742505	chr12:123742505:G:T	2.01411e-10	-2.77645e-10	-1.19443	5.06049e-06	-2.77645e-10	-1.16955
123743414	chr12:123743414:G:A	7.6906e-11	-1.03123	-1.12595	1.43085e-06	-1.35681	-1.07593
123743675	chr12:123743675:A:C	4.2781e-10	-2.77645e-10	-0.441092	1.07686e-05	-2.77645e-10	-0.414379
123743753	chr12:123743753:T:A	8.91115e-11	-2.00988	-2.79482e-10	2.47183e-06	-1.88605	-2.79482e-10
123743771	chr12:123743771:T:C	2.06949e-10	-2.77645e-10	-1.1673	4.92443e-06	-2.77645e-10	-1.1968
123743867	chr12:123743867:A:G	2.10551e-10	-2.77645e-10	-1.15004	5.11081e-06	-2.77645e-10	-1.15965
123744078	chr12:123744078:C:T	6.27147e-09	-2.77645e-10	2.24399	0.000133067	-2.77645e-10	2.09984
123744086	chr12:123744086:T:C	3.26202e-10	-2.77645e-10	-0.712257	1.20424e-05	-2.77645e-10	-0.302584
123744882	chr12:123744882:T:C	1.60811e-10	-1.40326	-0.0162848	2.58881e-06	-1.67481	-0.165001
123745475	chr12:123745475:G:A	3.90119e-10	-2.77645e-10	-0.53332	9.60614e-06	-2.77645e-10	-0.528611
123746821	chr12:123746821:T:C	4.85695e-11	-1.46065	-1.15613	8.2573e-07	-1.85649	-1.12601
123746888	chr12:123746888:G:A	2.07787e-10	-2.77645e-10	-1.16326	5.05047e-06	-2.77645e-10	-1.17153
123747220	chr12:123747220:T:C	2.1265e-10	-2.77645e-10	-1.14013	5.16205e-06	-2.77645e-10	-1.14968
123747306	chr12:123747306:G:A	2.57839e-10	-2.77645e-10	-0.947435	6.338e-06	-2.77645e-10	-0.94445
123748091	chr12:123748091:A:G	1.97837e-10	-2.77645e-10	-1.21233	4.9691e-06	-2.77645e-10	-1.18777
123749078	chr12:123749078:C:G	6.45614e-10	-2.77645e-10	-0.0295709	1.66838e-05	-2.77645e-10	0.0234218
123749493	chr12:123749493:T:C	3.1268e-10	-1.50873	0.75414	5.12141e-06	-1.75309	0.595502
123749596	chr12:123749596:C:T	1.94663e-10	-2.77645e-10	-1.2285	4.71936e-06	-2.77645e-10	-1.23934
123749641	chr12:123749641:A:G	1.12088e-09	1.74888	-1.22678	4.78105e-06	-0.00641474	-1.21994
123749644	chr12:123749644:C:G	1.90805e-10	-2.77645e-10	-1.24852	4.67422e-06	-2.77645e-10	-1.24895
123749706	chr12:123749706:A:G	4.89527e-11	-1.48457	-1.12435	8.4562e-07	-1.86924	-1.08946
123749758	chr12:123749758:G:A	9.47172e-10	1.57551	-1.22181	4.24584e-06	-0.130829	-1.21424
123749898	chr12:123749898:T:C	3.09377e-11	-1.83068	-1.23711	6.37227e-07	-2.00931	-1.23234
123750113	chr12:123750113:G:T	4.62939e-10	-2.77645e-10	-0.362176	1.16366e-05	-2.77645e-10	-0.336858
123750391	chr12:123750391:C:T	2.12281e-10	-2.77645e-10	-1.14186	5.15644e-06	-2.77645e-10	-1.15077
123750392	chr12:123750392:G:A	3.1225e-10	-2.77645e-10	-0.755968	7.469e-06	-2.77645e-10	-0.780253
123750798	chr12:123750798:T:G	1.91615e-10	-2.77645e-10	-1.24428	4.74181e-06	-2.77645e-10	-1.2346
123750963	chr12:123750963:C:T	1.99018e-10	-2.77645e-10	-1.20638	4.88102e-06	-2.77645e-10	-1.20566
123751228	chr12:123751228:G:A	1.9299e-10	-2.77645e-10	-1.23713	4.69298e-06	-2.77645e-10	-1.24495
123751343	chr12:123751343:A:G	3.09708e-11	-1.83854	-1.22819	6.40749e-07	-2.01007	-1.22606
123751395	chr12:123751395:C:G	6.45614e-10	-2.77645e-10	-0.0295709	1.66838e-05	-2.77645e-10	0.0234218
123751818	chr12:123751818:CTTCT:C	8.29848e-09	-2.77645e-10	2.52406	0.000175806	-2.77645e-10	2.37837
123752669	chr12:123752669:G:A	2.74569e-10	-2.77645e-10	-0.884568	7.0194e-06	-2.77645e-10	-0.842336
123752808	chr12:123752808:G:A	6.36288e-10	-2.77645e-10	-0.0441216	1.64436e-05	-2.77645e-10	0.00892114
123752910	chr12:123752910:T:C	4.56412e-10	-2.77645e-10	-0.376375	1.11416e-05	-2.77645e-10	-0.380331
123753047	chr12:123753047:A:G	7.35421e-09	-2.77645e-10	2.40326	0.00015617	-2.77645e-10	2.25993
123754893	chr12:123754893:T:G	3.15033e-10	-2.77645e-10	-0.747093	1.11189e-05	-2.77645e-10	-0.382366
123755678	chr12:123755678:T:C	1.92268e-10	-2.77645e-10	-1.24088	4.68345e-06	-2.77645e-10	-1.24698
123755755	chr12:123755755:T:C	1.36742e-09	-2.77645e-10	0.720911	3.33865e-05	-2.77645e-10	0.717138
123756100	chr12:123756100:C:A	9.36958e-11	-1.95972	-2.79482e-10	2.21049e-06	-1.9978	-2.79482e-10
123756182	chr12:123756182:G:A	4.71291e-10	0.890807	-1.2351	1.03239e-05	0.778253	-1.23481
123756196	chr12:123756196:CA:C	2.00069e-10	-2.77645e-10	-1.20111	4.8818e-06	-2.77645e-10	-1.2055
123756199	chr12:123756199:T:A	1.99308e-10	-2.77645e-10	-1.20492	4.86407e-06	-2.77645e-10	-1.20914
123756322	chr12:123756322:T:C	1.00266e-10	-1.89195	-2.79482e-10	2.80948e-06	-1.75801	-2.79482e-10
123756959	chr12:123756959:C:T	3.19217e-10	-0.733901	-2.79482e-10	1.41518e-05	-0.141174	-2.79482e-10
123758010	chr12:123758010:A:G	8.99394e-11	-2.00064	-2.79482e-10	2.2273e-06	-1.99022	-2.79482e-10
123758606	chr12:123758606:C:T	4.65625e-10	0.890172	-1.24656	1.02832e-05	0.785848	-1.24635
123759160	chr12:123759160:T:C	5.35958e-11	-1.39248	-1.12583	8.88239e-07	-1.81868	-1.09085
123759632	chr12:123759632:G:A	2.01979e-10	-2.77645e-10	-1.19161	4.92628e-06	-2.77645e-10	-1.19643
123759677	chr12:123759677:G:A	3.07971e-10	-2.77645e-10	-0.769765	8.21999e-06	-2.77645e-10	-0.684444
123759725	chr12:123759725:C:G	3.31535e-10	-1.43555	0.739509	5.33004e-06	-1.69874	0.581087
123759763	chr12:123759763:C:T	3.34736e-10	-2.77645e-10	-0.686431	1.19259e-05	-2.77645e-10	-0.312297
123760361	chr12:123760361:G:A	3.29601e-10	-2.77645e-10	-0.701889	1.16846e-05	-2.77645e-10	-0.332744
123760678	chr12:123760678:A:G	4.14954e-10	-2.77645e-10	-0.471605	1.01529e-05	-2.77645e-10	-0.473256
123760742	chr12:123760742:G:A	1.91145e-10	-2.77645e-10	-1.24674	4.67426e-06	-2.77645e-10	-1.24894
123760907	chr12:123760907:A:C	9.088e-11	-1.99023	-2.79482e-10	2.26986e-06	-1.9713	-2.79482e-10
123761259	chr12:123761259:C:G	3.75916e-10	-2.77645e-10	-0.570406	9.23015e-06	-2.77645e-10	-0.568538
123761267	chr12:123761267:A:G	1.00586e-09	1.6155	-1.20167	4.45722e-06	-0.104338	-1.19215
123761389	chr12:123761389:G:C	1.90943e-10	-2.77645e-10	-1.2478	4.67384e-06	-2.77645e-10	-1.24903
123761457	chr12:123761457:G:A	8.17597e-11	-1.47355	-0.622441	1.46938e-06	-1.8661	-0.540073
123761585	chr12:123761585:G:A	2.86014e-11	-1.90053	-1.24578	6.27678e-07	-2.00956	-1.24719
123761635	chr12:123761635:G:A	3.58225e-10	0.629292	-1.2479	7.88761e-06	0.522033	-1.24775
123761686	chr12:123761686:A:G	3.4289e-10	-2.77645e-10	-0.662361	1.22545e-05	-2.77645e-10	-0.285122
123762072	chr12:123762072:G:A	2.42912e-10	-2.77645e-10	-1.00707	6.27029e-06	-2.77645e-10	-0.955191
123762363	chr12:123762363:G:A	2.72753e-11	-2.00191	-1.19188	8.82824e-07	-1.75417	-1.16148
123762662	chr12:123762662:G:C	2.91471e-11	-1.88238	-1.24504	6.27107e-07	-2.011	-1.24665
123762665	chr12:123762665:C:T	2.91607e-11	-1.88238	-1.24457	6.27337e-07	-2.011	-1.24629
123762785	chr12:123762785:A:G	7.26635e-10	-2.77645e-10	0.0886526	1.75609e-05	-2.77645e-10	0.0746595
123762808	chr12:123762808:C:T	7.13059e-09	-2.77645e-10	2.37238	0.000152056	-2.77645e-10	2.23324
123763727	chr12:123763727:C:G	1.18924e-09	-2.77645e-10	0.581297	2.90269e-05	-2.77645e-10	0.57721
123764296	chr12:123764296:G:A	2.22175e-10	-2.77645e-10	-1.0963	5.44096e-06	-2.77645e-10	-1.09706
123764776	chr12:123764776:C:T	1.02373e-10	-1.87115	-2.79482e-10	2.32603e-06	-1.94685	-2.79482e-10
123764882	chr12:123764882:G:A	2.24375e-10	-2.77645e-10	-1.08645	5.27915e-06	-2.77645e-10	-1.12725
123765018	chr12:123765018:A:G	1.90895e-10	-2.77645e-10	-1.24805	4.67952e-06	-2.77645e-10	-1.24782
123765236	chr12:123765236:A:G	2.14242e-10	-2.77645e-10	-1.13266	5.19319e-06	-2.77645e-10	-1.14366
123765271	chr12:123765271:G:A	3.51873e-11	-1.87027	-1.06882	7.41385e-07	-2.00891	-1.08134
123765364	chr12:123765364:A:G	1.52186e-10	-0.892767	-0.581901	4.2628e-06	-0.764063	-0.577024
123765500	chr12:123765500:A:G	2.70983e-10	-2.77645e-10	-0.897716	7.43712e-06	-2.77645e-10	-0.78453
123765716	chr12:123765716:C:T	2.03124e-10	-2.77645e-10	-1.18596	5.28728e-06	-2.77645e-10	-1.12571
123765862	chr12:123765862:CATCT:C	6.049e-11	-2.00341	-0.393881	1.60877e-06	-1.94174	-0.373798
123765926	chr12:123765926:C:T	5.65136e-11	-2.00672	-0.45857	1.48485e-06	-1.95344	-0.442264
123765933	chr12:123765933:A:G	5.74918e-11	-1.24841	-1.19972	1.20007e-06	-1.40764	-1.20099
123766036	chr12:123766036:G:A	3.66036e-11	-1.95163	-0.947992	1.55059e-06	-1.39892	-0.953458
123766069	chr12:123766069:T:C	9.66028e-11	-0.751241	-1.17792	1.94349e-06	-0.950448	-1.17608
123766335	chr12:123766335:T:C	3.37665e-11	-1.97363	-1.00667	1.31321e-06	-1.55289	-0.96565
123766346	chr12:123766346:C:T	5.5096e-11	-2.00165	-0.489048	1.46227e-06	-1.93803	-0.472996
123766613	chr12:123766613:T:C	4.24928e-11	-1.98113	-0.769306	1.13809e-06	-1.8954	-0.766266
123766684	chr12:123766684:G:A	3.21961e-11	-1.94225	-1.08568	1.37862e-06	-1.3752	-1.09473
123766699	chr12:123766699:TTGAG:T	4.00001e-10	0.254076	-0.762382	1.21762e-05	0.466376	-0.757909
123766756	chr12:123766756:A:G	1.14726e-10	-1.75722	-2.79482e-10	2.36867e-06	-1.92869	-2.79482e-10
123767051	chr12:123767051:G:A	2.21857e-10	-2.77645e-10	-1.09774	5.67561e-06	-2.77645e-10	-1.05484
123767059	chr12:123767059:C:G	3.67141e-11	-1.97788	-0.918732	1.42108e-06	-1.57099	-0.868607
123767283	chr12:123767283:T:A	5.46858e-11	-2.00425	-0.493916	1.34026e-06	-2.00913	-0.489019
123767395	chr12:123767395:T:C	5.68959e-11	-1.98046	-0.478085	1.37089e-06	-2.0087	-0.466852
123767570	chr12:123767570:G:A	2.35825e-10	-2.77645e-10	-1.03668	5.85127e-06	-2.77645e-10	-1.02436
123767960	chr12:123767960:C:T	1.12112e-09	-2.77645e-10	0.522309	2.39725e-05	-2.77645e-10	0.385896
123768032	chr12:123768032:T:C	2.7417e-11	-1.97663	-1.21198	1.10532e-06	-1.48252	-1.20835
123768377	chr12:123768377:C:T	3.06407e-10	0.214577	-0.989433	6.2162e-06	0.0527896	-1.01664
123768607	chr12:123768607:TACAA:T	1.08276e-10	-0.823878	-0.991209	2.18168e-06	-1.04585	-0.965066
123768626	chr12:123768626:G:A	1.08755e-10	-0.60696	-1.20372	2.13854e-06	-0.827752	-1.20314
123768958	chr12:123768958:T:C	1.11505e-10	-0.826148	-0.959552	2.2602e-06	-1.04572	-0.929836
123768980	chr12:123768980:T:C	1.063e-10	-0.820776	-1.01273	2.14629e-06	-1.04164	-0.985628
123769226	chr12:123769226:ACCT:A	2.72576e-10	-0.727723	-0.16413	5.17597e-06	-0.969427	-0.177559
123769536	chr12:123769536:G:A	1.86161e-10	-1.27316	-2.79482e-10	5.28224e-06	-1.12666	-2.79482e-10
123769541	chr12:123769541:C:T	3.77912e-10	0.195156	-0.760267	1.14475e-05	0.402018	-0.755257
123769776	chr12:123769776:T:C	1.06852e-10	-1.82833	-2.79482e-10	2.27667e-06	-1.9683	-2.79482e-10
123770661	chr12:123770661:A:G	1.12723e-10	-0.80847	-0.966373	2.25495e-06	-1.02451	-0.953376
123770682	chr12:123770682:T:C	4.1557e-10	-2.77645e-10	-0.470122	1.01224e-05	-2.77645e-10	-0.476265
123771161	chr12:123771161:G:A	2.18167e-10	-2.77645e-10	-1.11451	5.33947e-06	-2.77645e-10	-1.11589
123771408	chr12:123771408:G:A	3.85468e-10	-2.77645e-10	-0.545314	9.08019e-06	-2.77645e-10	-0.584919
123771450	chr12:123771450:A:G	2.07189e-10	-2.77645e-10	-1.16614	5.06768e-06	-2.77645e-10	-1.16813
123771453	chr12:123771453:T:G	7.93458e-11	-0.884667	-1.24129	1.64216e-06	-1.05662	-1.23838
123771548	chr12:123771548:T:G	2.10198e-10	-2.77645e-10	-1.15172	5.19279e-06	-2.77645e-10	-1.14374
123771550	chr12:123771550:G:T	3.09529e-10	-2.77645e-10	-0.764721	7.38753e-06	-2.77645e-10	-0.79122
123771719	chr12:123771719:T:A	3.68107e-10	-2.77645e-10	-0.591399	9.05664e-06	-2.77645e-10	-0.587515
123771818	chr12:123771818:G:A	6.61102e-10	-2.77645e-10	-0.00586382	1.48572e-05	-2.77645e-10	-0.0925288
123772514	chr12:123772514:C:A	3.09231e-10	-2.77645e-10	-0.765684	7.57359e-06	-2.77645e-10	-0.766346
123772574	chr12:123772574:C:T	2.22485e-10	-2.77645e-10	-1.09491	5.56741e-06	-2.77645e-10	-1.07408
123773171	chr12:123773171:C:T	8.94612e-11	-2.00597	-2.79482e-10	2.18782e-06	-2.00811	-2.79482e-10
123773407	chr12:123773407:A:C	2.16101e-10	-2.77645e-10	-1.12403	5.10961e-06	-2.77645e-10	-1.15989
123773524	chr12:123773524:A:G	3.91745e-11	-1.602	-1.22975	7.69201e-07	-1.83712	-1.2163
123773596	chr12:123773596:T:C	9.85521e-11	-0.678024	-1.23116	1.52055e-06	-1.14168	-1.23027
123773888	chr12:123773888:A:G	1.47743e-09	0.79829	-2.79482e-10	1.03406e-05	-0.454931	-2.79482e-10
123774062	chr12:123774062:AAGG:A	2.18811e-10	-2.77645e-10	-1.11156	5.16388e-06	-2.77645e-10	-1.14932
123774273	chr12:123774273:G:A	2.25141e-10	-2.77645e-10	-1.08304	5.51025e-06	-2.77645e-10	-1.0844
123774340	chr12:123774340:T:C	3.61348e-11	-1.76933	-1.14318	7.31485e-07	-1.99642	-1.10727
123774393	chr12:123774393:C:G	7.44319e-11	-1.73146	-0.45843	1.2205e-06	-1.92065	-0.671104
123774461	chr12:123774461:A:G	2.1723e-10	-2.77645e-10	-1.11881	5.13216e-06	-2.77645e-10	-1.15549
123774864	chr12:123774864:T:C	1.91015e-10	-2.77645e-10	-1.24742	4.67496e-06	-2.77645e-10	-1.24879
123774940	chr12:123774940:C:T	3.74423e-11	-1.73114	-1.14583	8.80712e-07	-1.79419	-1.12385
123775038	chr12:123775038:A:G	3.53354e-11	-1.68734	-1.24755	7.09959e-07	-1.89093	-1.24263
123775170	chr12:123775170:C:T	2.27864e-10	-2.77645e-10	-1.07102	5.42753e-06	-2.77645e-10	-1.09953
123775262	chr12:123775262:C:T	2.3584e-10	-2.77645e-10	-1.03662	5.76855e-06	-2.77645e-10	-1.03859
123775348	chr12:123775348:A:G	3.28771e-10	0.494443	-1.19885	2.63879e-06	-0.621388	-1.19931
123775362	chr12:123775362:G:T	2.95144e-11	-1.98993	-1.12497	7.23918e-07	-1.96928	-1.14481
123775423	chr12:123775423:CA:C	3.62344e-10	-2.77645e-10	-0.607178	8.64933e-06	-2.77645e-10	-0.633531
123775496	chr12:123775496:A:G	2.18182e-10	-2.77645e-10	-1.11444	5.15179e-06	-2.77645e-10	-1.15167
123775512	chr12:123775512:T:C	1.30445e-09	-2.77645e-10	0.673768	2.66583e-05	-2.77645e-10	0.492088
123775966	chr12:123775966:C:T	2.65988e-11	-1.99087	-1.22803	7.72486e-07	-1.80737	-1.24179
123776355	chr12:123776355:G:C	1.91674e-10	-2.77645e-10	-1.24398	4.77933e-06	-2.77645e-10	-1.22671
123776565	chr12:123776565:C:T	2.07644e-10	-2.77645e-10	-1.16395	4.98533e-06	-2.77645e-10	-1.18451
123776581	chr12:123776581:T:C	4.44769e-11	-1.78607	-0.918734	1.07122e-06	-1.85417	-0.868043
123776779	chr12:123776779:C:T	3.30589e-10	-2.77645e-10	-0.698898	8.41402e-06	-2.77645e-10	-0.661115
123776851	chr12:123776851:G:A	1.93638e-10	-2.77645e-10	-1.23378	5.15688e-06	-2.77645e-10	-1.15068
123776863	chr12:123776863:T:A	1.35629e-09	-2.77645e-10	0.712737	2.77069e-05	-2.77645e-10	0.530669
123777232	chr12:123777232:A:G	2.91551e-10	-2.77645e-10	-0.824556	7.38614e-06	-2.77645e-10	-0.791408
123777237	chr12:123777237:G:C	5.03228e-11	-1.62711	-0.954205	1.03325e-06	-1.67621	-1.08209
123777334	chr12:123777334:A:G	1.07193e-10	-1.82514	-2.79482e-10	2.35029e-06	-1.93648	-2.79482e-10
123777361	chr12:123777361:G:A	1.90709e-10	-2.77645e-10	-1.24902	4.70688e-06	-2.77645e-10	-1.24199
123777382	chr12:123777382:A:G	4.30127e-11	-1.48932	-1.24895	9.53143e-07	-1.59337	-1.24564
123777395	chr12:123777395:C:T	7.79147e-11	-1.83026	-0.313901	1.67264e-06	-2.01033	-0.266286
123777505	chr12:123777505:T:C	1.03837e-10	-1.85335	-0.00360558	2.31793e-06	-2.00835	0.0580103
123777531	chr12:123777531:T:C	7.1085e-11	-1.90384	-0.332061	1.66857e-06	-1.99628	-0.282768
123777543	chr12:123777543:A:T	1.90741e-10	-2.77645e-10	-1.24885	4.68332e-06	-2.77645e-10	-1.24701
123777702	chr12:123777702:G:A	3.31539e-11	-1.82323	-1.17538	6.96201e-07	-2.00608	-1.14705
123777712	chr12:123777712:C:T	3.79152e-10	-2.77645e-10	-0.561835	9.6865e-06	-2.77645e-10	-0.52028
123777743	chr12:123777743:T:A	2.02594e-10	-2.77645e-10	-1.18857	5.16665e-06	-2.77645e-10	-1.14879
123777744	chr12:123777744:T:C	1.92883e-10	-2.77645e-10	-1.23769	4.69465e-06	-2.77645e-10	-1.24459
123777888	chr12:123777888:C:A	2.12811e-10	-2.77645e-10	-1.13937	5.24539e-06	-2.77645e-10	-1.13366
123777943	chr12:123777943:A:G	3.38778e-11	-1.99342	-0.983589	7.82248e-07	-2.00368	-1.03291
123778086	chr12:123778086:C:T	7.21601e-11	-1.87655	-0.344335	1.63454e-06	-2.00385	-0.295796
123778117	chr12:123778117:C:T	4.72353e-11	-1.9619	-0.682731	1.55576e-06	-1.72567	-0.623373
123778601	chr12:123778601:G:T	1.38809e-09	-2.77645e-10	0.735913	2.79638e-05	-2.77645e-10	0.539899
123778849	chr12:123778849:C:T	1.93563e-10	-2.77645e-10	-1.23417	4.84665e-06	-2.77645e-10	-1.21273
123778958	chr12:123778958:A:G	3.06378e-11	-1.94066	-1.13688	7.10773e-07	-1.96551	-1.1669
123779000	chr12:123779000:T:C	2.12648e-10	-2.77645e-10	-1.14013	5.10731e-06	-2.77645e-10	-1.16034
123779158	chr12:123779158:T:C	2.19083e-10	-2.77645e-10	-1.11032	5.24673e-06	-2.77645e-10	-1.13341
123779193	chr12:123779193:G:A	3.86313e-11	-1.63314	-1.21257	8.81597e-07	-1.71766	-1.19937
123779213	chr12:123779213:C:T	4.47271e-11	-1.9346	-0.764594	9.79288e-07	-1.96229	-0.84965
123779669	chr12:123779669:T:C	1.93767e-10	-2.77645e-10	-1.23312	4.75353e-06	-2.77645e-10	-1.23213
123779708	chr12:123779708:T:C	1.30725e-09	-2.77645e-10	0.675906	2.65339e-05	-2.77645e-10	0.487409
123779730	chr12:123779730:A:G	1.05408e-10	-1.76117	-0.0807596	2.03884e-06	-2.00885	-0.0697859
123779898	chr12:123779898:C:T	1.27386e-09	-2.77645e-10	0.650035	2.5911e-05	-2.77645e-10	0.463654
123780052	chr12:123780052:C:T	1.95806e-10	-2.77645e-10	-1.22265	5.31283e-06	-2.77645e-10	-1.12089
123780098	chr12:123780098:A:AAC	9.16222e-11	-1.7475	-0.234603	1.76405e-06	-2.0076	-0.215803
123780506	chr12:123780506:T:C	3.19087e-11	-1.82208	-1.21481	6.64968e-07	-2.00636	-1.19267
123780791	chr12:123780791:A:G	2.97047e-10	-2.77645e-10	-0.805882	7.01562e-06	-2.77645e-10	-0.842875
123780882	chr12:123780882:G:A	2.69627e-10	-2.77645e-10	-0.902731	6.39512e-06	-2.77645e-10	-0.935479
123780981	chr12:123780981:G:T	1.99671e-10	-2.77645e-10	-1.2031	4.80987e-06	-2.77645e-10	-1.22034
123781552	chr12:123781552:G:A	2.18475e-10	-2.77645e-10	-1.1131	5.28078e-06	-2.77645e-10	-1.12694
123781696	chr12:123781696:C:T	1.98324e-10	-2.77645e-10	-1.20987	4.78418e-06	-2.77645e-10	-1.2257
123781815	chr12:123781815:A:G	1.90734e-10	-2.77645e-10	-1.24889	4.93713e-06	-2.77645e-10	-1.19423
123782562	chr12:123782562:C:T	2.07374e-10	-1.16525	-2.79482e-10	9.09738e-06	-0.583027	-2.79482e-10
123782702	chr12:123782702:G:A	1.83803e-09	1.01668	-2.79482e-10	1.23779e-05	-0.275097	-2.79482e-10
123783068	chr12:123783068:C:T	2.37231e-10	-2.77645e-10	-1.03074	5.6362e-06	-2.77645e-10	-1.0618
123783156	chr12:123783156:T:C	4.33027e-11	-2.00966	-0.721896	1.19057e-06	-1.93033	-0.686251
123783662	chr12:123783662:G:A	4.00091e-10	-2.77645e-10	-0.50808	1.03386e-05	-2.77645e-10	-0.455128
123783717	chr12:123783717:A:T	2.10181e-10	-2.77645e-10	-1.1518	5.17836e-06	-2.77645e-10	-1.14653
123783734	chr12:123783734:G:A	4.47332e-11	-2.01052	-0.688536	1.24053e-06	-1.92358	-0.651888
123783810	chr12:123783810:AG:A	3.09575e-10	-2.77645e-10	-0.76457	7.16439e-06	-2.77645e-10	-0.82189
123783888	chr12:123783888:A:G	2.3707e-10	-2.77645e-10	-1.03142	5.63184e-06	-2.77645e-10	-1.06258
123783911	chr12:123783911:A:G	4.41633e-11	-2.011	-0.700873	1.23177e-06	-1.91349	-0.669074
123784241	chr12:123784241:C:T	2.4042e-10	-2.77645e-10	-1.01738	5.69575e-06	-2.77645e-10	-1.05129
123784326	chr12:123784326:C:T	2.06699e-10	-2.77645e-10	-1.16851	5.0558e-06	-2.77645e-10	-1.17048
123785233	chr12:123785233:C:T	2.14484e-10	-2.77645e-10	-1.13154	5.28544e-06	-2.77645e-10	-1.12606
123785525	chr12:123785525:A:G	1.91296e-10	-2.77645e-10	-1.24595	4.6758e-06	-2.77645e-10	-1.24861
123785558	chr12:123785558:T:C	7.60913e-11	-1.70837	-0.459471	1.63752e-06	-1.76762	-0.530205
123785564	chr12:123785564:G:A	4.42314e-11	-1.57968	-1.13066	1.10107e-06	-1.58012	-1.11461
123785818	chr12:123785818:G:A	3.00386e-10	-2.77645e-10	-0.794705	7.07071e-06	-2.77645e-10	-0.835052
123785920	chr12:123785920:C:T	2.13453e-10	-2.77645e-10	-1.13636	5.32316e-06	-2.77645e-10	-1.11895
123785924	chr12:123785924:G:A	3.07914e-10	-2.77645e-10	-0.769952	7.77327e-06	-2.77645e-10	-0.740323
123786357	chr12:123786357:A:G	2.30533e-10	-2.77645e-10	-1.05938	5.49006e-06	-2.77645e-10	-1.08807
123786392	chr12:123786392:A:G	2.86608e-11	-1.9899	-1.15434	7.10124e-07	-1.97067	-1.16266
123786561	chr12:123786561:A:G	1.91792e-10	-2.77645e-10	-1.24336	4.74567e-06	-2.77645e-10	-1.23378
123786690	chr12:123786690:T:C	6.58045e-11	-1.09398	-1.21911	1.14789e-06	-1.42659	-1.2265
123787395	chr12:123787395:CTCTCTCTA:C	1.97773e-10	-2.77645e-10	-1.21265	5.02872e-06	-2.77645e-10	-1.17585
123787529	chr12:123787529:A:G	4.15084e-11	-1.58012	-1.19375	6.76543e-07	-1.97469	-1.20709
123787569	chr12:123787569:C:G	2.38596e-10	-1.025	-2.79482e-10	1.08869e-05	-0.40345	-2.79482e-10
123788354	chr12:123788354:C:T	7.22738e-11	-1.01482	-1.20449	1.16791e-06	-1.4213	-1.21449
123788388	chr12:123788388:C:G	2.32199e-10	-1.05218	-2.79482e-10	1.06056e-05	-0.429634	-2.79482e-10
123788481	chr12:123788481:C:T	5.56894e-11	-1.69438	-0.785602	1.0133e-06	-1.99974	-0.778057
123788560	chr12:123788560:C:T	1.91895e-10	-2.77645e-10	-1.24282	4.68275e-06	-2.77645e-10	-1.24713
123788561	chr12:123788561:G:A	7.40221e-11	-1.64131	-0.554096	1.35929e-06	-1.8543	-0.629747
123788800	chr12:123788800:C:T	6.26797e-11	-1.73974	-0.621994	1.34885e-06	-1.79464	-0.697117
123789262	chr12:123789262:T:A	7.33462e-11	-1.75	-0.454577	1.43224e-06	-2.00465	-0.427123
123789335	chr12:123789335:C:T	1.91967e-10	-2.77645e-10	-1.24245	4.67415e-06	-2.77645e-10	-1.24897
123789456	chr12:123789456:T:C	1.91677e-10	-2.77645e-10	-1.24396	4.6754e-06	-2.77645e-10	-1.2487
123789493	chr12:123789493:C:T	1.91742e-10	-2.77645e-10	-1.24362	4.68258e-06	-2.77645e-10	-1.24716
123789927	chr12:123789927:A:G	7.64014e-11	-1.79634	-0.367436	1.54834e-06	-2.01099	-0.342845
123790078	chr12:123790078:A:C	2.4591e-10	-2.77645e-10	-0.994805	6.04028e-06	-2.77645e-10	-0.992563
123790234	chr12:123790234:T:A	2.9578e-11	-1.87272	-1.24002	6.39808e-07	-2.01097	-1.22663
123790540	chr12:123790540:A:C	5.16299e-11	-1.73242	-0.823249	9.75571e-07	-2.00576	-0.809981
123790604	chr12:123790604:A:G	3.77185e-11	-1.75249	-1.11714	7.45715e-07	-2.00034	-1.08408
123790783	chr12:123790783:A:G	9.0231e-11	-1.9974	-2.79482e-10	2.18895e-06	-2.00759	-2.79482e-10
123790797	chr12:123790797:T:C	5.46259e-11	-1.72554	-0.773724	1.02431e-06	-2.00454	-0.762455
123790848	chr12:123790848:G:A	1.90724e-10	-2.77645e-10	-1.24895	4.68327e-06	-2.77645e-10	-1.24702
123790939	chr12:123790939:A:G	3.9589e-10	-2.77645e-10	-0.518635	9.83611e-06	-2.77645e-10	-0.504953
123791234	chr12:123791234:A:G	1.91287e-10	-2.77645e-10	-1.246	4.67564e-06	-2.77645e-10	-1.24865
123791650	chr12:123791650:C:T	2.97513e-10	-2.77645e-10	-0.804315	7.50099e-06	-2.77645e-10	-0.775978
123792362	chr12:123792362:C:T	2.70148e-11	-1.99796	-1.20542	6.82892e-07	-1.95909	-1.21335
123792652	chr12:123792652:A:G	3.38701e-11	-1.82126	-1.15598	7.0622e-07	-2.0108	-1.12805
123793054	chr12:123793054:A:G	1.92229e-10	-2.77645e-10	-1.24108	5.1459e-06	-2.77645e-10	-1.15281
123793393	chr12:123793393:CA:C	2.65637e-11	-1.9884	-1.23182	6.63909e-07	-1.97441	-1.22621
123793483	chr12:123793483:C:T	6.92215e-11	-1.05386	-1.2086	1.11875e-06	-1.45923	-1.21957
123793716	chr12:123793716:T:C	5.44266e-11	-1.33536	-1.16756	1.22024e-06	-1.41023	-1.18174
123793915	chr12:123793915:A:C	1.92151e-10	-2.77645e-10	-1.24149	5.11877e-06	-2.77645e-10	-1.1581
123794261	chr12:123794261:C:T	2.83809e-11	-1.9641	-1.18996	6.69272e-07	-1.99321	-1.19936
123794310	chr12:123794310:G:A	1.92591e-10	-2.77645e-10	-1.23921	4.68624e-06	-2.77645e-10	-1.24638
123794451	chr12:123794451:A:G	2.14191e-10	-2.77645e-10	-1.1329	5.2832e-06	-2.77645e-10	-1.12648
123794691	chr12:123794691:T:C	2.81195e-11	-2.0097	-1.15361	7.4998e-07	-1.92666	-1.15206
123795362	chr12:123795362:T:C	6.64197e-11	-1.16355	-1.14023	1.12929e-06	-1.53256	-1.13686
123795425	chr12:123795425:C:T	1.92511e-10	-2.77645e-10	-1.23962	4.68788e-06	-2.77645e-10	-1.24603
123795738	chr12:123795738:G:A	1.90822e-10	-2.77645e-10	-1.24843	4.67531e-06	-2.77645e-10	-1.24872
123795774	chr12:123795774:C:A	2.8789e-11	-1.94273	-1.19705	6.56304e-07	-2.00431	-1.20783
123795931	chr12:123795931:A:G	1.91371e-10	-2.77645e-10	-1.24556	4.67467e-06	-2.77645e-10	-1.24886
123796097	chr12:123796097:G:A	2.97463e-10	-0.804482	-2.79482e-10	3.42977e-06	-1.55852	-2.79482e-10
123796775	chr12:123796775:T:C	5.06953e-11	-1.98606	-0.587883	1.16101e-06	-2.01071	-0.631009
123796885	chr12:123796885:T:C	2.00168e-10	-2.77645e-10	-1.20061	4.93115e-06	-2.77645e-10	-1.19544
123796927	chr12:123796927:G:A	6.13621e-11	-1.43164	-0.951341	1.13633e-06	-1.72008	-0.943136
123797372	chr12:123797372:G:A	2.56809e-09	1.35115	-2.79482e-10	1.59484e-05	-0.0216522	-2.79482e-10
123797487	chr12:123797487:G:A	3.39422e-10	-2.77645e-10	-0.672528	8.48177e-06	-2.77645e-10	-0.653094
123797525	chr12:123797525:G:A	2.04584e-10	-2.77645e-10	-1.17879	5.10126e-06	-2.77645e-10	-1.16153
123797769	chr12:123797769:A:G	5.93767e-11	-1.43113	-0.984736	1.28466e-06	-1.48932	-1.0512
123797822	chr12:123797822:A:T	3.39306e-10	-2.77645e-10	-0.672868	8.47886e-06	-2.77645e-10	-0.653438
123798097	chr12:123798097:A:G	8.95766e-11	-2.00468	-2.79482e-10	2.30701e-06	-1.95506	-2.79482e-10
123798214	chr12:123798214:A:G	2.22036e-10	-2.77645e-10	-1.09693	5.84097e-06	-2.77645e-10	-1.02612
123798838	chr12:123798838:GCTCACA:G	1.9081e-10	-2.77645e-10	-1.24849	4.6758e-06	-2.77645e-10	-1.24861
123799029	chr12:123799029:C:T	8.61279e-11	-1.18097	-0.86297	1.81536e-06	-1.25687	-0.93786
123799099	chr12:123799099:C:T	3.21987e-10	-2.77645e-10	-0.725261	7.87893e-06	-2.77645e-10	-0.726821
123799178	chr12:123799178:C:T	1.92839e-10	-2.77645e-10	-1.23792	4.69144e-06	-2.77645e-10	-1.24527
123799666	chr12:123799666:A:G	1.9126e-10	-2.77645e-10	-1.24614	4.67423e-06	-2.77645e-10	-1.24895
123799789	chr12:123799789:C:T	6.6756e-11	-1.44604	-0.852688	1.40635e-06	-1.50809	-0.941932
123799985	chr12:123799985:A:G	2.16355e-10	-2.77645e-10	-1.12285	5.53309e-06	-2.77645e-10	-1.08027
123800450	chr12:123800450:C:T	1.80121e-09	-2.77645e-10	0.996444	3.51384e-05	-2.77645e-10	0.768282
123800515	chr12:123800515:T:C	6.9002e-09	2.33953	-2.79482e-10	3.21697e-05	0.680012	-2.79482e-10
123800548	chr12:123800548:G:A	2.16622e-10	-2.77645e-10	-1.12162	5.34384e-06	-2.77645e-10	-1.11507
123801122	chr12:123801122:A:G	1.97754e-10	-2.77645e-10	-1.21275	4.86032e-06	-2.77645e-10	-1.20991
123801194	chr12:123801194:C:T	1.94687e-10	-2.77645e-10	-1.22838	4.72113e-06	-2.77645e-10	-1.23897
123801257	chr12:123801257:T:G	2.48988e-10	-2.77645e-10	-0.982366	5.42988e-06	-2.77645e-10	-1.0991
123801323	chr12:123801323:G:T	1.91509e-10	-2.77645e-10	-1.24483	4.78904e-06	-2.77645e-10	-1.22468
123801571	chr12:123801571:G:A	1.94687e-10	-2.77645e-10	-1.22838	4.72113e-06	-2.77645e-10	-1.23897
123801637	chr12:123801637:T:A	2.41255e-10	-2.77645e-10	-1.01392	6.53076e-06	-2.77645e-10	-0.91449
123801669	chr12:123801669:A:G	5.19831e-11	-1.54066	-1.00819	1.1133e-06	-1.60241	-1.08128
123801670	chr12:123801670:A:G	5.17417e-11	-1.53988	-1.01363	1.10903e-06	-1.60172	-1.0858
123801765	chr12:123801765:C:T	2.21716e-10	-2.77645e-10	-1.09837	5.30841e-06	-2.77645e-10	-1.12172
123801812	chr12:123801812:GTT:G	5.04276e-11	-1.57596	-1.00327	1.08166e-06	-1.63536	-1.07716
123802219	chr12:123802219:G:A	1.93996e-10	-0.546875	-0.685058	3.00685e-06	-0.956332	-0.733789
123802295	chr12:123802295:A:G	1.93019e-10	-2.77645e-10	-1.23699	4.69509e-06	-2.77645e-10	-1.2445
123802336	chr12:123802336:G:A	2.22963e-10	-2.77645e-10	-1.09276	5.74389e-06	-2.77645e-10	-1.04288
123802521	chr12:123802521:A:G	3.80581e-11	-1.64086	-1.2198	8.91197e-07	-1.7024	-1.20381
123802586	chr12:123802586:G:A	3.68165e-11	-1.66568	-1.22814	8.62595e-07	-1.72466	-1.21417
123802696	chr12:123802696:C:T	2.07232e-10	-2.77645e-10	-1.16594	5.07243e-06	-2.77645e-10	-1.16719
123803666	chr12:123803666:G:A	1.91274e-10	-2.77645e-10	-1.24606	4.68035e-06	-2.77645e-10	-1.24764
123804160	chr12:123804160:G:A	3.7202e-11	-1.66581	-1.2176	8.73697e-07	-1.72528	-1.20076
123804207	chr12:123804207:A:G	1.91806e-10	-2.77645e-10	-1.24329	4.67881e-06	-2.77645e-10	-1.24797
123804263	chr12:123804263:C:T	1.93794e-10	-2.77645e-10	-1.23298	5.27213e-06	-2.77645e-10	-1.12858
123804268	chr12:123804268:A:G	4.63899e-11	-1.48317	-1.17952	1.09066e-06	-1.5462	-1.15803
123804302	chr12:123804302:G:A	1.94546e-10	-2.77645e-10	-1.2291	4.76357e-06	-2.77645e-10	-1.23002
123804597	chr12:123804597:T:A	3.95776e-11	-1.67644	-1.14507	9.14489e-07	-1.74817	-1.13223
123804602	chr12:123804602:T:C	2.24365e-10	-2.77645e-10	-1.0865	5.77112e-06	-2.77645e-10	-1.03815
123804638	chr12:123804638:A:G	1.90947e-10	-2.77645e-10	-1.24778	4.67419e-06	-2.77645e-10	-1.24896
123804655	chr12:123804655:G:T	2.10339e-10	-2.77645e-10	-1.15105	5.1801e-06	-2.77645e-10	-1.14619
123804769	chr12:123804769:T:C	2.28229e-10	-2.77645e-10	-1.06942	6.12057e-06	-2.77645e-10	-0.979358
123804800	chr12:123804800:G:A	2.08814e-10	-2.77645e-10	-1.15833	5.1426e-06	-2.77645e-10	-1.15345
123805089	chr12:123805089:C:T	9.78759e-11	-1.91607	-2.79482e-10	2.2182e-06	-1.99432	-2.79482e-10
123805193	chr12:123805193:A:T	3.72673e-10	-2.77645e-10	-0.57907	9.07411e-06	-2.77645e-10	-0.585588
123805215	chr12:123805215:GC:G	1.22308e-09	-2.77645e-10	0.609356	2.81134e-05	-2.77645e-10	0.545234
123805220	chr12:123805220:TCAA:T	1.22806e-09	-2.77645e-10	0.61342	2.8228e-05	-2.77645e-10	0.549301
123805424	chr12:123805424:C:T	1.98599e-10	-2.77645e-10	-1.20848	4.98198e-06	-2.77645e-10	-1.18519
123805686	chr12:123805686:T:C	4.06235e-11	-1.88956	-0.905865	8.97631e-07	-1.92879	-0.970215
123805863	chr12:123805863:G:A	9.97853e-10	-2.77645e-10	0.405833	1.90637e-05	-2.77645e-10	0.156774
123806105	chr12:123806105:T:G	2.0864e-10	-2.77645e-10	-1.15916	5.13679e-06	-2.77645e-10	-1.15458
123806548	chr12:123806548:A:G	5.61828e-11	-1.90162	-0.569536	1.21317e-06	-1.93879	-0.658984
123806987	chr12:123806987:T:C	3.44072e-11	-1.73104	-1.23046	7.42296e-07	-1.84129	-1.24773
123807058	chr12:123807058:G:A	9.49119e-11	-1.94682	-2.79482e-10	2.19011e-06	-2.00706	-2.79482e-10
123807059	chr12:123807059:C:T	1.93053e-10	-2.77645e-10	-1.23681	4.6945e-06	-2.77645e-10	-1.24462
123807608	chr12:123807608:G:A	1.93182e-10	-2.77645e-10	-1.23614	4.69641e-06	-2.77645e-10	-1.24422
123808201	chr12:123808201:T:A	2.84499e-11	-1.93247	-1.21916	6.8601e-07	-1.94267	-1.22521
123808327	chr12:123808327:C:T	2.70406e-09	-2.77645e-10	1.40274	5.09673e-05	-2.77645e-10	1.14017
123808866	chr12:123808866:G:A	1.79962e-10	-1.30703	-2.79482e-10	7.60589e-06	-0.76209	-2.79482e-10
123809518	chr12:123809518:T:C	2.53997e-10	-2.77645e-10	-0.96245	5.91775e-06	-2.77645e-10	-1.01306
123809970	chr12:123809970:C:T	2.67128e-10	-2.77645e-10	-0.912043	6.70035e-06	-2.77645e-10	-0.888854
123810457	chr12:123810457:T:C	1.99258e-10	-2.77645e-10	-1.20517	4.80673e-06	-2.77645e-10	-1.221
123810464	chr12:123810464:T:C	1.99085e-10	-2.77645e-10	-1.20604	4.80342e-06	-2.77645e-10	-1.22169
123810554	chr12:123810554:G:A	1.90906e-10	-2.77645e-10	-1.24799	4.67956e-06	-2.77645e-10	-1.24781
123810637	chr12:123810637:G:A	3.24688e-10	-2.77645e-10	-0.716907	8.22961e-06	-2.77645e-10	-0.683275
123810687	chr12:123810687:C:T	1.91709e-10	-2.77645e-10	-1.24379	4.67781e-06	-2.77645e-10	-1.24818
123810848	chr12:123810848:GTAAA:G	2.2588e-10	-2.77645e-10	-1.07977	5.98749e-06	-2.77645e-10	-1.00134
123810924	chr12:123810924:C:T	7.91728e-11	-0.901346	-1.22679	1.30574e-06	-1.32977	-1.19447
123811129	chr12:123811129:C:T	1.31128e-10	-1.6236	-2.79482e-10	2.69419e-06	-1.79991	-2.79482e-10
123811130	chr12:123811130:G:A	3.65289e-11	-1.83683	-1.06484	7.40619e-07	-1.95387	-1.13741
123811322	chr12:123811322:A:G	1.15819e-10	-1.74774	-2.79482e-10	3.69343e-06	-1.48446	-2.79482e-10
123811547	chr12:123811547:C:T	1.9216e-10	-2.77645e-10	-1.24144	4.67397e-06	-2.77645e-10	-1.24901
123811594	chr12:123811594:G:A	2.7383e-10	-2.77645e-10	-0.887266	7.05935e-06	-2.77645e-10	-0.836661
123811657	chr12:123811657:C:T	1.91758e-10	-2.77645e-10	-1.24354	4.74214e-06	-2.77645e-10	-1.23453
123811710	chr12:123811710:A:G	1.92156e-10	-2.77645e-10	-1.24146	4.68315e-06	-2.77645e-10	-1.24704
123811745	chr12:123811745:C:T	1.96969e-10	-2.77645e-10	-1.21673	4.76257e-06	-2.77645e-10	-1.23023
123811964	chr12:123811964:T:A	1.22141e-10	-1.6946	-2.79482e-10	4.57583e-06	-1.27022	-2.79482e-10
123811972	chr12:123811972:G:A	3.7187e-11	-1.83258	-1.05123	7.49976e-07	-1.95146	-1.12727
123812126	chr12:123812126:T:C	2.05762e-10	-2.77645e-10	-1.17305	5.29933e-06	-2.77645e-10	-1.12343
123812217	chr12:123812217:C:T	2.07664e-10	-2.77645e-10	-1.16385	5.36286e-06	-2.77645e-10	-1.11152
123812304	chr12:123812304:A:T	2.03692e-10	-2.77645e-10	-1.18316	5.23242e-06	-2.77645e-10	-1.13614
123812661	chr12:123812661:A:C	2.9487e-11	-1.95865	-1.15717	7.05225e-07	-1.96914	-1.17111
123812723	chr12:123812723:C:T	6.34893e-10	-2.77645e-10	-0.0463158	1.5126e-05	-2.77645e-10	-0.0745989
123812821	chr12:123812821:G:A	2.07252e-10	-2.77645e-10	-1.16584	5.34991e-06	-2.77645e-10	-1.11393
123813483	chr12:123813483:G:A	7.93582e-10	1.18814	-1.01136	6.14887e-06	0.0255666	-1.00031
123813530	chr12:123813530:C:T	1.02924e-10	-1.86578	-2.79482e-10	2.32627e-06	-1.94675	-2.79482e-10
123813785	chr12:123813785:A:G	2.07269e-10	-2.77645e-10	-1.16576	5.35287e-06	-2.77645e-10	-1.11338
123814112	chr12:123814112:A:G	9.18867e-11	-1.97922	-2.79482e-10	2.74705e-06	-1.78048	-2.79482e-10
123814220	chr12:123814220:G:T	2.059e-10	-2.77645e-10	-1.17238	5.30538e-06	-2.77645e-10	-1.12229
123814240	chr12:123814240:A:G	3.87342e-11	-1.96772	-0.875329	8.29117e-07	-2.01097	-0.967435
123814256	chr12:123814256:A:T	1.93805e-10	-2.77645e-10	-1.23292	4.70694e-06	-2.77645e-10	-1.24198
123814417	chr12:123814417:T:G	1.30715e-10	-1.62675	-2.79482e-10	2.51961e-06	-1.86691	-2.79482e-10
123814482	chr12:123814482:C:T	2.0394e-10	-2.77645e-10	-1.18195	5.25188e-06	-2.77645e-10	-1.13243
123814708	chr12:123814708:A:G	2.3095e-10	-2.77645e-10	-1.05757	5.5223e-06	-2.77645e-10	-1.08222
123814908	chr12:123814908:C:T	2.00424e-10	-2.77645e-10	-1.19934	5.67539e-06	-2.77645e-10	-1.05487
123815831	chr12:123815831:C:T	3.76924e-10	-2.77645e-10	-0.567729	7.66864e-06	-2.77645e-10	-0.753875
123815979	chr12:123815979:A:C	2.50085e-10	-2.77645e-10	-0.977972	5.69138e-06	-2.77645e-10	-1.05206
123816161	chr12:123816161:G:A	1.99727e-10	-2.77645e-10	-1.20282	4.90352e-06	-2.77645e-10	-1.20106
123816326	chr12:123816326:T:C	9.89025e-11	-1.7585	-0.147137	1.98289e-06	-1.99189	-0.11457
123816505	chr12:123816505:C:T	1.36018e-09	-2.77645e-10	0.715599	3.15464e-05	-2.77645e-10	0.660447
123816558	chr12:123816558:C:T	3.2569e-09	1.58876	-2.79482e-10	2.30372e-05	0.346098	-2.79482e-10
123816646	chr12:123816646:A:G	1.91782e-10	-2.77645e-10	-1.24341	4.68236e-06	-2.77645e-10	-1.24721
123816717	chr12:123816717:G:T	1.99613e-10	-2.77645e-10	-1.20339	5.10123e-06	-2.77645e-10	-1.16153
123816750	chr12:123816750:CTG:C	5.32392e-10	-2.77645e-10	-0.222393	1.25066e-05	-2.77645e-10	-0.264756
123816791	chr12:123816791:T:C	8.08772e-10	-2.77645e-10	0.195745	1.55973e-05	-2.77645e-10	-0.0439126
123817311	chr12:123817311:C:T	1.95789e-10	-2.77645e-10	-1.22274	4.68584e-06	-2.77645e-10	-1.24647
123817353	chr12:123817353:A:G	1.90901e-10	-2.77645e-10	-1.24802	4.79882e-06	-2.77645e-10	-1.22264
123817471	chr12:123817471:G:A	1.01669e-10	-0.656518	-1.22153	1.47185e-06	-1.16526	-1.23923
123817663	chr12:123817663:G:C	4.8407e-11	-1.95195	-0.668174	1.00444e-06	-2.00924	-0.777337
123817824	chr12:123817824:A:G	2.03328e-10	-2.77645e-10	-1.18495	5.06703e-06	-2.77645e-10	-1.16826
123818077	chr12:123818077:T:G	3.56864e-10	-2.77645e-10	-0.622418	8.5752e-06	-2.77645e-10	-0.642139
123818148	chr12:123818148:C:T	3.40223e-11	-1.74678	-1.22598	6.64348e-07	-1.95441	-1.24556
123818165	chr12:123818165:T:G	1.95785e-10	-2.77645e-10	-1.22276	4.68578e-06	-2.77645e-10	-1.24648
123818365	chr12:123818365:C:T	2.24904e-10	-2.77645e-10	-1.0841	5.50891e-06	-2.77645e-10	-1.08465
123818564	chr12:123818564:C:T	5.10001e-11	-1.86229	-0.705652	9.87029e-07	-1.97445	-0.829615
123818602	chr12:123818602:G:A	3.76451e-10	-2.77645e-10	-0.568985	9.03887e-06	-2.77645e-10	-0.58948
123818906	chr12:123818906:C:T	1.95996e-10	-2.77645e-10	-1.22168	4.6874e-06	-2.77645e-10	-1.24614
123819160	chr12:123819160:G:A	1.98294e-10	-2.77645e-10	-1.21002	4.70907e-06	-2.77645e-10	-1.24152
123819567	chr12:123819567:C:T	1.9828e-10	-2.77645e-10	-1.21009	4.79378e-06	-2.77645e-10	-1.22369
123819635	chr12:123819635:G:A	1.00318e-09	-2.77645e-10	0.411162	1.91922e-05	-2.77645e-10	0.16349
123819699	chr12:123819699:T:TG	3.58238e-11	-2.0015	-0.919657	8.53635e-07	-2.00592	-0.943348
123819824	chr12:123819824:C:A	1.24867e-10	-1.67252	-2.79482e-10	2.39316e-06	-1.9184	-2.79482e-10
123819890	chr12:123819890:A:G	3.86902e-10	-2.77645e-10	-0.5416	9.12304e-06	-2.77645e-10	-0.580211
123819970	chr12:123819970:G:T	2.13346e-10	-2.77645e-10	-1.13686	5.12579e-06	-2.77645e-10	-1.15673
123820261	chr12:123820261:T:C	1.21903e-10	-1.69655	-2.79482e-10	2.44514e-06	-1.89691	-2.79482e-10
123821019	chr12:123821019:G:A	2.0357e-10	-2.77645e-10	-1.18376	4.88522e-06	-2.77645e-10	-1.2048
123821026	chr12:123821026:C:G	9.42336e-11	-1.63289	-0.321109	1.98151e-06	-1.82875	-0.278406
123821284	chr12:123821284:C:T	3.07893e-11	-1.95733	-1.11527	7.33312e-07	-1.96911	-1.13209
123821362	chr12:123821362:G:A	2.16955e-10	-2.77645e-10	-1.12008	5.28381e-06	-2.77645e-10	-1.12637
123821570	chr12:123821570:C:T	6.16884e-10	-0.0750906	-2.79482e-10	8.27734e-06	-0.677491	-2.79482e-10
123821589	chr12:123821589:T:C	2.40446e-10	-2.77645e-10	-1.01728	5.67707e-06	-2.77645e-10	-1.05458
123821632	chr12:123821632:C:T	1.95583e-10	-2.77645e-10	-1.22379	4.68439e-06	-2.77645e-10	-1.24678
123821907	chr12:123821907:A:G	1.95423e-10	-2.77645e-10	-1.22461	4.68312e-06	-2.77645e-10	-1.24705
123821941	chr12:123821941:TCA:T	3.68249e-10	-2.77645e-10	-0.591013	8.83668e-06	-2.77645e-10	-0.612102
123822148	chr12:123822148:G:A	3.35833e-10	-2.77645e-10	-0.683158	7.7095e-06	-2.77645e-10	-0.74856
123822182	chr12:123822182:G:A	7.30543e-11	-1.7165	-0.492067	1.57602e-06	-1.88415	-0.451959
123822378	chr12:123822378:G:A	1.97599e-10	-2.77645e-10	-1.21353	4.77813e-06	-2.77645e-10	-1.22696
123822476	chr12:123822476:C:A	1.05763e-10	-1.83857	-2.79482e-10	2.19855e-06	-2.00322	-2.79482e-10
123822520	chr12:123822520:A:G	3.10566e-11	-1.94448	-1.11948	7.387e-07	-1.95785	-1.13602
123822524	chr12:123822524:A:G	4.50995e-11	-1.61495	-1.07595	8.45747e-07	-1.88894	-1.06961
123822845	chr12:123822845:T:G	3.63736e-10	-2.77645e-10	-0.603343	8.73164e-06	-2.77645e-10	-0.62406
123822996	chr12:123822996:T:C	1.95011e-10	-2.77645e-10	-1.22672	4.68097e-06	-2.77645e-10	-1.24751
123823059	chr12:123823059:G:T	2.38159e-10	-1.02683	-2.79482e-10	4.26288e-06	-1.34107	-2.79482e-10
123823362	chr12:123823362:A:T	1.62957e-10	-1.40629	-2.79482e-10	4.2478e-06	-1.34461	-2.79482e-10
123823526	chr12:123823526:A:G	9.8729e-11	-1.90739	-2.79482e-10	2.19812e-06	-2.00341	-2.79482e-10
123823532	chr12:123823532:A:G	1.9545e-10	-2.77645e-10	-1.22447	4.73466e-06	-2.77645e-10	-1.2361
123823684	chr12:123823684:C:T	3.65058e-10	-2.77645e-10	-0.599715	8.75183e-06	-2.77645e-10	-0.62175
123823690	chr12:123823690:G:C	2.1833e-10	-2.77645e-10	-1.11376	5.46185e-06	-2.77645e-10	-1.09323
123823802	chr12:123823802:T:G	5.48183e-09	2.10942	-2.79482e-10	3.34141e-05	0.717965	-2.79482e-10
123824129	chr12:123824129:T:G	2.0624e-10	-2.77645e-10	-1.17073	4.93392e-06	-2.77645e-10	-1.19488
123824448	chr12:123824448:G:A	1.02528e-10	-1.86964	-2.79482e-10	2.18362e-06	-2.01003	-2.79482e-10
123824473	chr12:123824473:A:C	3.51616e-10	-2.77645e-10	-0.637232	8.40091e-06	-2.77645e-10	-0.662674
123824670	chr12:123824670:C:G	3.88987e-09	1.76636	-2.79482e-10	5.74452e-05	1.25982	-2.79482e-10
123825027	chr12:123825027:G:A	2.96259e-11	-1.93267	-1.17845	7.21567e-07	-1.91324	-1.20411
123825247	chr12:123825247:G:A	3.12083e-11	-1.99076	-1.06833	7.46226e-07	-1.99785	-1.08589
123825487	chr12:123825487:C:T	3.82402e-10	-2.77645e-10	-0.5533	9.17209e-06	-2.77645e-10	-0.574848
123825527	chr12:123825527:G:A	2.54731e-10	-2.77645e-10	-0.959565	6.22272e-06	-2.77645e-10	-0.962807
123825642	chr12:123825642:G:A	2.05051e-10	-2.77645e-10	-1.17651	4.91004e-06	-2.77645e-10	-1.19973
123825951	chr12:123825951:T:C	3.52256e-10	-2.77645e-10	-0.635413	8.44668e-06	-2.77645e-10	-0.65724
123825963	chr12:123825963:A:G	4.97253e-11	-1.51948	-1.07378	9.04302e-07	-1.82337	-1.06824
123826131	chr12:123826131:T:A	6.98214e-11	-1.17008	-1.08375	9.71746e-07	-1.74178	-1.0779
123826137	chr12:123826137:T:A	2.2645e-10	-2.77645e-10	-1.07725	5.77919e-06	-2.77645e-10	-1.03675
123826290	chr12:123826290:T:C	1.93125e-10	-2.77645e-10	-1.23643	4.67383e-06	-2.77645e-10	-1.24904
123826601	chr12:123826601:A:C	2.05129e-10	-2.77645e-10	-1.17614	4.98828e-06	-2.77645e-10	-1.18392
123826611	chr12:123826611:G:C	1.93605e-10	-2.77645e-10	-1.23395	4.67457e-06	-2.77645e-10	-1.24888
123826615	chr12:123826615:C:T	2.55879e-09	2.3192	-0.971679	1.54393e-05	0.898986	-0.953085
123826921	chr12:123826921:A:C	2.29419e-10	-2.77645e-10	-1.06422	5.42372e-06	-2.77645e-10	-1.10023
123827068	chr12:123827068:G:A	5.86511e-10	0.119245	-0.244826	8.25855e-06	-0.375258	-0.304507
123827131	chr12:123827131:TG:T	5.66954e-11	-1.41721	-1.04487	9.78109e-07	-1.74651	-1.06664
123829016	chr12:123829016:C:T	3.35914e-11	-1.95663	-1.02887	7.98881e-07	-1.96877	-1.04679
123829047	chr12:123829047:G:A	3.16369e-11	-1.98648	-1.05897	7.56316e-07	-1.99418	-1.07613
123829182	chr12:123829182:T:C	5.7573e-11	-1.57714	-0.869575	1.20071e-06	-1.71622	-0.891878
123829183	chr12:123829183:G:A	3.03088e-11	-2.0022	-1.08613	7.28841e-07	-2.0053	-1.10202
123829342	chr12:123829342:CA:C	2.12385e-10	-2.77645e-10	-1.14137	5.13572e-06	-2.77645e-10	-1.15479
123829397	chr12:123829397:G:T	2.19833e-10	-2.77645e-10	-1.1069	5.3691e-06	-2.77645e-10	-1.11035
123829458	chr12:123829458:G:A	2.18272e-10	-2.77645e-10	-1.11403	5.3597e-06	-2.77645e-10	-1.1121
123829569	chr12:123829569:A:G	1.92059e-10	-2.77645e-10	-1.24197	4.67668e-06	-2.77645e-10	-1.24843
123829763	chr12:123829763:G:A	1.94097e-10	-2.77645e-10	-1.23141	4.67631e-06	-2.77645e-10	-1.24851
123829811	chr12:123829811:TACTC:T	3.20214e-10	-2.77645e-10	-0.730782	6.62748e-06	-2.77645e-10	-0.899788
123830796	chr12:123830796:T:A	5.24829e-11	-1.29254	-1.24675	9.76847e-07	-1.58015	-1.23429
123830897	chr12:123830897:C:T	1.43377e-10	-1.5343	-2.79482e-10	2.58027e-06	-1.84312	-2.79482e-10
123830912	chr12:123830912:C:T	9.70183e-11	-1.92487	-2.79482e-10	2.41218e-06	-1.91048	-2.79482e-10
123831337	chr12:123831337:C:T	4.07315e-10	-2.77645e-10	-0.490184	8.44031e-06	-2.77645e-10	-0.657994
123831374	chr12:123831374:A:G	3.73567e-10	-2.77645e-10	-0.576675	9.57865e-06	-2.77645e-10	-0.531477
123831631	chr12:123831631:G:A	1.12322e-10	-1.77841	-2.79482e-10	2.24249e-06	-1.98342	-2.79482e-10
123831767	chr12:123831767:G:A	2.47857e-10	-2.77645e-10	-0.986919	5.82115e-06	-2.77645e-10	-1.02952
123831909	chr12:123831909:A:T	6.79917e-09	2.32478	-2.79482e-10	3.98144e-05	0.893215	-2.79482e-10
123832329	chr12:123832329:A:G	5.21103e-11	-1.53037	-1.01604	9.60457e-07	-1.79205	-1.03931
123832368	chr12:123832368:G:A	5.7141e-11	-1.54231	-0.911939	1.0387e-06	-1.81121	-0.941829
123832473	chr12:123832473:A:G	3.42912e-10	-2.77645e-10	-0.662297	8.36102e-06	-2.77645e-10	-0.667433
123832869	chr12:123832869:A:G	7.47e-11	-0.942649	-1.24364	1.01583e-06	-1.54536	-1.22995
123833679	chr12:123833679:C:T	3.78107e-11	-1.97056	-0.896619	8.9232e-07	-2.01105	-0.893894
123834554	chr12:123834554:T:C	8.95199e-11	-2.01078	0.00547169	2.097e-06	-2.01088	-0.0396283
123834809	chr12:123834809:C:T	1.4744e-10	-1.50635	-2.79482e-10	2.63011e-06	-1.82399	-2.79482e-10
123835088	chr12:123835088:G:C	1.2987e-10	-1.63324	-2.79482e-10	2.44822e-06	-1.89565	-2.79482e-10
123835317	chr12:123835317:T:G	8.85842e-11	-1.66637	-0.349446	1.90675e-06	-1.72486	-0.420756
123835847	chr12:123835847:A:G	9.32842e-10	-2.77645e-10	0.338464	2.34933e-05	-2.77645e-10	0.365701
123835947	chr12:123835947:C:T	3.50732e-11	-1.93806	-1.00427	8.16344e-07	-1.94261	-1.05132
123836689	chr12:123836689:T:A	1.92341e-10	-2.77645e-10	-1.2405	4.67478e-06	-2.77645e-10	-1.24883
123836974	chr12:123836974:T:TC	8.71091e-11	-1.67667	-0.355936	1.87429e-06	-1.73365	-0.429134
123837087	chr12:123837087:A:G	1.12508e-10	-1.77674	-2.79482e-10	2.59964e-06	-1.83564	-2.79482e-10
123837151	chr12:123837151:G:A	3.30107e-11	-1.99572	-1.00722	8.77539e-07	-1.99926	-0.922387
123837749	chr12:123837749:A:G	9.02029e-11	-0.882214	-1.1155	1.46247e-06	-1.3362	-1.07469
123838206	chr12:123838206:G:A	3.25818e-11	-2.00688	-1.00914	8.10001e-07	-2.01091	-0.990822
123838464	chr12:123838464:T:C	2.10908e-10	-2.77645e-10	-1.14835	5.23688e-06	-2.77645e-10	-1.13529
123838534	chr12:123838534:G:A	2.91441e-10	-2.77645e-10	-0.824934	7.53927e-06	-2.77645e-10	-0.770888
123838719	chr12:123838719:C:T	1.3482e-10	-1.59583	-2.79482e-10	3.82368e-06	-1.4498	-2.79482e-10
123838933	chr12:123838933:G:T	4.24015e-11	-1.54347	-1.20912	1.14958e-06	-1.42753	-1.22408
123839045	chr12:123839045:C:T	1.28759e-10	-0.757984	-0.883848	2.06758e-06	-1.1449	-0.91973
123839456	chr12:123839456:G:A	2.68299e-11	-2.00497	-1.20529	6.55026e-07	-2.01089	-1.2032
123839733	chr12:123839733:A:G	2.90479e-11	-1.92536	-1.20547	6.41875e-07	-2.00977	-1.22461
123839808	chr12:123839808:G:A	2.09748e-10	-2.77645e-10	-1.15387	5.18228e-06	-2.77645e-10	-1.14577
123840101	chr12:123840101:C:T	9.99977e-11	-1.89462	-2.79482e-10	2.18146e-06	-2.01102	-2.79482e-10
123840208	chr12:123840208:C:T	6.89843e-11	-1.30395	-0.961946	1.17323e-06	-1.6979	-0.933357
123840755	chr12:123840755:C:T	2.26923e-10	-2.77645e-10	-1.07516	5.39864e-06	-2.77645e-10	-1.10487
123841070	chr12:123841070:A:G	2.26e-10	-2.77645e-10	-1.07924	5.70275e-06	-2.77645e-10	-1.05006
123841209	chr12:123841209:A:G	2.02451e-10	-2.77645e-10	-1.18927	4.88777e-06	-2.77645e-10	-1.20428
123841211	chr12:123841211:C:T	2.63378e-10	-2.77645e-10	-0.926181	5.75646e-06	-2.77645e-10	-1.04069
123842040	chr12:123842040:T:C	6.78708e-10	0.0204189	-2.79482e-10	3.55434e-05	0.779741	-2.79482e-10
123842686	chr12:123842686:G:A	3.33106e-10	-2.77645e-10	-0.691312	8.08731e-06	-2.77645e-10	-0.700718
123843319	chr12:123843319:G:C	2.75848e-11	-2.00226	-1.18025	7.10042e-07	-2.01102	-1.12243
123843544	chr12:123843544:C:T	1.91146e-10	-2.77645e-10	-1.24674	4.67489e-06	-2.77645e-10	-1.24881
123843561	chr12:123843561:C:T	1.97486e-10	-2.77645e-10	-1.21411	4.86469e-06	-2.77645e-10	-1.20901
123843694	chr12:123843694:T:C	2.92189e-11	-1.96579	-1.15916	6.76806e-07	-1.99285	-1.18854
123843842	chr12:123843842:C:T	2.94315e-11	-1.87019	-1.24752	6.77723e-07	-1.93143	-1.2486
123843904	chr12:123843904:A:G	1.92966e-10	-2.77645e-10	-1.23726	4.68915e-06	-2.77645e-10	-1.24576
123844074	chr12:123844074:A:G	1.38646e-10	-1.56785	-2.79482e-10	2.5757e-06	-1.84489	-2.79482e-10
123844079	chr12:123844079:A:G	3.47673e-10	-2.77645e-10	-0.64851	7.51254e-06	-2.77645e-10	-0.77444
123844702	chr12:123844702:G:A	2.92624e-11	-1.87908	-1.24439	6.70113e-07	-1.94233	-1.24899
123844787	chr12:123844787:T:C	1.91206e-10	-2.77645e-10	-1.24642	4.72137e-06	-2.77645e-10	-1.23891
123844970	chr12:123844970:T:G	2.54483e-10	-2.77645e-10	-0.960539	6.59833e-06	-2.77645e-10	-0.904197
123845090	chr12:123845090:G:A	1.93177e-10	-2.77645e-10	-1.23616	4.74895e-06	-2.77645e-10	-1.23309
123845213	chr12:123845213:A:G	2.90351e-11	-1.8917	-1.23957	8.19946e-07	-1.76414	-1.22539
123845350	chr12:123845350:A:G	1.90714e-10	-2.77645e-10	-1.249	4.70089e-06	-2.77645e-10	-1.24326
123845559	chr12:123845559:C:T	1.90758e-10	-2.77645e-10	-1.24877	4.69619e-06	-2.77645e-10	-1.24426
123845642	chr12:123845642:C:T	2.9152e-11	-1.87838	-1.24886	6.71816e-07	-1.94148	-1.2473
123845764	chr12:123845764:C:T	2.89374e-11	-1.92055	-1.21409	6.74243e-07	-1.96479	-1.22039
123845995	chr12:123845995:C:A	3.19031e-11	-1.79552	-1.24155	7.14382e-07	-1.87954	-1.24781
123846179	chr12:123846179:G:T	2.21818e-10	-2.77645e-10	-1.09792	5.67286e-06	-2.77645e-10	-1.05532
123846500	chr12:123846500:C:T	2.34456e-10	-2.77645e-10	-1.04251	5.58758e-06	-2.77645e-10	-1.07047
123846775	chr12:123846775:T:G	2.11423e-10	-2.77645e-10	-1.14591	5.08228e-06	-2.77645e-10	-1.16525
123846913	chr12:123846913:G:A	2.13271e-10	-2.77645e-10	-1.13721	5.11842e-06	-2.77645e-10	-1.15817
123846989	chr12:123846989:G:A	4.05405e-11	-1.98791	-0.809566	9.30321e-07	-2.0081	-0.85514
123847372	chr12:123847372:T:G	4.74526e-10	-2.77645e-10	-0.337456	1.20594e-05	-2.77645e-10	-0.301172
123847385	chr12:123847385:T:A	3.95095e-10	-2.77645e-10	-0.520645	9.80402e-06	-2.77645e-10	-0.508221
123847662	chr12:123847662:C:T	1.93608e-10	-2.77645e-10	-1.23393	4.761e-06	-2.77645e-10	-1.23056
123847933	chr12:123847933:CAT:C	2.88809e-11	-2.01107	-1.12552	7.29694e-07	-2.00736	-1.09878
123848094	chr12:123848094:G:A	2.12786e-10	-2.77645e-10	-1.13949	5.10565e-06	-2.77645e-10	-1.16067
123848155	chr12:123848155:A:G	3.5157e-11	-2.00385	-0.936093	9.25436e-07	-1.93411	-0.934395
123848185	chr12:123848185:G:A	2.10501e-10	-2.77645e-10	-1.15028	5.05652e-06	-2.77645e-10	-1.17033
123848521	chr12:123848521:G:A	1.9822e-10	-2.77645e-10	-1.21039	4.88474e-06	-2.77645e-10	-1.2049
123848820	chr12:123848820:G:A	1.30581e-10	-1.62778	-2.79482e-10	2.80655e-06	-1.75906	-2.79482e-10
123848972	chr12:123848972:C:T	3.14558e-11	-1.92695	-1.12423	7.08445e-07	-2.00935	-1.12635
123850153	chr12:123850153:G:A	1.90899e-10	-2.77645e-10	-1.24803	4.70765e-06	-2.77645e-10	-1.24182
123850188	chr12:123850188:AT:A	2.83174e-11	-2.00484	-1.15146	7.37185e-07	-1.96042	-1.13551
123850193	chr12:123850193:C:A	5.13025e-11	-1.91784	-0.64419	1.13168e-06	-1.9706	-0.696713
123850254	chr12:123850254:C:T	4.81674e-11	-1.9187	-0.706391	1.06661e-06	-1.97054	-0.755991
123850358	chr12:123850358:T:A	3.33855e-10	-2.77645e-10	-0.689065	8.53708e-06	-2.77645e-10	-0.646595
123850473	chr12:123850473:G:A	1.96348e-10	-1.21988	-2.79482e-10	3.17728e-06	-1.63499	-2.79482e-10
123851445	chr12:123851445:G:C	3.9795e-11	-1.6662	-1.14983	8.22454e-07	-1.8466	-1.13988
123851927	chr12:123851927:T:G	1.22509e-10	-1.46484	-0.226746	5.03676e-06	-0.992996	-0.181254
123851931	chr12:123851931:A:G	5.58951e-11	-1.79244	-0.68386	2.35955e-06	-1.31508	-0.617458
123852381	chr12:123852381:A:G	5.17895e-11	-1.98515	-0.567431	1.21747e-06	-1.95998	-0.634262
123852545	chr12:123852545:T:C	1.08896e-10	-1.47731	-0.33206	4.33707e-06	-1.03459	-0.289222
123852810	chr12:123852810:GTGA:G	2.23418e-10	-2.77645e-10	-1.09073	5.16432e-06	-2.77645e-10	-1.14924
123852828	chr12:123852828:C:T	7.23643e-10	-2.77645e-10	0.0845257	1.86892e-05	-2.77645e-10	0.136934
123852960	chr12:123852960:TAA:T	1.0135e-10	-0.802328	-1.07886	1.55154e-06	-1.28516	-1.06661
123853186	chr12:123853186:T:C	5.32902e-11	-1.90855	-0.615468	1.1103e-06	-1.96733	-0.719057
123853225	chr12:123853225:C:T	6.7828e-10	0.0197886	-2.79482e-10	4.804e-06	-1.22156	-2.79482e-10
123853520	chr12:123853520:G:A	8.44513e-11	-1.59439	-0.46921	1.51906e-06	-1.80477	-0.568153
123853587	chr12:123853587:A:T	1.91845e-10	-2.77645e-10	-1.24309	4.73446e-06	-2.77645e-10	-1.23615
123853632	chr12:123853632:C:T	1.91696e-10	-2.77645e-10	-1.24386	4.72866e-06	-2.77645e-10	-1.23737
123854411	chr12:123854411:C:A	9.49416e-11	-0.895417	-1.05109	1.47996e-06	-1.35827	-1.04073
123854430	chr12:123854430:G:A	4.6666e-10	-2.77645e-10	-0.35417	1.1001e-05	-2.77645e-10	-0.393024
123854562	chr12:123854562:C:T	5.1859e-10	-2.77645e-10	-0.248658	1.31535e-05	-2.77645e-10	-0.214325
123854711	chr12:123854711:T:G	2.27083e-10	-2.77645e-10	-1.07446	5.52693e-06	-2.77645e-10	-1.08138
123855259	chr12:123855259:G:A	1.92193e-10	-2.77645e-10	-1.24127	4.74674e-06	-2.77645e-10	-1.23356
123855583	chr12:123855583:G:A	1.94183e-10	-2.77645e-10	-1.23097	4.71804e-06	-2.77645e-10	-1.23962
123855620	chr12:123855620:C:T	1.97254e-10	-2.77645e-10	-1.21528	4.90481e-06	-2.77645e-10	-1.2008
123855676	chr12:123855676:A:G	8.33818e-11	-1.59236	-0.48398	3.15292e-06	-1.19717	-0.445516
123855779	chr12:123855779:T:C	3.01632e-11	-1.88483	-1.20832	1.08856e-06	-1.53334	-1.17282
123855834	chr12:123855834:C:T	2.04395e-10	-2.77645e-10	-1.17972	5.12539e-06	-2.77645e-10	-1.15681
123856028	chr12:123856028:CATT:C	1.96128e-10	-2.77645e-10	-1.22101	4.89849e-06	-2.77645e-10	-1.20209
123856355	chr12:123856355:T:G	1.91075e-10	-2.77645e-10	-1.2471	4.67393e-06	-2.77645e-10	-1.24901
123856623	chr12:123856623:C:T	1.9141e-10	-2.77645e-10	-1.24535	4.71886e-06	-2.77645e-10	-1.23945
123856706	chr12:123856706:T:C	1.35399e-10	-1.59155	-2.79482e-10	3.8159e-06	-1.45184	-2.79482e-10
123857176	chr12:123857176:C:T	9.17251e-11	-1.98098	-2.79482e-10	2.2137e-06	-1.99635	-2.79482e-10
123857223	chr12:123857223:C:T	3.08554e-10	-2.77645e-10	-0.767876	7.86531e-06	-2.77645e-10	-0.728551
123857468	chr12:123857468:G:A	2.28315e-10	-2.77645e-10	-1.06904	5.37835e-06	-2.77645e-10	-1.10863
123857604	chr12:123857604:T:G	1.95643e-10	-2.77645e-10	-1.22348	4.81188e-06	-2.77645e-10	-1.21993
123857634	chr12:123857634:G:A	2.95515e-11	-1.88213	-1.2315	1.04448e-06	-1.53232	-1.21518
123858365	chr12:123858365:C:T	2.09537e-10	-2.77645e-10	-1.15487	5.1545e-06	-2.77645e-10	-1.15114
123858402	chr12:123858402:G:A	1.96889e-10	-2.77645e-10	-1.21713	4.80239e-06	-2.77645e-10	-1.2219
123858628	chr12:123858628:T:C	8.47786e-11	-1.64933	-0.410403	1.63866e-06	-1.75948	-0.537653
123858665	chr12:123858665:A:C	4.51463e-11	-1.90229	-0.787574	9.65885e-07	-1.96226	-0.863465
123858886	chr12:123858886:A:G	1.69701e-10	-1.36574	-2.79482e-10	2.95542e-06	-1.70737	-2.79482e-10
123858894	chr12:123858894:G:A	3.22651e-11	-1.84457	-1.18122	1.20119e-06	-1.46609	-1.1416
123858959	chr12:123858959:T:C	2.24668e-10	-2.77645e-10	-1.08515	5.175e-06	-2.77645e-10	-1.14717
123859112	chr12:123859112:A:G	2.15845e-10	-2.77645e-10	-1.12521	5.27462e-06	-2.77645e-10	-1.12811
123859583	chr12:123859583:G:T	1.81293e-10	-1.29966	-2.79482e-10	3.17897e-06	-1.63446	-2.79482e-10
123859946	chr12:123859946:C:T	6.40517e-11	-1.78704	-0.553043	1.28566e-06	-1.87856	-0.661179
123860163	chr12:123860163:T:C	9.05261e-11	-1.99413	-2.79482e-10	2.19599e-06	-2.00438	-2.79482e-10
123860401	chr12:123860401:A:G	7.93659e-11	-1.7803	-0.345406	1.55355e-06	-1.87268	-0.477789
123860606	chr12:123860606:A:G	4.93656e-11	-1.50103	-1.09948	1.96314e-06	-1.03846	-1.07801
123860618	chr12:123860618:C:A	1.3356e-10	-1.40053	-0.204692	5.39906e-06	-0.944609	-0.160179
123861398	chr12:123861398:C:T	1.92821e-10	-2.77645e-10	-1.23801	4.76804e-06	-2.77645e-10	-1.22908
123861789	chr12:123861789:T:C	1.25477e-10	-1.31725	-0.350401	5.32503e-06	-0.813464	-0.305131
123862022	chr12:123862022:G:A	6.34016e-11	-1.62511	-0.72517	3.11747e-06	-1.0796	-0.574393
123862161	chr12:123862161:T:A	1.63269e-10	-1.40438	-2.79482e-10	2.88671e-06	-1.73089	-2.79482e-10
123862419	chr12:123862419:C:T	7.44514e-11	-1.17661	-1.01302	1.41873e-06	-1.38794	-1.0533
123862615	chr12:123862615:T:A	3.38368e-10	-2.77645e-10	-0.675637	8.91817e-06	-2.77645e-10	-0.602923
123862728	chr12:123862728:C:G	1.90834e-10	-2.77645e-10	-1.24837	4.69135e-06	-2.77645e-10	-1.24529
123862886	chr12:123862886:C:A	1.9871e-10	-2.77645e-10	-1.20792	4.7271e-06	-2.77645e-10	-1.2377
123863230	chr12:123863230:A:G	2.27221e-10	-2.77645e-10	-1.07385	5.56937e-06	-2.77645e-10	-1.07373
123863518	chr12:123863518:C:T	6.11711e-11	-1.26548	-1.12062	1.69987e-06	-1.11817	-1.14229
123863567	chr12:123863567:G:A	1.99124e-10	-0.452099	-0.753746	8.97034e-06	0.14717	-0.74426
123863765	chr12:123863765:C:T	6.17598e-11	-1.7668	-0.609715	1.23962e-06	-1.86089	-0.715321
123864001	chr12:123864001:T:A	8.94661e-11	-2.00591	-2.79482e-10	2.20946e-06	-1.99826	-2.79482e-10
123864169	chr12:123864169:G:A	5.42945e-11	-1.74602	-0.759333	1.09408e-06	-1.84567	-0.855427
123864189	chr12:123864189:G:A	2.5466e-10	-2.77645e-10	-0.959841	6.2251e-06	-2.77645e-10	-0.962424
123864396	chr12:123864396:T:C	5.56213e-11	-1.2797	-1.20151	2.3585e-06	-0.717722	-1.21526
123865303	chr12:123865303:C:T	1.91902e-10	-2.77645e-10	-1.24279	4.85912e-06	-2.77645e-10	-1.21016
123865325	chr12:123865325:G:A	3.95514e-11	-1.58047	-1.2417	8.34676e-07	-1.7241	-1.24763
123865328	chr12:123865328:A:C	2.08459e-10	-2.77645e-10	-1.16003	5.1241e-06	-2.77645e-10	-1.15706
123865452	chr12:123865452:A:G	1.20346e-10	-0.501993	-1.20741	2.72457e-06	-0.601637	-1.18707
123865813	chr12:123865813:G:C	5.84381e-11	-1.24316	-1.18864	2.44189e-06	-0.678919	-1.21932
123865897	chr12:123865897:C:T	8.00021e-11	-1.24111	-0.876613	3.63368e-06	-0.61307	-0.887698
123865925	chr12:123865925:A:G	4.64346e-11	-1.8499	-0.811832	9.5003e-07	-1.92577	-0.916501
123866093	chr12:123866093:TG:T	4.74466e-10	-2.77645e-10	-0.337582	1.12168e-05	-2.77645e-10	-0.373605
123866286	chr12:123866286:C:T	6.75693e-11	-1.36896	-0.917658	2.9502e-06	-0.788307	-0.920834
123866402	chr12:123866402:A:C	5.93679e-11	-1.24729	-1.16873	2.4568e-06	-0.687697	-1.20445
123866485	chr12:123866485:T:C	4.39201e-11	-1.46901	-1.24839	1.77242e-06	-0.969725	-1.24894
123866921	chr12:123866921:G:A	3.67902e-10	-2.77645e-10	-0.591955	1.00881e-05	-2.77645e-10	-0.479661
123867378	chr12:123867378:C:T	1.94435e-10	-2.77645e-10	-1.22967	4.78002e-06	-2.77645e-10	-1.22657
123867791	chr12:123867791:T:G	1.30623e-10	-0.769569	-0.85789	5.32891e-06	-0.286898	-0.83097
123867873	chr12:123867873:G:A	4.31621e-11	-1.92254	-0.812272	9.03431e-07	-1.97518	-0.91739
123867958	chr12:123867958:T:A	2.09583e-10	-2.77645e-10	-1.15465	5.17571e-06	-2.77645e-10	-1.14704
123868043	chr12:123868043:C:T	2.10767e-10	-2.77645e-10	-1.14902	5.20616e-06	-2.77645e-10	-1.14117
123868705	chr12:123868705:A:G	2.12722e-10	-2.77645e-10	-1.13979	5.16712e-06	-2.77645e-10	-1.1487
123868823	chr12:123868823:G:A	7.22744e-11	-1.31994	-0.899364	3.21796e-06	-0.721325	-0.900941
123869109	chr12:123869109:T:C	2.0551e-10	-2.77645e-10	-1.17428	4.98366e-06	-2.77645e-10	-1.18485
123869110	chr12:123869110:T:C	5.14385e-11	-1.36599	-1.1934	2.06457e-06	-0.843429	-1.22266
123869252	chr12:123869252:G:A	1.94093e-10	-2.77645e-10	-1.23143	4.77204e-06	-2.77645e-10	-1.22824
123869583	chr12:123869583:C:T	1.84338e-10	-0.851611	-0.431392	7.58509e-06	-0.377067	-0.387762
123870215	chr12:123870215:C:T	2.13943e-10	-2.77645e-10	-1.13406	5.23198e-06	-2.77645e-10	-1.13622
123870407	chr12:123870407:C:T	1.96868e-10	-2.77645e-10	-1.21724	4.69893e-06	-2.77645e-10	-1.24368
123870853	chr12:123870853:A:G	1.38687e-10	-1.56755	-2.79482e-10	2.6353e-06	-1.82202	-2.79482e-10
123871041	chr12:123871041:C:T	2.11858e-10	-2.77645e-10	-1.14386	5.15744e-06	-2.77645e-10	-1.15057
123871254	chr12:123871254:T:C	2.01668e-10	-2.77645e-10	-1.19315	4.94426e-06	-2.77645e-10	-1.19279
123871269	chr12:123871269:G:A	4.11599e-10	-0.479722	-2.79482e-10	1.24327e-05	-0.27068	-2.79482e-10
123871397	chr12:123871397:C:T	1.3558e-10	-1.59021	-2.79482e-10	2.59667e-06	-1.83678	-2.79482e-10
123871464	chr12:123871464:A:G	2.43841e-10	-2.77645e-10	-1.00325	6.14692e-06	-2.77645e-10	-0.975062
123871695	chr12:123871695:T:C	1.31238e-10	-1.62276	-2.79482e-10	2.54363e-06	-1.85742	-2.79482e-10
123871934	chr12:123871934:G:C	3.67054e-10	-2.77645e-10	-0.594262	9.10671e-06	-2.77645e-10	-0.582002
123872077	chr12:123872077:A:G	2.09242e-10	-2.77645e-10	-1.15628	5.16382e-06	-2.77645e-10	-1.14934
123872096	chr12:123872096:T:G	4.35045e-11	-1.98355	-0.743358	9.99009e-07	-1.95356	-0.83845
123872112	chr12:123872112:T:C	2.92855e-11	-1.99934	-1.12334	6.94088e-07	-1.97457	-1.1816
123872221	chr12:123872221:G:A	3.90427e-11	-1.95903	-0.876084	8.45439e-07	-1.99689	-0.96202
123872319	chr12:123872319:G:A	2.06516e-10	-2.77645e-10	-1.1694	5.09157e-06	-2.77645e-10	-1.16343
123872406	chr12:123872406:G:A	1.979e-10	-2.77645e-10	-1.21201	4.75749e-06	-2.77645e-10	-1.23129
123872563	chr12:123872563:G:A	3.93384e-11	-1.96576	-0.861807	9.19591e-07	-1.92995	-0.944886
123872826	chr12:123872826:A:C	3.96959e-10	-2.77645e-10	-0.515938	1.05031e-05	-2.77645e-10	-0.439342
123872838	chr12:123872838:C:A	4.9572e-11	-1.64781	-0.948533	9.75451e-07	-1.76855	-1.04732
123873080	chr12:123873080:C:T	2.06932e-10	-2.77645e-10	-1.16738	5.10242e-06	-2.77645e-10	-1.1613
123873310	chr12:123873310:G:C	5.64999e-11	-1.32233	-1.1432	2.28554e-06	-0.779122	-1.18529
123873461	chr12:123873461:A:G	3.65559e-11	-1.95523	-0.945698	7.97982e-07	-1.99453	-1.02215
123873958	chr12:123873958:A:G	2.54047e-10	-2.77645e-10	-0.962252	6.20864e-06	-2.77645e-10	-0.965072
123873984	chr12:123873984:T:G	2.00342e-10	-2.77645e-10	-1.19974	4.81124e-06	-2.77645e-10	-1.22006
123874043	chr12:123874043:G:A	4.05882e-10	-0.493709	-2.79482e-10	6.77962e-06	-0.877092	-2.79482e-10
123874157	chr12:123874157:G:A	4.01875e-11	-1.99297	-0.813245	9.25212e-07	-1.96772	-0.901031
123874519	chr12:123874519:C:T	1.9173e-10	-2.77645e-10	-1.24369	4.68327e-06	-2.77645e-10	-1.24702
123874520	chr12:123874520:C:T	2.06962e-10	-2.77645e-10	-1.16724	5.10653e-06	-2.77645e-10	-1.16049
123874835	chr12:123874835:C:G	2.86142e-11	-2.0022	-1.14367	6.80438e-07	-1.97987	-1.19616
123874875	chr12:123874875:A:G	3.72723e-11	-1.64465	-1.23688	7.92243e-07	-1.77502	-1.24888
123875485	chr12:123875485:C:T	4.15569e-11	-1.99329	-0.779418	9.50396e-07	-1.96825	-0.873642
123875490	chr12:123875490:C:T	2.0451e-10	-2.77645e-10	-1.17916	4.7894e-06	-2.77645e-10	-1.22461
123875589	chr12:123875589:G:A	1.96958e-10	-2.77645e-10	-1.21678	4.74249e-06	-2.77645e-10	-1.23445
123876370	chr12:123876370:C:T	1.92944e-10	-2.77645e-10	-1.23737	4.68923e-06	-2.77645e-10	-1.24574
123876569	chr12:123876569:G:C	6.02293e-10	-2.77645e-10	-0.0990279	1.58618e-05	-2.77645e-10	-0.0271006
123876745	chr12:123876745:C:T	7.59094e-11	-1.49267	-0.67756	1.37628e-06	-1.69792	-0.773705
123876887	chr12:123876887:G:A	4.31571e-10	-2.77645e-10	-0.432339	1.20275e-05	-2.77645e-10	-0.303817
123877438	chr12:123877438:A:G	2.08017e-10	-2.77645e-10	-1.16215	5.13641e-06	-2.77645e-10	-1.15466
123877473	chr12:123877473:A:G	2.07133e-10	-2.77645e-10	-1.16641	5.11365e-06	-2.77645e-10	-1.1591
123877514	chr12:123877514:C:T	1.35371e-10	-1.15547	-0.436278	6.66999e-06	-0.496979	-0.396417
123878021	chr12:123878021:C:T	2.38673e-10	-2.77645e-10	-1.02468	5.83527e-06	-2.77645e-10	-1.02709
123878098	chr12:123878098:G:C	1.50175e-10	-1.48797	-2.79482e-10	2.76368e-06	-1.77445	-2.79482e-10
123878310	chr12:123878310:T:C	2.08484e-10	-2.77645e-10	-1.15991	4.84176e-06	-2.77645e-10	-1.21373
123878342	chr12:123878342:C:T	7.74944e-11	-1.18043	-0.969132	3.64208e-06	-0.525665	-0.972794
123878742	chr12:123878742:T:G	2.57076e-10	-2.77645e-10	-0.9504	6.27982e-06	-2.77645e-10	-0.953673
123879002	chr12:123879002:G:A	9.13777e-11	-1.98477	-2.79482e-10	2.18168e-06	-2.01092	-2.79482e-10
123879440	chr12:123879440:C:T	2.60379e-10	-2.77645e-10	-0.937633	6.36614e-06	-2.77645e-10	-0.940021
123879584	chr12:123879584:G:C	6.34693e-11	-1.1189	-1.23032	2.87918e-06	-0.494738	-1.23877
123879682	chr12:123879682:G:A	2.56427e-10	-2.77645e-10	-0.952927	6.2678e-06	-2.77645e-10	-0.955588
123879858	chr12:123879858:C:T	8.95357e-11	-2.00514	-2.79482e-10	2.31104e-06	-1.95331	-2.79482e-10
123879872	chr12:123879872:C:T	4.17919e-10	-2.77645e-10	-0.464485	1.12389e-05	-2.77645e-10	-0.371631
123879894	chr12:123879894:T:A	5.99247e-11	-1.31772	-1.08897	2.69503e-06	-0.759296	-1.04031
123880006	chr12:123880006:A:T	2.0796e-10	-2.77645e-10	-1.16243	5.13477e-06	-2.77645e-10	-1.15498
123880264	chr12:123880264:C:T	2.55827e-10	-2.77645e-10	-0.955269	6.25325e-06	-2.77645e-10	-0.957912
123880408	chr12:123880408:C:T	2.14947e-10	-2.77645e-10	-1.12938	5.31404e-06	-2.77645e-10	-1.12066
123880502	chr12:123880502:G:A	2.71196e-10	-2.77645e-10	-0.896931	6.63057e-06	-2.77645e-10	-0.899323
123881078	chr12:123881078:C:T	3.41139e-10	-2.77645e-10	-0.667482	9.31995e-06	-2.77645e-10	-0.558857
123881171	chr12:123881171:C:T	1.9261e-10	-2.77645e-10	-1.23911	4.74769e-06	-2.77645e-10	-1.23336
123881258	chr12:123881258:G:A	2.3407e-10	-2.77645e-10	-1.04415	5.76359e-06	-2.77645e-10	-1.03945
123881295	chr12:123881295:C:T	2.51957e-10	-2.77645e-10	-0.970514	6.07563e-06	-2.77645e-10	-0.986728
123881471	chr12:123881471:A:G	1.80965e-10	-1.30147	-2.79482e-10	3.16728e-06	-1.63814	-2.79482e-10
123882001	chr12:123882001:A:G	1.24175e-10	-1.67808	-2.79482e-10	2.45618e-06	-1.89241	-2.79482e-10
123882530	chr12:123882530:T:C	4.30977e-11	-1.4887	-1.2476	1.75192e-06	-0.986185	-1.24412
123882564	chr12:123882564:G:A	1.51984e-10	-0.656393	-0.819602	6.2426e-06	-0.139928	-0.819689
123882667	chr12:123882667:C:T	2.06363e-10	-2.77645e-10	-1.17013	5.0917e-06	-2.77645e-10	-1.1634
123882761	chr12:123882761:C:A	3.5744e-10	-2.77645e-10	-0.620804	7.3127e-06	-2.77645e-10	-0.8014
123883100	chr12:123883100:G:A	2.25692e-10	-2.77645e-10	-1.0806	5.48108e-06	-2.77645e-10	-1.08971
123883344	chr12:123883344:G:A	1.51341e-10	-1.48023	-2.79482e-10	2.78229e-06	-1.76774	-2.79482e-10
123883524	chr12:123883524:T:A	2.17053e-10	-2.77645e-10	-1.11963	5.38294e-06	-2.77645e-10	-1.10778
123884229	chr12:123884229:T:G	2.34674e-10	-2.77645e-10	-1.04157	5.78066e-06	-2.77645e-10	-1.0365
123884243	chr12:123884243:C:T	2.36788e-10	-2.77645e-10	-1.03261	5.83286e-06	-2.77645e-10	-1.02751
123884412	chr12:123884412:G:A	2.77659e-10	-2.77645e-10	-0.873377	6.7809e-06	-2.77645e-10	-0.876904
123884529	chr12:123884529:C:T	1.96724e-10	-2.77645e-10	-1.21797	4.76e-06	-2.77645e-10	-1.23077
123884621	chr12:123884621:C:T	2.45e-10	-2.77645e-10	-0.998515	6.31525e-06	-2.77645e-10	-0.948046
123884739	chr12:123884739:C:T	1.56774e-10	-1.44497	-2.79482e-10	3.28669e-06	-1.60113	-2.79482e-10
123884874	chr12:123884874:T:C	6.07499e-11	-1.18624	-1.20677	2.75517e-06	-0.589831	-1.1877
123885481	chr12:123885481:C:T	2.03868e-10	-2.77645e-10	-1.1823	5.0271e-06	-2.77645e-10	-1.17617
123886529	chr12:123886529:A:G	1.96321e-10	-2.77645e-10	-1.22002	4.89439e-06	-2.77645e-10	-1.20292
123886579	chr12:123886579:CTGTG:C	2.89603e-09	1.47132	-2.79482e-10	0.000124855	2.03614	-2.79482e-10
123886642	chr12:123886642:G:A	1.90707e-10	-2.77645e-10	-1.24903	4.6744e-06	-2.77645e-10	-1.24891
123886672	chr12:123886672:A:G	3.57664e-11	-1.68167	-1.24109	7.03658e-07	-1.90214	-1.24034
123886800	chr12:123886800:C:T	2.10103e-10	-2.77645e-10	-1.15217	5.37071e-06	-2.77645e-10	-1.11005
123886825	chr12:123886825:G:A	2.70623e-10	-2.77645e-10	-0.899047	6.83647e-06	-2.77645e-10	-0.868741
123886853	chr12:123886853:T:C	1.02407e-10	-1.87082	-2.79482e-10	2.52013e-06	-1.8667	-2.79482e-10
123886859	chr12:123886859:C:T	2.95937e-10	-2.77645e-10	-0.809625	6.88599e-06	-2.77645e-10	-0.861524
123886866	chr12:123886866:C:T	2.4814e-10	-2.77645e-10	-0.985779	5.74172e-06	-2.77645e-10	-1.04325
123886964	chr12:123886964:T:C	4.4708e-10	-2.77645e-10	-0.397034	1.2695e-05	-2.77645e-10	-0.249806
123887067	chr12:123887067:C:T	4.22525e-11	-1.61737	-1.13873	8.1907e-07	-1.87095	-1.11965
123887235	chr12:123887235:G:A	4.38529e-10	-2.77645e-10	-0.416345	1.10819e-05	-2.77645e-10	-0.3857
123887730	chr12:123887730:G:A	3.00343e-09	0.254626	1.25311	4.17262e-05	-0.158808	1.09892
123887934	chr12:123887934:C:T	5.846e-11	-1.25042	-1.18101	2.00646e-06	-0.948204	-1.14644
123887995	chr12:123887995:C:T	3.01666e-10	-2.77645e-10	-0.790453	7.25547e-06	-2.77645e-10	-0.809258
123888081	chr12:123888081:G:A	3.73377e-10	-2.77645e-10	-0.577182	9.34624e-06	-2.77645e-10	-0.556039
123888304	chr12:123888304:C:T	2.40991e-10	-2.77645e-10	-1.01501	6.12321e-06	-2.77645e-10	-0.978927
123888909	chr12:123888909:C:A	2.10555e-10	-0.488456	-0.661571	6.20843e-06	-0.318484	-0.646621
123889087	chr12:123889087:C:T	4.59109e-10	-2.77645e-10	-0.370484	1.19686e-05	-2.77645e-10	-0.308728
123889131	chr12:123889131:T:C	1.74411e-10	-1.11134	-0.227014	5.51006e-06	-0.793016	-0.291422
123889417	chr12:123889417:A:T	2.53995e-10	-2.77645e-10	-0.962457	6.21731e-06	-2.77645e-10	-0.963676
123889514	chr12:123889514:T:C	1.01993e-09	-2.77645e-10	0.427717	2.61251e-05	-2.77645e-10	0.471885
123889940	chr12:123889940:T:TC	1.92347e-10	-2.77645e-10	-1.24047	4.7213e-06	-2.77645e-10	-1.23893
123890031	chr12:123890031:A:G	2.83373e-10	-2.77645e-10	-0.853007	7.05858e-06	-2.77645e-10	-0.83677
123890049	chr12:123890049:A:G	3.80176e-11	-1.64396	-1.21777	7.42105e-07	-1.88269	-1.20659
123890051	chr12:123890051:A:G	3.99864e-11	-1.59346	-1.21777	7.65195e-07	-1.85205	-1.20659
123890178	chr12:123890178:G:A	1.90778e-10	-2.77645e-10	-1.24866	4.67629e-06	-2.77645e-10	-1.24851
123890661	chr12:123890661:G:A	2.85789e-10	-2.77645e-10	-0.84452	8.14947e-06	-2.77645e-10	-0.69306
123890663	chr12:123890663:A:G	5.46344e-11	-1.25573	-1.24338	1.91788e-06	-0.909746	-1.23005
123890806	chr12:123890806:G:A	4.06072e-10	-2.77645e-10	-0.493242	1.17098e-05	-2.77645e-10	-0.330589
123891178	chr12:123891178:A:G	5.08067e-11	-1.86301	-0.70873	1.02713e-06	-1.97142	-0.792829
123891195	chr12:123891195:T:C	2.52728e-10	-2.77645e-10	-0.967459	5.90209e-06	-2.77645e-10	-1.01571
123891373	chr12:123891373:A:G	2.19458e-10	-2.77645e-10	-1.10861	5.27447e-06	-2.77645e-10	-1.12814
123891500	chr12:123891500:G:A	1.83749e-10	-0.0388561	-1.24734	3.69441e-06	-0.235176	-1.24902
123891570	chr12:123891570:A:G	1.918e-10	-2.77645e-10	-1.24332	4.68117e-06	-2.77645e-10	-1.24747
123891684	chr12:123891684:G:A	2.82765e-10	-2.77645e-10	-0.855156	6.51956e-06	-2.77645e-10	-0.916207
123891799	chr12:123891799:C:CTG	3.5683e-10	-2.77645e-10	-0.622512	1.01166e-05	-2.77645e-10	-0.476832
123891886	chr12:123891886:T:C	5.81267e-11	-1.80499	-0.632161	1.1356e-06	-1.94073	-0.723128
123891960	chr12:123891960:G:A	2.27882e-10	-2.77645e-10	-1.07094	5.47238e-06	-2.77645e-10	-1.0913
123892003	chr12:123892003:C:T	4.11145e-10	0.749004	-1.22983	3.92917e-06	-0.202504	-1.22008
123892151	chr12:123892151:A:G	8.96296e-11	-2.00409	-2.79482e-10	2.24798e-06	-1.98098	-2.79482e-10
123892299	chr12:123892299:G:A	1.91073e-10	-2.77645e-10	-1.24711	4.67408e-06	-2.77645e-10	-1.24898
123892317	chr12:123892317:G:A	1.91734e-10	-2.77645e-10	-1.24367	4.68033e-06	-2.77645e-10	-1.24764
123892510	chr12:123892510:C:T	7.98807e-11	-1.15012	-0.969121	1.36275e-06	-1.48374	-0.997762
123892514	chr12:123892514:C:T	1.92049e-10	-2.77645e-10	-1.24202	4.6846e-06	-2.77645e-10	-1.24673
123892721	chr12:123892721:C:T	4.10345e-10	-2.77645e-10	-0.482773	1.06795e-05	-2.77645e-10	-0.422692
123892743	chr12:123892743:T:C	1.02255e-10	-0.906025	-0.966276	1.65999e-06	-1.2894	-0.994803
123892745	chr12:123892745:C:T	3.93774e-11	-1.7458	-1.08078	8.74077e-07	-1.91886	-1.00674
123892974	chr12:123892974:C:T	6.47798e-11	-1.73671	-0.592067	1.22533e-06	-1.8997	-0.688109
123892995	chr12:123892995:G:A	1.95482e-10	-2.77645e-10	-1.2243	4.76396e-06	-2.77645e-10	-1.22993
123893035	chr12:123893035:G:A	2.69466e-10	-2.77645e-10	-0.903331	6.27595e-06	-2.77645e-10	-0.954288
123893092	chr12:123893092:C:T	2.37891e-10	-2.77645e-10	-1.02796	5.57393e-06	-2.77645e-10	-1.07291
123893267	chr12:123893267:A:G	8.16447e-11	-1.11655	-0.98084	1.3802e-06	-1.46023	-1.00855
123893445	chr12:123893445:G:A	5.9965e-11	-1.42208	-0.983927	1.10074e-06	-1.69408	-1.00095
123893506	chr12:123893506:C:T	7.83417e-11	-1.16226	-0.976429	1.33703e-06	-1.49612	-1.00445
123893632	chr12:123893632:T:C	8.13095e-11	-1.11934	-0.982164	1.3762e-06	-1.46187	-1.00982
123893683	chr12:123893683:C:T	2.00495e-10	-2.77645e-10	-1.19898	4.84249e-06	-2.77645e-10	-1.21358
123893762	chr12:123893762:C:T	3.07373e-10	-2.77645e-10	-0.771711	8.91255e-06	-2.77645e-10	-0.603553
123893786	chr12:123893786:G:A	4.17287e-10	-2.77645e-10	-0.465998	1.08847e-05	-2.77645e-10	-0.40366
123893839	chr12:123893839:G:A	7.52542e-11	-1.26606	-0.912842	1.31285e-06	-1.57055	-0.948269
123894236	chr12:123894236:G:A	1.32932e-10	-1.60993	-2.79482e-10	2.5691e-06	-1.84746	-2.79482e-10
123894247	chr12:123894247:C:T	1.94991e-10	-2.77645e-10	-1.22682	4.80381e-06	-2.77645e-10	-1.2216
123894319	chr12:123894319:T:C	4.75542e-11	-1.4005	-1.2374	1.57605e-06	-1.08892	-1.24717
123894350	chr12:123894350:G:A	1.59887e-10	-1.42531	-2.79482e-10	3.51434e-06	-1.53416	-2.79482e-10
123894403	chr12:123894403:T:C	5.75957e-11	-1.78888	-0.657445	1.11782e-06	-1.93107	-0.748566
123894418	chr12:123894418:C:T	2.63204e-11	-1.98643	-1.24299	6.33378e-07	-2.01018	-1.23752
123894692	chr12:123894692:A:G	4.42635e-10	-2.77645e-10	-0.407026	1.1661e-05	-2.77645e-10	-0.33476
123894714	chr12:123894714:T:A	2.3772e-10	-2.77645e-10	-1.02868	6.14911e-06	-2.77645e-10	-0.974706
123895000	chr12:123895000:C:A	3.90906e-10	-2.77645e-10	-0.531304	9.87095e-06	-2.77645e-10	-0.501417
123895017	chr12:123895017:A:G	2.55939e-10	-2.77645e-10	-0.954832	5.98155e-06	-2.77645e-10	-1.00233
123895090	chr12:123895090:G:A	1.91569e-10	-2.77645e-10	-1.24452	4.67846e-06	-2.77645e-10	-1.24804
123895144	chr12:123895144:G:A	4.35354e-10	-0.423612	-2.79482e-10	7.50184e-06	-0.775866	-2.79482e-10
123895187	chr12:123895187:A:G	2.97997e-10	-2.77645e-10	-0.802687	8.54905e-06	-2.77645e-10	-0.645193
123895250	chr12:123895250:A:G	7.10817e-11	-1.00404	-1.2319	1.7805e-06	-0.973183	-1.24094
123895500	chr12:123895500:A:G	9.38019e-11	-0.730205	-1.22838	1.62564e-06	-1.08729	-1.21782
123895965	chr12:123895965:T:C	1.02153e-10	-1.8733	-2.79482e-10	2.2965e-06	-1.95963	-2.79482e-10
123895971	chr12:123895971:G:A	1.95379e-10	-2.77645e-10	-1.22483	4.79739e-06	-2.77645e-10	-1.22294
123896062	chr12:123896062:G:A	1.93151e-10	-2.77645e-10	-1.2363	4.77672e-06	-2.77645e-10	-1.22726
123896067	chr12:123896067:T:C	1.34538e-10	-1.09076	-0.507164	4.49146e-06	-0.734267	-0.554569
123896411	chr12:123896411:G:A	2.8987e-10	-2.77645e-10	-0.830339	6.75435e-06	-2.77645e-10	-0.880827
123896443	chr12:123896443:T:C	1.06457e-10	-1.83203	-2.79482e-10	3.21182e-06	-1.62417	-2.79482e-10
123896746	chr12:123896746:A:G	3.59211e-11	-1.90633	-1.01212	9.52677e-07	-1.79099	-1.0485
123896850	chr12:123896850:A:G	2.84433e-10	-2.77645e-10	-0.849273	6.94802e-06	-2.77645e-10	-0.852556
123896853	chr12:123896853:T:G	1.91431e-10	-2.77645e-10	-1.24524	4.76624e-06	-2.77645e-10	-1.22946
123896952	chr12:123896952:A:T	1.98631e-10	-2.77645e-10	-1.20832	4.93408e-06	-2.77645e-10	-1.19485
123897041	chr12:123897041:G:A	2.68929e-11	-2.00868	-1.19923	6.7469e-07	-1.99908	-1.18543
123897079	chr12:123897079:T:C	1.98567e-10	-2.77645e-10	-1.20864	4.93224e-06	-2.77645e-10	-1.19522
123897284	chr12:123897284:T:C	2.66946e-10	-2.77645e-10	-0.912725	6.22139e-06	-2.77645e-10	-0.963021
123897596	chr12:123897596:C:T	4.98597e-11	-1.64275	-0.947808	1.25303e-06	-1.58171	-0.983744
123898053	chr12:123898053:G:C	3.17943e-11	-1.98804	-1.05245	8.34157e-07	-1.91416	-1.05819
123898141	chr12:123898141:G:A	3.18647e-11	-1.96938	-1.06889	8.32392e-07	-1.87329	-1.10118
123898447	chr12:123898447:T:A	1.02749e-10	-1.86748	-2.79482e-10	2.30393e-06	-1.9564	-2.79482e-10
123898497	chr12:123898497:T:C	3.0526e-11	-1.99376	-1.08744	7.9624e-07	-1.92596	-1.09291
123898714	chr12:123898714:C:T	5.08188e-10	-2.77645e-10	-0.268921	1.15725e-05	-2.77645e-10	-0.34238
123898864	chr12:123898864:C:T	8.93719e-11	-2.00697	-2.79482e-10	2.29122e-06	-1.96193	-2.79482e-10
123898954	chr12:123898954:T:C	3.48506e-11	-2.0053	-0.943399	8.79138e-07	-1.96652	-0.953307
123899077	chr12:123899077:G:A	2.85595e-10	-0.845197	-2.79482e-10	3.65506e-06	-1.4949	-2.79482e-10
123899266	chr12:123899266:T:G	3.30942e-11	-1.93281	-1.0676	8.57039e-07	-1.86019	-1.08509
123899860	chr12:123899860:G:A	2.50703e-10	-2.77645e-10	-0.975501	5.92164e-06	-2.77645e-10	-1.0124
123900015	chr12:123900015:A:G	3.08752e-10	-2.77645e-10	-0.767235	7.32961e-06	-2.77645e-10	-0.799092
123900378	chr12:123900378:C:T	2.56452e-10	-2.77645e-10	-0.952832	6.95861e-06	-2.77645e-10	-0.851034
123900812	chr12:123900812:G:A	2.69293e-10	-2.77645e-10	-0.903973	6.3768e-06	-2.77645e-10	-0.938346
123900930	chr12:123900930:G:A	4.37934e-11	-1.86499	-0.855302	1.2274e-06	-1.69988	-0.886236
123900978	chr12:123900978:A:G	2.89726e-11	-1.95331	-1.18011	7.69224e-07	-1.8719	-1.18148
123901164	chr12:123901164:C:T	6.19601e-10	-2.77645e-10	-0.0706956	1.63374e-05	-2.77645e-10	0.00244221
123901175	chr12:123901175:G:C	3.58653e-11	-1.82722	-1.09278	7.97507e-07	-1.96102	-1.05626
123901350	chr12:123901350:T:C	2.0347e-10	-2.77645e-10	-1.18425	5.1284e-06	-2.77645e-10	-1.15622
123901415	chr12:123901415:T:C	4.37878e-11	-1.98426	-0.736155	1.09567e-06	-1.9275	-0.772154
123901684	chr12:123901684:A:G	4.34036e-11	-1.96653	-0.762694	1.10406e-06	-1.89523	-0.796789
123901691	chr12:123901691:C:T	2.13897e-10	-2.77645e-10	-1.13428	5.10065e-06	-2.77645e-10	-1.16165
123901729	chr12:123901729:C:T	3.83028e-10	-2.77645e-10	-0.551664	1.03197e-05	-2.77645e-10	-0.456961
123902126	chr12:123902126:C:T	3.54041e-11	-1.95141	-0.981537	9.55799e-07	-1.83251	-1.00371
123902183	chr12:123902183:A:G	4.52502e-10	-2.77645e-10	-0.38498	1.07111e-05	-2.77645e-10	-0.419734
123902619	chr12:123902619:A:G	4.55751e-11	-1.98259	-0.697822	1.14395e-06	-1.92187	-0.734653
123902629	chr12:123902629:C:G	4.19631e-11	-1.95703	-0.805947	1.11289e-06	-1.84354	-0.840518
123902815	chr12:123902815:G:A	3.32552e-11	-1.82567	-1.16989	9.79871e-07	-1.64416	-1.16719
123903039	chr12:123903039:A:G	5.09297e-11	-1.93366	-0.635663	1.36594e-06	-1.80439	-0.674781
123903122	chr12:123903122:C:T	1.1472e-10	-1.71751	-0.0397716	2.69318e-06	-1.77336	-0.0269336
123903444	chr12:123903444:G:A	3.41143e-10	-2.77645e-10	-0.667472	8.98757e-06	-2.77645e-10	-0.595171
123903523	chr12:123903523:C:T	8.90707e-11	-2.01034	-2.79482e-10	2.20566e-06	-1.99999	-2.79482e-10
123903582	chr12:123903582:A:G	2.66328e-11	-1.96922	-1.24841	6.4096e-07	-1.98713	-1.24867
123903679	chr12:123903679:G:A	2.05556e-10	-2.77645e-10	-1.17405	5.1217e-06	-2.77645e-10	-1.15753
123903689	chr12:123903689:A:G	1.76405e-10	-0.423546	-0.903442	2.7824e-06	-0.912733	-0.854965
123903964	chr12:123903964:A:G	3.59334e-11	-1.93434	-0.983767	7.91731e-07	-2.01094	-1.01361
123904185	chr12:123904185:T:C	6.69606e-10	-2.77645e-10	0.00691734	1.52491e-05	-2.77645e-10	-0.0664946
123904237	chr12:123904237:G:A	2.82922e-11	-1.99877	-1.15841	6.83357e-07	-1.98448	-1.18727
123904506	chr12:123904506:A:G	2.98708e-11	-1.86928	-1.23361	6.43937e-07	-2.00056	-1.23061
123904554	chr12:123904554:G:T	2.81885e-10	-2.77645e-10	-0.858271	7.25202e-06	-2.77645e-10	-0.809733
123905274	chr12:123905274:A:C	4.05026e-11	-1.59129	-1.20712	7.61064e-07	-1.86981	-1.19424
123905900	chr12:123905900:G:A	7.7054e-10	-2.77645e-10	0.147319	1.74617e-05	-2.77645e-10	0.0689969
123906086	chr12:123906086:C:T	2.23841e-10	-2.77645e-10	-1.08884	5.31086e-06	-2.77645e-10	-1.12126
123906491	chr12:123906491:C:T	8.91725e-11	-2.0092	-2.79482e-10	2.19885e-06	-2.00308	-2.79482e-10
123906948	chr12:123906948:C:T	2.89853e-11	-1.89246	-1.24052	8.11609e-07	-1.75472	-1.24503
123907226	chr12:123907226:C:T	2.06153e-10	-2.77645e-10	-1.17116	5.27209e-06	-2.77645e-10	-1.12859
123907452	chr12:123907452:C:A	2.04957e-10	-2.77645e-10	-1.17697	5.23697e-06	-2.77645e-10	-1.13527
123907457	chr12:123907457:C:G	2.01809e-10	-2.77645e-10	-1.19245	5.13487e-06	-2.77645e-10	-1.15496
123907500	chr12:123907500:A:G	2.14093e-10	-2.77645e-10	-1.13336	5.56391e-06	-2.77645e-10	-1.07471
123907573	chr12:123907573:G:C	1.55674e-10	-0.651273	-0.800735	2.4535e-06	-1.13164	-0.761854
123907672	chr12:123907672:C:G	1.91393e-10	-2.77645e-10	-1.24544	4.67549e-06	-2.77645e-10	-1.24868
123907719	chr12:123907719:G:C	2.63298e-10	-2.77645e-10	-0.926486	6.61105e-06	-2.77645e-10	-0.90227
123908138	chr12:123908138:T:TCC	2.17221e-10	-2.77645e-10	-1.11886	5.53129e-06	-2.77645e-10	-1.08059
123908246	chr12:123908246:T:C	3.38675e-10	-2.77645e-10	-0.674732	9.0681e-06	-2.77645e-10	-0.58625
123908354	chr12:123908354:C:T	1.98463e-10	-2.77645e-10	-1.20917	5.02201e-06	-2.77645e-10	-1.17718
123908529	chr12:123908529:T:G	1.12116e-10	-1.0646	-0.715633	1.92701e-06	-1.46188	-0.673167
123908570	chr12:123908570:G:A	1.13078e-10	-0.795941	-0.975749	1.68049e-06	-1.32178	-0.950151
123908581	chr12:123908581:T:C	1.99926e-10	-2.77645e-10	-1.20183	5.0708e-06	-2.77645e-10	-1.16751
123908600	chr12:123908600:G:A	1.99104e-10	-2.77645e-10	-1.20594	5.04338e-06	-2.77645e-10	-1.17294
123908643	chr12:123908643:G:A	1.99104e-10	-2.77645e-10	-1.20594	5.04338e-06	-2.77645e-10	-1.17294
123908667	chr12:123908667:G:A	3.59764e-10	-2.77645e-10	-0.614323	8.81509e-06	-2.77645e-10	-0.614548
123908678	chr12:123908678:G:A	1.90855e-10	-2.77645e-10	-1.24826	4.6873e-06	-2.77645e-10	-1.24616
123908850	chr12:123908850:GT:G	2.00342e-10	-2.77645e-10	-1.19974	5.08387e-06	-2.77645e-10	-1.16494
123908860	chr12:123908860:A:G	2.42887e-10	-2.77645e-10	-1.00718	6.35201e-06	-2.77645e-10	-0.942242
123909036	chr12:123909036:T:G	1.9848e-10	-2.77645e-10	-1.20908	5.02209e-06	-2.77645e-10	-1.17717
123909135	chr12:123909135:C:T	1.98219e-10	-2.77645e-10	-1.2104	5.01298e-06	-2.77645e-10	-1.17898
123909150	chr12:123909150:G:T	2.83687e-11	-2.0004	-1.15408	6.92196e-07	-1.97547	-1.18343
123909280	chr12:123909280:A:G	2.50946e-10	-2.77645e-10	-0.974536	6.13052e-06	-2.77645e-10	-0.977734
123909422	chr12:123909422:G:A	1.91387e-10	-2.77645e-10	-1.24548	4.67381e-06	-2.77645e-10	-1.24904
123909456	chr12:123909456:C:T	9.82798e-10	-2.77645e-10	0.390632	2.49478e-05	-2.77645e-10	0.425772
123910066	chr12:123910066:C:T	2.29858e-10	-2.77645e-10	-1.06231	5.82517e-06	-2.77645e-10	-1.02882
123910281	chr12:123910281:C:T	4.09886e-10	-2.77645e-10	-0.483893	1.02665e-05	-2.77645e-10	-0.462124
123910314	chr12:123910314:G:A	1.04816e-10	-1.84757	-2.79482e-10	2.54322e-06	-1.85758	-2.79482e-10
123910806	chr12:123910806:A:C	3.61007e-11	-1.87644	-1.03702	1.01021e-06	-1.71643	-1.06442
123910808	chr12:123910808:C:G	1.02333e-10	-1.87154	-2.79482e-10	2.33446e-06	-1.94323	-2.79482e-10
123910986	chr12:123910986:A:G	5.65927e-10	-2.77645e-10	-0.161306	1.41346e-05	-2.77645e-10	-0.142389
123912849	chr12:123912849:G:C	9.09486e-11	-1.98948	-2.79482e-10	2.18823e-06	-2.00792	-2.79482e-10
123913511	chr12:123913511:GTTAT:G	3.87992e-10	-2.77645e-10	-0.538788	9.28202e-06	-2.77645e-10	-0.562935
123914296	chr12:123914296:A:ACTG	3.1463e-11	-1.989	-1.06196	7.72521e-07	-1.96021	-1.0889
123914608	chr12:123914608:G:A	4.07924e-11	-1.85455	-0.936727	8.27096e-07	-1.98034	-1.0005
123915003	chr12:123915003:T:C	3.28197e-10	-1.43416	0.728005	6.16716e-06	-1.68716	0.715383
123915209	chr12:123915209:GCCTCTCC:G	5.26015e-11	-1.74607	-0.790959	1.07544e-06	-1.9179	-0.800377
123915271	chr12:123915271:C:T	2.22082e-09	-2.77645e-10	1.20586	5.25561e-05	-2.77645e-10	1.17087
123915404	chr12:123915404:A:G	2.04167e-10	-1.33389	0.153053	6.25075e-06	-1.20106	0.242752
123915479	chr12:123915479:T:A	1.18079e-10	-1.73717	0.00875049	3.21184e-06	-1.6412	0.0170341
123915558	chr12:123915558:AC:A	4.02937e-11	-1.72296	-1.08062	9.94848e-07	-1.69947	-1.0967
123915573	chr12:123915573:G:A	3.94697e-10	0.219875	-0.741529	9.62847e-06	0.127989	-0.654279
123915714	chr12:123915714:T:C	5.14487e-10	-1.83785	1.58125	1.30071e-05	-1.68123	1.45571
123915853	chr12:123915853:C:T	7.63308e-10	-2.77645e-10	0.137889	1.95256e-05	-2.77645e-10	0.180714
123915969	chr12:123915969:T:C	4.67907e-10	-2.77645e-10	-0.351502	1.20326e-05	-2.77645e-10	-0.303396
123916625	chr12:123916625:G:A	1.29416e-10	-1.54445	-0.092289	3.19611e-06	-1.57301	-0.0560652
123917019	chr12:123917019:T:G	3.5963e-10	-2.77645e-10	-0.614696	9.69521e-06	-2.77645e-10	-0.519381
123918621	chr12:123918621:C:T	8.43326e-10	-2.77645e-10	0.237582	1.99405e-05	-2.77645e-10	0.201741
123919222	chr12:123919222:C:T	2.86949e-11	-2.0098	-1.13326	7.62418e-07	-1.98248	-1.0798
123919350	chr12:123919350:C:T	7.5572e-10	-2.77645e-10	0.127899	1.93602e-05	-2.77645e-10	0.172208
123919649	chr12:123919649:C:T	3.00748e-10	-2.77645e-10	-0.7935	7.85605e-06	-2.77645e-10	-0.729729
123919734	chr12:123919734:A:G	1.33924e-10	-1.51795	-0.0845543	3.30505e-06	-1.54719	-0.048369
123920064	chr12:123920064:T:C	1.90721e-10	-2.77645e-10	-1.24896	4.67984e-06	-2.77645e-10	-1.24775
123920103	chr12:123920103:A:T	3.73849e-10	-2.77645e-10	-0.57592	1.0111e-05	-2.77645e-10	-0.477386
123920171	chr12:123920171:T:C	4.43352e-11	-1.92365	-0.784347	9.41844e-07	-2.00471	-0.846217
123920698	chr12:123920698:A:G	2.3213e-10	-2.77645e-10	-1.05247	6.28931e-06	-2.77645e-10	-0.952162
123920974	chr12:123920974:T:C	1.10579e-10	-1.5684	-0.225646	2.73311e-06	-1.59041	-0.19516
123921067	chr12:123921067:C:T	4.38753e-10	-2.77645e-10	-0.415835	1.09242e-05	-2.77645e-10	-0.40003
123921142	chr12:123921142:T:C	1.36606e-10	-1.51784	-0.0648333	3.3725e-06	-1.54707	-0.0282914
123921214	chr12:123921214:C:T	3.67276e-10	-2.77645e-10	-0.593659	9.92073e-06	-2.77645e-10	-0.496387
123921324	chr12:123921324:G:A	2.78842e-11	-2.00173	-1.16998	7.04606e-07	-2.00323	-1.1379
123921361	chr12:123921361:C:T	9.00817e-11	-1.99905	-2.79482e-10	2.18135e-06	-2.01107	-2.79482e-10
123922000	chr12:123922000:C:T	1.98233e-10	-2.77645e-10	-1.21033	4.86521e-06	-2.77645e-10	-1.2089
123922085	chr12:123922085:A:C	1.30535e-10	-1.45573	-0.172396	3.21295e-06	-1.48699	-0.136831
123922316	chr12:123922316:C:T	6.16834e-10	-2.77645e-10	-0.0751729	1.46756e-05	-2.77645e-10	-0.104824
123922465	chr12:123922465:T:G	1.299e-10	-1.48036	-0.152643	3.20007e-06	-1.51005	-0.117793
123922733	chr12:123922733:C:T	2.40315e-10	-2.77645e-10	-1.01782	6.56092e-06	-2.77645e-10	-0.909882
123922856	chr12:123922856:C:T	4.51399e-11	-1.93241	-0.757598	9.63857e-07	-2.00679	-0.821039
123923072	chr12:123923072:G:C	1.32391e-10	-1.5176	-0.0964155	3.26552e-06	-1.54685	-0.0607463
123923076	chr12:123923076:A:C	1.31283e-10	-1.51647	-0.105948	3.23777e-06	-1.54576	-0.0703693
123923129	chr12:123923129:T:C	4.47122e-11	-1.93058	-0.768942	9.54337e-07	-2.00642	-0.831333
123923244	chr12:123923244:A:G	1.90814e-10	-2.77645e-10	-1.24847	4.68553e-06	-2.77645e-10	-1.24653
123923356	chr12:123923356:A:C	5.67545e-11	-1.38686	-1.07417	1.23752e-06	-1.55027	-1.02763
123923444	chr12:123923444:A:G	4.40856e-11	-1.96451	-0.749134	9.67536e-07	-2.01107	-0.812944
123923464	chr12:123923464:C:T	2.18032e-10	-2.77645e-10	-1.11513	5.52284e-06	-2.77645e-10	-1.08212
123923527	chr12:123923527:T:C	1.22283e-10	-1.47435	-0.219086	3.04662e-06	-1.50701	-0.169969
123923708	chr12:123923708:A:G	1.35162e-10	-1.51907	-0.0742309	3.33583e-06	-1.54828	-0.0380087
```
