## Supplementary material for "Characterization of shared and ancestry-specific signals driving complex traits using multi-ancestry fine-mapping": susiex_nc2.cs80.summary

```
# chr12:122848973-123924401
CS_ID	CS_LENGTH	CS_PURITY	MAX_PIP_SNP	BP	REF_ALLELE	ALT_ALLELE	REF_FRQ	BETA	SE	-LOG10P	MAX_PIP	POST-HOC_PROB_POP1	POST-HOC_PROB_POP2
1	29	0.874162	chr12:123424401:G:A	123424401	A,A	G,G	1,1	inf,inf	inf,inf	12.8718,0.0460984	0.151207	0.999999	0.29771
2	37	0.949591	chr12:123305504:T:C	123305504	C,C	T,T	1,1	-inf,-inf	inf,inf	6.92216,1.91199	0.0431287	0.925147	0.703702
```
