## Supplementary material for "Characterization of shared and ancestry-specific signals driving complex traits using multi-ancestry fine-mapping": susiex_nc3.cs80.cs

```
CS_ID	SNP	BP	REF_ALLELE	ALT_ALLELE	REF_FRQ	BETA	SE	-LOG10P	CS_PIP	OVRL_PIP
1	chr12:123424401:G:A	123424401	A,A	G,G	1,1	inf,inf	inf,inf	12.8718,0.0460984	0.15646	0.156462
1	chr12:123417814:G:A	123417814	A,A	G,G	1,1	-inf,-inf	inf,inf	12.3572,1.13482	0.108442	0.108445
1	chr12:123423743:T:C	123423743	C,C	T,T	1,1	inf,-inf	inf,inf	12.2025,0.16254	0.0577271	0.0577287
1	chr12:123416596:T:C	123416596	C,C	T,T	1,1	-inf,-inf	inf,inf	12.286,0.608183	0.0548599	0.0548617
1	chr12:123421760:C:T	123421760	T,T	C,C	1,1	inf,-inf	inf,inf	12.1758,0.100963	0.0464976	0.0464991
1	chr12:123419079:C:T	123419079	T,T	C,C	1,1	inf,-inf	inf,inf	12.0444,0.141435	0.0351644	0.0351659
1	chr12:123286485:A:G	123286485	G,G	A,A	1,1	-inf,-inf	inf,inf	11.5888,1.33044	0.0232735	0.0232768
1	chr12:123108835:C:T	123108835	T,T	C,C	1,1	inf,inf	inf,inf	11.8741,0.0427101	0.0226087	0.0226104
1	chr12:123401390:C:T	123401390	T,T	C,C	1,1	inf,inf	inf,inf	10.6641,2.73435	0.0210452	0.0210654
1	chr12:123208418:A:T	123208418	T,T	A,A	1,1	-inf,-inf	inf,inf	11.8757,0.180215	0.0198463	0.0198478
1	chr12:123381882:G:A	123381882	A,A	G,G	1,1	inf,inf	inf,inf	11.1308,2.03171	0.0187159	0.0187235
1	chr12:123405729:C:T	123405729	T,T	C,C	1,1	inf,inf	inf,inf	11.0149,2.10468	0.0182889	0.0182972
1	chr12:123407318:T:G	123407318	G,G	T,T	1,1	-inf,-inf	inf,inf	11.1166,1.98272	0.0179549	0.0179618
1	chr12:123299447:C:T	123299447	T,T	C,C	1,1	inf,-inf	inf,inf	11.8179,0.00055827	0.0168425	0.0168437
1	chr12:123380814:T:C	123380814	C,C	T,T	1,1	inf,inf	inf,inf	11.0061,2.10151	0.015992	0.0160001
1	chr12:123283382:G:A	123283382	A,NA	G,NA	1,NA	inf,NA	inf,NA	11.0344,NA	0.0147758	0.0147791
1	chr12:123396629:A:G	123396629	G,G	A,A	1,1	inf,inf	inf,inf	11.2664,1.49805	0.0146096	0.0146133
1	chr12:123402822:C:T	123402822	T,T	C,C	1,1	inf,inf	inf,inf	10.9468,2.03679	0.0143329	0.0143402
1	chr12:123372451:G:A	123372451	A,A	G,G	1,1	inf,inf	inf,inf	11.0659,1.7337	0.0122682	0.0122731
1	chr12:123286468:G:A	123286468	A,A	G,G	1,1	inf,inf	inf,inf	11.6247,0.0480547	0.0122553	0.0122565
1	chr12:123176169:T:G	123176169	G,G	T,T	1,1	-inf,inf	inf,inf	11.4917,0.239427	0.0119006	0.0119022
1	chr12:123341012:C:T	123341012	T,T	C,C	1,1	inf,inf	inf,inf	11.0171,1.74817	0.0115589	0.0115638
1	chr12:123176170:T:C	123176170	C,C	T,T	1,1	-inf,inf	inf,inf	11.4809,0.225978	0.0114545	0.0114561
1	chr12:123321672:C:T	123321672	T,T	C,C	1,1	inf,-inf	inf,inf	11.5841,0.0319736	0.0107086	0.0107098
1	chr12:123214056:A:T	123214056	T,T	A,A	1,1	-inf,-inf	inf,inf	11.54,0.120683	0.0101984	0.0101997
1	chr12:123344569:G:A	123344569	A,A	G,G	1,1	inf,inf	inf,inf	10.9965,1.68399	0.0101583	0.0101628
1	chr12:123173711:A:G	123173711	G,G	A,A	1,1	-inf,inf	inf,inf	11.4317,0.206456	0.0101384	0.0101399
1	chr12:123264119:AAAAG:A	123264119	A,A	AAAAG,AAAAG	1,1	inf,inf	inf,inf	11.4727,0.313534	0.00966882	0.00967017
1	chr12:123344481:A:G	123344481	G,G	A,A	1,1	inf,inf	inf,inf	10.9937,1.63313	0.00944131	0.00944549
1	chr12:123204839:T:C	123204839	C,C	T,T	1,1	-inf,inf	inf,inf	11.3957,0.227671	0.00922322	0.00922466
2	chr12:123305504:T:C	123305504	C,C	T,T	1,1	-inf,-inf	inf,inf	6.92216,1.91199	0.0429644	0.0429644
2	chr12:123387085:G:C	123387085	C,C	G,G	1,1	inf,inf	inf,inf	6.70663,2.10319	0.0413939	0.0413939
2	chr12:123382559:C:T	123382559	T,T	C,C	1,1	inf,inf	inf,inf	6.64957,2.02142	0.0325896	0.0325896
2	chr12:123396315:T:C	123396315	C,C	T,T	1,1	inf,inf	inf,inf	6.60213,2.06598	0.0319426	0.0319426
2	chr12:123305460:T:C	123305460	C,C	T,T	1,1	-inf,-inf	inf,inf	6.65873,1.92887	0.0317938	0.0317938
2	chr12:123379715:C:CTCAAACT	123379715	CTCAAACT,CTCAAACT	C,C	1,1	inf,inf	inf,inf	6.68004,1.97345	0.0316271	0.0316271
2	chr12:123390847:C:T	123390847	T,T	C,C	1,1	inf,inf	inf,inf	6.57911,2.01626	0.0283017	0.0283017
2	chr12:123375925:C:G	123375925	G,G	C,C	1,1	inf,inf	inf,inf	6.68996,1.90058	0.0281854	0.0281854
2	chr12:123336233:G:T	123336233	T,T	G,G	1,1	inf,inf	inf,inf	6.61861,1.94926	0.0274158	0.0274158
2	chr12:123358123:A:G	123358123	G,G	A,A	1,1	inf,inf	inf,inf	6.56683,1.99318	0.0270572	0.0270572
2	chr12:123270508:T:C	123270508	C,C	T,T	1,1	-inf,-inf	inf,inf	6.77631,1.78891	0.0260132	0.0260132
2	chr12:123293268:G:T	123293268	T,T	G,G	1,1	-inf,-inf	inf,inf	6.51575,1.9973	0.0246192	0.0246192
2	chr12:123394898:C:T	123394898	T,T	C,C	1,1	inf,inf	inf,inf	6.46743,2.0162	0.0235356	0.0235356
2	chr12:123279724:A:G	123279724	G,G	A,A	1,1	-inf,-inf	inf,inf	6.39684,2.08602	0.0223683	0.0223683
2	chr12:123326824:G:A	123326824	A,A	G,G	1,1	inf,inf	inf,inf	6.57339,1.8807	0.0223653	0.0223653
2	chr12:123320174:G:C	123320174	C,C	G,G	1,1	-inf,-inf	inf,inf	6.62674,1.81355	0.0221197	0.0221197
2	chr12:123304211:G:A	123304211	A,A	G,G	1,1	-inf,-inf	inf,inf	6.38803,2.05018	0.0217178	0.0217178
2	chr12:123287315:G:GCT	123287315	GCT,GCT	G,G	1,1	-inf,-inf	inf,inf	6.47853,1.95938	0.0216875	0.0216875
2	chr12:123340340:G:A	123340340	A,A	G,G	1,1	inf,inf	inf,inf	6.60211,1.82097	0.0213088	0.0213088
2	chr12:123383447:G:A	123383447	A,A	G,G	1,1	inf,inf	inf,inf	6.49048,1.93387	0.0211798	0.0211798
2	chr12:123357269:T:C	123357269	C,C	T,T	1,1	inf,inf	inf,inf	6.38951,1.9977	0.0201275	0.0201275
2	chr12:123312302:C:T	123312302	T,T	C,C	1,1	-inf,-inf	inf,inf	6.55075,1.81265	0.0191516	0.0191516
2	chr12:123296659:G:C	123296659	C,C	G,G	1,1	-inf,-inf	inf,inf	6.37089,1.99661	0.0189582	0.0189582
2	chr12:123400937:A:G	123400937	G,G	A,A	1,1	inf,inf	inf,inf	6.56777,1.71785	0.0183689	0.0183689
2	chr12:123312450:A:G	123312450	G,G	A,A	1,1	-inf,-inf	inf,inf	6.51008,1.77448	0.0167875	0.0167875
2	chr12:123398859:G:A	123398859	A,A	G,G	1,1	inf,inf	inf,inf	6.54778,1.65918	0.016284	0.016284
2	chr12:123299144:T:A	123299144	A,A	T,T	1,1	-inf,-inf	inf,inf	6.4597,1.81067	0.0162627	0.0162627
2	chr12:123281890:A:G	123281890	G,G	A,A	1,1	-inf,-inf	inf,inf	6.44735,1.77818	0.0149185	0.0149185
2	chr12:123293908:TCCA:T	123293908	T,T	TCCA,TCCA	1,1	-inf,-inf	inf,inf	6.39237,1.81416	0.014378	0.014378
2	chr12:123303699:C:T	123303699	T,T	C,C	1,1	-inf,-inf	inf,inf	6.43473,1.75759	0.0142527	0.0142527
2	chr12:123340792:A:G	123340792	G,G	A,A	1,1	inf,inf	inf,inf	6.52178,1.66555	0.0141317	0.0141317
2	chr12:123372427:G:A	123372427	A,A	G,G	1,1	inf,inf	inf,inf	6.4115,1.72313	0.0128447	0.0128447
2	chr12:123318267:T:C	123318267	C,C	T,T	1,1	-inf,-inf	inf,inf	6.50379,1.62058	0.0126734	0.0126734
2	chr12:123273358:C:A	123273358	A,A	C,C	1,1	-inf,-inf	inf,inf	6.39073,1.70451	0.0125328	0.0125328
2	chr12:123294942:G:A	123294942	A,A	G,G	1,1	-inf,-inf	inf,inf	6.25849,1.85413	0.0123768	0.0123768
2	chr12:123360011:C:T	123360011	T,T	C,C	1,1	inf,inf	inf,inf	6.38195,1.70925	0.0119941	0.0119941
2	chr12:123278986:G:A	123278986	A,A	G,G	1,1	-inf,-inf	inf,inf	6.27696,1.80784	0.0117161	0.0117161
```
