## Supplementary material for "Characterization of shared and ancestry-specific signals driving complex traits using multi-ancestry fine-mapping": susiex_nc3.cs80.snp

```
BP	SNP	PIP(CS1)	LogBF(CS1,Pop1)	LogBF(CS1,Pop2)	PIP(CS2)	LogBF(CS2,Pop1)	LogBF(CS2,Pop2)
122849064	chr12:122849064:T:C	1.0008e-10	-1.18657	-0.826082	5.43049e-06	-0.916565	-0.254725
122849142	chr12:122849142:A:G	1.62322e-10	-1.52904	-2.79482e-10	2.64912e-06	-1.88909	-2.79482e-10
122849277	chr12:122849277:C:T	1.03329e-10	-1.20987	-0.770834	5.74794e-06	-0.94444	-0.170037
122849486	chr12:122849486:C:G	1.05321e-10	-1.1923	-0.769315	5.86584e-06	-0.923294	-0.170879
122849528	chr12:122849528:G:A	1.00331e-10	-1.14237	-0.867784	5.33869e-06	-0.86689	-0.321449
122849895	chr12:122849895:C:T	1.61665e-10	-1.5331	-2.79482e-10	2.4475e-06	-1.96825	-2.79482e-10
122849992	chr12:122849992:C:T	2.66464e-10	-2.77645e-10	-1.03339	6.4259e-06	-2.77645e-10	-1.00298
122850778	chr12:122850778:C:T	4.39841e-11	-1.91881	-0.915991	1.59793e-06	-1.78222	-0.612388
122850936	chr12:122850936:A:G	1.92964e-10	-1.16347	-0.192654	8.96965e-06	-1.17565	0.506182
122850941	chr12:122850941:G:A	2.33774e-10	-0.0493923	-1.11488	5.73485e-06	-0.352311	-0.764446
122851052	chr12:122851052:G:A	2.66731e-10	-2.77645e-10	-1.03238	5.96305e-06	-2.77645e-10	-1.07774
122852242	chr12:122852242:T:C	2.03075e-10	-1.02132	-0.283734	1.44861e-05	-0.718445	0.528313
122852521	chr12:122852521:C:T	2.17845e-10	-2.77645e-10	-1.23484	5.14276e-06	-2.77645e-10	-1.22573
122852670	chr12:122852670:C:T	8.78464e-10	-2.77645e-10	0.15955	2.40672e-05	-2.77645e-10	0.317529
122853147	chr12:122853147:G:C	2.92989e-09	-2.77645e-10	1.36409	8.39028e-05	-2.77645e-10	1.56634
122853214	chr12:122853214:G:A	5.1002e-11	-1.87805	-0.808711	1.96069e-06	-1.71907	-0.470949
122853740	chr12:122853740:A:G	2.28097e-10	-1.09171	-0.0971434	1.18057e-05	-1.10297	0.708229
122854357	chr12:122854357:AAC:A	2.60838e-10	-2.77645e-10	-1.05473	6.07517e-06	-2.77645e-10	-1.05911
122854417	chr12:122854417:A:G	1.2033e-10	-1.04023	-0.788166	6.82717e-06	-0.742366	-0.200042
122854570	chr12:122854570:C:T	1.00263e-10	-2.01083	-2.79482e-10	3.15913e-06	-1.71302	-2.79482e-10
122854585	chr12:122854585:C:T	1.59721e-10	-0.807544	-0.737653	2.74505e-06	-1.07466	-0.778861
122854588	chr12:122854588:T:G	2.88858e-09	2.58394	-1.23404	7.20291e-07	-1.9609	-1.23052
122854590	chr12:122854590:T:A	1.27549e-09	-2.77645e-10	0.532464	2.80263e-05	-2.77645e-10	0.469826
122854811	chr12:122854811:C:G	4.17155e-11	-1.89611	-0.991645	2.97003e-06	-0.93303	-0.841716
122855765	chr12:122855765:T:A	2.21357e-10	-2.77645e-10	-1.21885	5.09892e-06	-2.77645e-10	-1.23429
122855864	chr12:122855864:G:A	3.72711e-10	-0.697821	-2.79482e-10	1.31328e-05	-0.288204	-2.79482e-10
122855906	chr12:122855906:G:GC	3.14102e-10	-2.77645e-10	-0.868907	1.25417e-05	-2.77645e-10	-0.334256
122855992	chr12:122855992:A:G	1.07473e-09	-2.77645e-10	0.361203	9.14111e-05	-2.77645e-10	1.65205
122856374	chr12:122856374:G:A	3.34196e-10	-2.77645e-10	-0.806897	7.82557e-06	-2.77645e-10	-0.805923
122856640	chr12:122856640:G:A	2.24026e-10	-2.77645e-10	-1.20686	5.31468e-06	-2.77645e-10	-1.19285
122856750	chr12:122856750:A:G	1.11172e-10	-1.0703	-0.837248	6.11276e-06	-0.778243	-0.274697
122856827	chr12:122856827:G:A	8.10066e-10	-2.77645e-10	0.0784901	2.21578e-05	-2.77645e-10	0.23487
122856917	chr12:122856917:G:A	2.99878e-10	-2.77645e-10	-0.915248	6.799e-06	-2.77645e-10	-0.946543
122857286	chr12:122857286:G:C	1.0377e-10	-1.12128	-0.855168	5.62734e-06	-0.833037	-0.302645
122857347	chr12:122857347:C:T	6.97651e-10	-2.77645e-10	-0.0709057	1.75161e-05	-2.77645e-10	-0.000195971
122857426	chr12:122857426:AGTCGTACTCT:A	2.85324e-10	-2.77645e-10	-0.965001	6.90306e-06	-2.77645e-10	-0.931353
122857682	chr12:122857682:A:G	1.08256e-10	-1.06979	-0.864335	5.88222e-06	-0.775157	-0.316228
122857799	chr12:122857799:G:A	2.85324e-10	-2.77645e-10	-0.965001	6.90306e-06	-2.77645e-10	-0.931353
122858081	chr12:122858081:CCTCTT:C	1.21118e-10	-0.965139	-0.856723	6.70872e-06	-0.655859	-0.304052
122858257	chr12:122858257:G:C	2.16937e-10	-2.77645e-10	-1.23902	5.79417e-06	-2.77645e-10	-1.10647
122858338	chr12:122858338:C:T	4.65473e-11	-1.57537	-1.20278	1.57664e-06	-1.29568	-1.11234
122859474	chr12:122859474:G:A	3.71332e-11	-1.83187	-1.17225	1.22039e-06	-1.64541	-1.01874
122859971	chr12:122859971:A:C	3.18556e-10	-2.77645e-10	-0.854828	8.34655e-06	-2.77645e-10	-0.74147
122860083	chr12:122860083:G:A	6.41141e-10	-2.77645e-10	-0.155376	1.72869e-05	-2.77645e-10	-0.013368
122860400	chr12:122860400:C:T	5.08219e-10	-2.77645e-10	-0.387713	1.28801e-05	-2.77645e-10	-0.307634
122860411	chr12:122860411:C:T	7.55909e-10	-2.77645e-10	0.00929624	2.06013e-05	-2.77645e-10	0.162033
122860800	chr12:122860800:G:A	1.01883e-10	-0.935115	-1.05968	3.20717e-06	-0.932857	-0.765074
122860813	chr12:122860813:T:C	3.66037e-10	-0.981365	0.265474	2.44852e-05	-0.991775	1.32653
122860962	chr12:122860962:G:T	1.41593e-10	-1.66567	-2.79482e-10	9.42435e-06	-0.620022	-2.79482e-10
122861209	chr12:122861209:G:GC	9.35743e-11	-0.934822	-1.14505	2.71222e-06	-0.625324	-1.24023
122861240	chr12:122861240:G:A	2.9196e-11	-1.99565	-1.24894	7.18207e-07	-1.94745	-1.24686
122861630	chr12:122861630:G:C	2.94862e-11	-1.98568	-1.24902	7.29789e-07	-1.93105	-1.24727
122862163	chr12:122862163:C:T	2.50459e-09	-2.77645e-10	1.20725	6.22465e-05	-2.77645e-10	1.26778
122862254	chr12:122862254:A:C	2.57062e-10	-1.06931	-2.79482e-10	1.44149e-05	-0.195059	-2.79482e-10
122862424	chr12:122862424:G:A	1.18761e-10	-0.610812	-1.2307	2.54849e-06	-0.70305	-1.22477
122863515	chr12:122863515:C:T	3.72072e-10	-2.77645e-10	-0.699537	1.73328e-05	-2.77645e-10	-0.0107174
122863714	chr12:122863714:G:A	2.11469e-09	-2.77645e-10	1.03804	5.23511e-05	-2.77645e-10	1.09465
122864378	chr12:122864378:C:A	1.25592e-10	-0.587949	-1.19764	3.60872e-06	-0.331162	-1.2488
122864419	chr12:122864419:CACT:C	2.80719e-09	-2.77645e-10	1.32131	8.44274e-05	-2.77645e-10	1.57257
122864523	chr12:122864523:T:C	2.29861e-10	-1.00462	-0.176534	1.16302e-05	-1.014	0.604291
122864578	chr12:122864578:A:G	2.51157e-09	-2.77645e-10	1.21004	7.5143e-05	-2.77645e-10	1.45607
122864863	chr12:122864863:T:C	1.54409e-10	-0.428307	-1.15071	4.75665e-06	-0.0594939	-1.24428
122865093	chr12:122865093:G:A	3.16267e-10	-2.77645e-10	-0.862037	7.58964e-06	-2.77645e-10	-0.836535
122865470	chr12:122865470:G:A	1.03267e-09	-2.77645e-10	0.321273	2.60718e-05	-2.77645e-10	0.397536
122865588	chr12:122865588:G:A	2.29157e-10	-1.18422	-2.79482e-10	1.27941e-05	-0.314331	-2.79482e-10
122865607	chr12:122865607:CCTTT:C	8.56194e-11	-0.94924	-1.21947	2.88525e-06	-0.559201	-1.24451
122865657	chr12:122865657:C:T	1.15306e-10	-0.780425	-1.09061	3.56342e-06	-0.359041	-1.23356
122865704	chr12:122865704:C:T	3.37308e-10	-2.77645e-10	-0.797627	7.59439e-06	-2.77645e-10	-0.835909
122865705	chr12:122865705:G:A	2.58072e-10	-2.77645e-10	-1.06539	6.20709e-06	-2.77645e-10	-1.03763
122866063	chr12:122866063:G:A	1.24757e-10	-1.79226	-2.79482e-10	4.5349e-06	-1.35152	-2.79482e-10
122866252	chr12:122866252:G:A	3.7172e-10	-2.77645e-10	-0.700484	1.73082e-05	-2.77645e-10	-0.0121396
122866670	chr12:122866670:C:T	4.28896e-10	-2.77645e-10	-0.55741	9.94269e-06	-2.77645e-10	-0.566481
122867371	chr12:122867371:G:A	2.49388e-10	-2.77645e-10	-1.09962	5.96217e-06	-2.77645e-10	-1.07788
122867632	chr12:122867632:C:T	9.23569e-11	-0.870572	-1.22239	2.95644e-06	-0.536026	-1.24331
122867742	chr12:122867742:G:A	2.15189e-10	-2.77645e-10	-1.24711	5.11706e-06	-2.77645e-10	-1.23074
122867811	chr12:122867811:G:A	2.93922e-09	-2.77645e-10	1.36727	7.32045e-05	-2.77645e-10	1.42994
122867944	chr12:122867944:TG:T	2.16738e-10	-2.77645e-10	-1.23994	5.27117e-06	-2.77645e-10	-1.20107
122868077	chr12:122868077:C:A	2.46228e-10	-2.77645e-10	-1.11237	5.55882e-06	-2.77645e-10	-1.14793
122868379	chr12:122868379:C:A	2.17219e-10	-2.77645e-10	-1.23772	5.43332e-06	-2.77645e-10	-1.17077
122868900	chr12:122868900:C:T	9.76165e-10	-2.77645e-10	0.265006	2.60337e-05	-2.77645e-10	0.396072
122869055	chr12:122869055:T:A	3.56132e-09	-2.77645e-10	1.55926	0.000105582	-2.77645e-10	1.79616
122869455	chr12:122869455:G:A	2.17677e-10	-2.77645e-10	-1.23561	5.19681e-06	-2.77645e-10	-1.21527
122869602	chr12:122869602:GA:G	2.56916e-09	-2.77645e-10	1.23271	7.66939e-05	-2.77645e-10	1.4765
122869722	chr12:122869722:C:T	2.24752e-10	-2.77645e-10	-1.20363	5.33793e-06	-2.77645e-10	-1.18848
122869877	chr12:122869877:G:GGAC	5.84375e-10	-2.77645e-10	-0.248081	1.45906e-05	-2.77645e-10	-0.18294
122869998	chr12:122869998:C:G	1.26386e-10	-0.546815	-1.23247	4.20608e-06	-0.189753	-1.23703
122870433	chr12:122870433:G:A	3.59296e-11	-1.86853	-1.16854	9.47951e-07	-1.77093	-1.14584
122870494	chr12:122870494:G:A	2.21771e-10	-2.77645e-10	-1.21698	5.20937e-06	-2.77645e-10	-1.21286
122871147	chr12:122871147:G:A	8.52345e-10	-2.77645e-10	0.129366	2.09845e-05	-2.77645e-10	0.180463
122872350	chr12:122872350:C:G	1.02936e-10	-1.98452	-2.79482e-10	2.9975e-06	-1.76554	-2.79482e-10
122872464	chr12:122872464:T:C	1.91101e-10	-1.03393	-0.331899	8.41812e-06	-1.04202	0.309086
122872647	chr12:122872647:G:A	1.01242e-10	-2.00111	-2.79482e-10	2.82234e-06	-1.82575	-2.79482e-10
122872870	chr12:122872870:C:T	8.24317e-10	-2.77645e-10	0.0959301	2.26302e-05	-2.77645e-10	0.255969
122872895	chr12:122872895:T:C	2.15152e-10	-2.77645e-10	-1.24728	5.02721e-06	-2.77645e-10	-1.24845
122873033	chr12:122873033:A:G	3.1041e-10	-2.77645e-10	-0.88073	7.01312e-06	-2.77645e-10	-0.915537
122873587	chr12:122873587:G:C	2.16638e-10	-2.77645e-10	-1.2404	5.38787e-06	-2.77645e-10	-1.17917
122873600	chr12:122873600:A:G	2.17208e-10	-2.77645e-10	-1.23777	5.07352e-06	-2.77645e-10	-1.23928
122873835	chr12:122873835:G:A	1.00318e-10	-2.01028	-2.79482e-10	2.58432e-06	-1.91386	-2.79482e-10
122874735	chr12:122874735:G:C	2.26691e-10	-2.77645e-10	-1.19504	5.39414e-06	-2.77645e-10	-1.17801
122874841	chr12:122874841:G:A	3.84048e-10	-2.77645e-10	-0.667857	1.77482e-05	-2.77645e-10	0.0129647
122875305	chr12:122875305:C:T	2.48286e-10	-2.77645e-10	-1.10404	5.71945e-06	-2.77645e-10	-1.11945
122875604	chr12:122875604:G:A	9.14535e-11	-0.859015	-1.24378	3.04803e-06	-0.585546	-1.16328
122876954	chr12:122876954:T:C	9.21734e-11	-0.911798	-1.18316	2.77614e-06	-0.594015	-1.24824
122877020	chr12:122877020:C:T	4.1116e-10	-2.77645e-10	-0.599642	8.56051e-06	-2.77645e-10	-0.716159
122877029	chr12:122877029:A:G	2.30371e-10	-2.77645e-10	-1.17893	5.4188e-06	-2.77645e-10	-1.17344
122877041	chr12:122877041:T:C	2.15382e-10	-2.77645e-10	-1.24621	5.03446e-06	-2.77645e-10	-1.24701
122877124	chr12:122877124:A:T	4.86407e-10	-2.77645e-10	-0.431579	1.05645e-05	-2.77645e-10	-0.505824
122877446	chr12:122877446:A:G	4.90988e-11	-1.8522	-0.872591	1.28737e-06	-1.76372	-0.847001
122877936	chr12:122877936:A:T	4.50228e-11	-1.8671	-0.944353	1.15106e-06	-1.79865	-0.923991
122877958	chr12:122877958:G:A	1.44124e-09	-2.77645e-10	0.654636	3.17698e-05	-2.77645e-10	0.595199
122877995	chr12:122877995:T:C	2.15462e-10	-2.77645e-10	-1.24584	5.06943e-06	-2.77645e-10	-1.24009
122879015	chr12:122879015:C:T	2.29788e-10	-1.08646	-0.0950068	1.07655e-05	-1.10129	0.614321
122879278	chr12:122879278:C:T	1.11979e-10	-0.738887	-1.16143	3.30957e-06	-0.421678	-1.24482
122879412	chr12:122879412:C:T	1.57748e-09	-2.77645e-10	0.744958	3.46651e-05	-2.77645e-10	0.682414
122880174	chr12:122880174:C:G	2.18094e-10	-2.77645e-10	-1.2337	5.0467e-06	-2.77645e-10	-1.24459
122880312	chr12:122880312:T:C	2.77476e-10	-2.77645e-10	-0.992891	7.00406e-06	-2.77645e-10	-0.916829
122881320	chr12:122881320:C:T	3.24163e-11	-1.92023	-1.21973	8.34185e-07	-1.83871	-1.20591
122882069	chr12:122882069:T:A	2.22748e-09	-2.77645e-10	1.09	6.6238e-05	-2.77645e-10	1.32994
122883028	chr12:122883028:A:T	8.33557e-10	-2.77645e-10	0.107076	1.84552e-05	-2.77645e-10	0.0520252
122883322	chr12:122883322:T:C	4.37159e-10	-2.77645e-10	-0.538328	9.55284e-06	-2.77645e-10	-0.606481
122883872	chr12:122883872:T:A	9.14033e-11	-0.916725	-1.18662	2.74669e-06	-0.604224	-1.2487
122884582	chr12:122884582:A:G	2.97884e-10	-0.872203	-0.0497173	1.41132e-05	-0.889745	0.673538
122885685	chr12:122885685:T:A	1.47909e-10	-0.56621	-1.05582	3.23503e-06	-0.896333	-0.792948
122886913	chr12:122886913:A:G	2.15749e-10	-2.77645e-10	-1.24451	5.02473e-06	-2.77645e-10	-1.24895
122887598	chr12:122887598:T:C	2.40766e-10	-2.77645e-10	-1.1348	5.45355e-06	-2.77645e-10	-1.16705
122888600	chr12:122888600:G:A	2.35409e-10	-2.77645e-10	-1.1573	5.62291e-06	-2.77645e-10	-1.13647
122889778	chr12:122889778:A:G	1.69866e-09	-2.77645e-10	0.818972	4.35975e-05	-2.77645e-10	0.911681
122889821	chr12:122889821:C:T	3.14897e-10	-0.86638	-2.79482e-10	3.17869e-06	-1.70685	-2.79482e-10
122891587	chr12:122891587:T:C	2.47058e-10	-2.77645e-10	-1.109	5.69197e-06	-2.77645e-10	-1.12426
122892087	chr12:122892087:G:A	2.16251e-10	-2.77645e-10	-1.24219	5.09619e-06	-2.77645e-10	-1.23483
122892783	chr12:122892783:G:C	2.63834e-10	-2.77645e-10	-1.04331	6.35142e-06	-2.77645e-10	-1.01464
122892923	chr12:122892923:T:C	1.28178e-10	-0.627413	-1.13779	3.85668e-06	-0.273205	-1.24031
122893022	chr12:122893022:C:T	8.71568e-11	-1.01937	-1.13155	2.57244e-06	-0.68166	-1.2368
122893204	chr12:122893204:T:C	6.39637e-11	-1.84573	-0.614583	1.69174e-06	-1.7578	-0.579761
122893274	chr12:122893274:T:C	2.05589e-10	-1.09509	-0.197656	9.38175e-06	-1.10898	0.484426
122893528	chr12:122893528:A:G	3.15503e-10	-2.77645e-10	-0.864457	7.11735e-06	-2.77645e-10	-0.900783
122893709	chr12:122893709:AG:A	2.14775e-10	-2.77645e-10	-1.24903	5.09454e-06	-2.77645e-10	-1.23515
122894179	chr12:122894179:G:C	1.04534e-09	-2.77645e-10	0.333473	2.3066e-05	-2.77645e-10	0.275043
122894300	chr12:122894300:C:T	2.80619e-10	-2.77645e-10	-0.981627	6.51633e-06	-2.77645e-10	-0.989008
122894646	chr12:122894646:C:T	4.42615e-11	-1.6135	-1.21501	8.41346e-07	-1.79389	-1.24218
122894930	chr12:122894930:C:T	7.91683e-11	-1.06983	-1.17722	2.30576e-06	-0.780281	-1.24763
122894946	chr12:122894946:G:A	2.73696e-10	-1.35375	0.347142	1.86143e-05	-1.38861	1.44922
122895218	chr12:122895218:A:G	4.90861e-10	-2.77645e-10	-0.422464	1.15955e-05	-2.77645e-10	-0.412698
122895374	chr12:122895374:T:A	4.04723e-10	-0.804825	0.189402	1.97439e-05	-0.834768	0.954293
122896509	chr12:122896509:T:C	3.55357e-10	-2.77645e-10	-0.745502	1.61512e-05	-2.77645e-10	-0.0813215
122897482	chr12:122897482:C:G	2.48493e-10	-2.77645e-10	-1.10321	6.32855e-06	-2.77645e-10	-1.01825
122898101	chr12:122898101:C:T	2.15107e-10	-2.77645e-10	-1.24749	5.18239e-06	-2.77645e-10	-1.21805
122898117	chr12:122898117:C:A	3.86487e-11	-2.0107	-0.953411	8.05706e-07	-2.00823	-1.07113
122898226	chr12:122898226:C:G	2.941e-10	-2.77645e-10	-0.934705	6.86508e-06	-2.77645e-10	-0.936871
122898601	chr12:122898601:C:T	1.00845e-10	-2.00504	-2.79482e-10	2.36498e-06	-2.00255	-2.79482e-10
122898792	chr12:122898792:A:G	2.85653e-10	-0.0176336	-0.946215	8.77713e-06	0.0454173	-0.736586
122899169	chr12:122899169:T:C	2.95025e-11	-1.99253	-1.24162	7.35085e-07	-1.92225	-1.24884
122899565	chr12:122899565:T:C	2.43776e-10	-2.77645e-10	-1.12237	5.69059e-06	-2.77645e-10	-1.12451
122900671	chr12:122900671:G:A	1.31729e-09	-2.77645e-10	0.564706	3.38837e-05	-2.77645e-10	0.659614
122900740	chr12:122900740:T:C	2.57496e-10	-2.77645e-10	-1.06762	6.53678e-06	-2.77645e-10	-0.985875
122900896	chr12:122900896:T:C	1.28481e-10	-0.677633	-1.08521	4.82814e-06	-0.384591	-0.904266
122901523	chr12:122901523:A:G	2.92847e-10	-2.77645e-10	-0.938976	7.43778e-06	-2.77645e-10	-0.856747
122901948	chr12:122901948:T:C	5.3039e-11	-1.87839	-0.76921	1.40225e-06	-1.78829	-0.736953
122902010	chr12:122902010:C:T	1.07939e-10	-1.93706	-2.79482e-10	2.38163e-06	-1.99553	-2.79482e-10
122903086	chr12:122903086:T:G	9.76842e-11	-1.06763	-0.969257	6.1845e-06	0.0767731	-1.11805
122903375	chr12:122903375:T:G	5.60813e-11	-1.34282	-1.249	8.1998e-06	0.4688	-1.22801
122904903	chr12:122904903:G:A	3.74955e-10	-2.77645e-10	-0.691819	9.22909e-06	-2.77645e-10	-0.640959
122905401	chr12:122905401:C:T	2.52457e-10	-2.77645e-10	-1.08739	5.90648e-06	-2.77645e-10	-1.08727
122906135	chr12:122906135:G:A	2.14801e-10	-2.77645e-10	-1.24891	5.0435e-06	-2.77645e-10	-1.24522
122906146	chr12:122906146:T:C	2.64589e-10	-2.77645e-10	-1.04045	5.82314e-06	-2.77645e-10	-1.10148
122907890	chr12:122907890:C:T	7.01637e-10	-2.77645e-10	-0.0652087	4.32491e-05	-2.77645e-10	0.903658
122908282	chr12:122908282:T:C	1.48414e-10	-1.61862	-2.79482e-10	3.99474e-06	-1.47834	-2.79482e-10
122909213	chr12:122909213:G:C	2.36087e-09	-2.77645e-10	1.14816	4.77829e-05	-2.77645e-10	1.00335
122909218	chr12:122909218:C:T	2.36087e-09	-2.77645e-10	1.14816	4.77829e-05	-2.77645e-10	1.00335
122909471	chr12:122909471:T:A	4.89657e-10	0.769516	-1.19444	9.26721e-07	-1.87082	-1.0686
122909598	chr12:122909598:A:G	2.57076e-10	-2.77645e-10	-1.06925	5.68181e-06	-2.77645e-10	-1.12605
122910097	chr12:122910097:A:G	4.74831e-11	-1.73094	-1.02731	9.73055e-07	-1.85039	-1.04024
122910727	chr12:122910727:A:G	3.04464e-10	-2.77645e-10	-0.900072	7.03231e-06	-2.77645e-10	-0.912804
122911247	chr12:122911247:G:A	3.76085e-10	-0.688811	-2.79482e-10	3.1759e-06	-1.70773	-2.79482e-10
122911725	chr12:122911725:C:T	2.15523e-10	-2.77645e-10	-1.24556	5.02451e-06	-2.77645e-10	-1.24899
122912014	chr12:122912014:A:G	2.91226e-11	-2.00129	-1.24582	1.08001e-06	-1.56829	-1.21805
122912163	chr12:122912163:G:A	2.16751e-10	-2.77645e-10	-1.23988	5.383e-06	-2.77645e-10	-1.18007
122912540	chr12:122912540:C:T	2.72643e-10	-2.77645e-10	-1.01046	6.53225e-06	-2.77645e-10	-0.986568
122912680	chr12:122912680:G:A	7.25342e-10	-2.77645e-10	-0.0319818	1.52392e-05	-2.77645e-10	-0.139445
122912682	chr12:122912682:A:G	2.14957e-10	-2.77645e-10	-1.24819	5.08452e-06	-2.77645e-10	-1.23712
122913112	chr12:122913112:A:C	1.12232e-10	-1.89805	-2.79482e-10	3.80583e-06	-1.52679	-2.79482e-10
122913277	chr12:122913277:C:G	2.23129e-10	-2.77645e-10	-1.21088	5.25079e-06	-2.77645e-10	-1.20494
122913282	chr12:122913282:A:T	1.5459e-09	0.724737	-2.79482e-10	4.84658e-06	-1.28504	-2.79482e-10
122913452	chr12:122913452:C:T	2.26255e-10	-2.77645e-10	-1.19696	5.47888e-06	-2.77645e-10	-1.16242
122913884	chr12:122913884:G:A	2.94485e-10	-2.77645e-10	-0.933397	6.30238e-06	-2.77645e-10	-1.02239
122913984	chr12:122913984:G:C	1.18061e-10	-1.84743	-2.79482e-10	2.526e-06	-1.93668	-2.79482e-10
122914634	chr12:122914634:A:T	2.19405e-10	-2.77645e-10	-1.22771	5.11369e-06	-2.77645e-10	-1.2314
122914680	chr12:122914680:G:A	2.15808e-10	-2.77645e-10	-1.24423	5.06223e-06	-2.77645e-10	-1.24151
122914931	chr12:122914931:G:T	6.46325e-11	-1.25113	-1.19878	2.00203e-05	1.18223	-1.0488
122915107	chr12:122915107:A:G	2.23978e-10	-2.77645e-10	-1.20708	5.47172e-06	-2.77645e-10	-1.16373
122915725	chr12:122915725:C:T	2.21894e-09	1.08616	-2.79482e-10	5.94851e-06	-1.08018	-2.79482e-10
122916238	chr12:122916238:A:G	2.63761e-10	-2.77645e-10	-1.04358	6.31264e-06	-2.77645e-10	-1.02077
122916351	chr12:122916351:G:T	2.6224e-10	-2.77645e-10	-1.04936	5.73611e-06	-2.77645e-10	-1.11654
122916378	chr12:122916378:A:G	2.20318e-10	-2.77645e-10	-1.22355	5.35677e-06	-2.77645e-10	-1.18496
122916478	chr12:122916478:T:C	2.37932e-10	-2.77645e-10	-1.14664	5.82801e-06	-2.77645e-10	-1.10064
122916752	chr12:122916752:G:A	1.09578e-09	-2.77645e-10	0.380594	2.89478e-05	-2.77645e-10	0.502175
122917163	chr12:122917163:T:C	2.24843e-10	-2.77645e-10	-1.20322	5.52481e-06	-2.77645e-10	-1.15407
122917479	chr12:122917479:A:C	6.20567e-10	-2.77645e-10	-0.187991	1.31349e-05	-2.77645e-10	-0.288043
122917539	chr12:122917539:C:G	2.16442e-10	-2.77645e-10	-1.2413	5.04973e-06	-2.77645e-10	-1.24398
122917599	chr12:122917599:G:A	2.15155e-10	-2.77645e-10	-1.24727	5.02455e-06	-2.77645e-10	-1.24898
122917756	chr12:122917756:G:A	2.16026e-10	-2.77645e-10	-1.24322	5.03103e-06	-2.77645e-10	-1.24769
122918121	chr12:122918121:T:C	2.25398e-10	-2.77645e-10	-1.20076	5.54389e-06	-2.77645e-10	-1.15062
122918424	chr12:122918424:G:A	2.26855e-10	-2.77645e-10	-1.19432	5.58089e-06	-2.77645e-10	-1.14397
122918490	chr12:122918490:C:T	2.15092e-10	-2.77645e-10	-1.24756	5.03817e-06	-2.77645e-10	-1.24628
122918911	chr12:122918911:A:G	1.03583e-10	-1.97826	-2.79482e-10	6.06912e-06	-1.0601	-2.79482e-10
122919030	chr12:122919030:A:G	3.43808e-10	-0.778543	-2.79482e-10	3.14394e-05	0.584744	-2.79482e-10
122919314	chr12:122919314:C:T	3.59832e-11	-2.00024	-1.03533	1.58234e-06	-1.20355	-1.20086
122920280	chr12:122920280:G:T	8.90993e-10	-2.77645e-10	0.173711	1.85714e-05	-2.77645e-10	0.0583057
122920419	chr12:122920419:C:A	2.12995e-09	2.19475	-1.14952	1.16622e-06	-1.66209	-1.04746
122920662	chr12:122920662:T:C	2.26625e-10	-2.77645e-10	-1.19533	5.48668e-06	-2.77645e-10	-1.161
122922504	chr12:122922504:C:T	2.23e-10	-2.77645e-10	-1.21145	5.37107e-06	-2.77645e-10	-1.18229
122922629	chr12:122922629:T:G	2.20425e-10	-2.77645e-10	-1.22307	5.28664e-06	-2.77645e-10	-1.19814
122922963	chr12:122922963:TTTC:T	2.33314e-10	-2.77645e-10	-1.16624	6.34318e-06	-2.77645e-10	-1.01594
122923276	chr12:122923276:G:A	2.64013e-10	-2.77645e-10	-1.04263	6.98011e-06	-2.77645e-10	-0.920254
122923438	chr12:122923438:C:T	2.85222e-10	-0.965357	-2.79482e-10	2.53394e-05	0.369042	-2.79482e-10
122923490	chr12:122923490:T:C	2.98686e-10	-2.77645e-10	-0.919233	1.06291e-05	-2.77645e-10	-0.499721
122923494	chr12:122923494:T:G	3.56031e-10	-2.77645e-10	-0.743607	1.38313e-05	-2.77645e-10	-0.236385
122923561	chr12:122923561:T:C	2.30232e-10	-2.77645e-10	-1.17954	5.19768e-06	-2.77645e-10	-1.21511
122924350	chr12:122924350:G:A	2.23025e-10	-2.77645e-10	-1.21134	5.37227e-06	-2.77645e-10	-1.18207
122924621	chr12:122924621:C:G	3.37058e-11	-1.95116	-1.14979	7.23672e-07	-1.97804	-1.2087
122924763	chr12:122924763:T:C	2.21507e-10	-2.77645e-10	-1.21817	5.78127e-06	-2.77645e-10	-1.1087
122924899	chr12:122924899:C:T	2.15059e-10	-2.77645e-10	-1.24771	5.27716e-06	-2.77645e-10	-1.19993
122924986	chr12:122924986:A:G	2.26554e-10	-2.77645e-10	-1.19564	6.0239e-06	-2.77645e-10	-1.06758
122925621	chr12:122925621:G:A	3.97249e-10	-2.77645e-10	-0.634062	8.73176e-06	-2.77645e-10	-0.696352
122927075	chr12:122927075:G:A	1.02398e-10	-1.98975	-2.79482e-10	5.67909e-06	-1.12653	-2.79482e-10
122927155	chr12:122927155:T:C	7.02967e-11	-1.95996	-0.405936	3.28921e-06	-0.96711	-0.705561
122927355	chr12:122927355:A:G	1.59474e-10	-0.956324	-0.590423	1.74638e-05	1.04763	-1.05082
122927896	chr12:122927896:G:A	2.29417e-10	-2.77645e-10	-1.18309	6.20089e-06	-2.77645e-10	-1.03863
122928764	chr12:122928764:C:T	3.28846e-11	-1.88483	-1.24079	7.5124e-07	-1.91637	-1.23298
122928931	chr12:122928931:G:A	2.23006e-10	-2.77645e-10	-1.21143	5.38401e-06	-2.77645e-10	-1.17988
122929193	chr12:122929193:G:A	3.09248e-10	-2.77645e-10	-0.884483	8.02989e-06	-2.77645e-10	-0.780148
122929782	chr12:122929782:A:G	2.42218e-10	-2.77645e-10	-1.12879	7.49524e-06	-2.77645e-10	-0.849051
122929802	chr12:122929802:T:C	5.33858e-11	-1.50767	-1.13341	2.16387e-05	1.1912	-0.980034
122930766	chr12:122930766:CTT:C	2.16869e-10	-2.77645e-10	-1.23933	5.10972e-06	-2.77645e-10	-1.23217
122931241	chr12:122931241:T:G	1.03074e-10	-1.98318	-2.79482e-10	3.35806e-06	-1.65195	-2.79482e-10
122931801	chr12:122931801:A:G	6.86692e-11	-1.16365	-1.22567	7.95689e-05	2.60257	-1.08926
122931981	chr12:122931981:C:T	2.2365e-10	-2.77645e-10	-1.20854	5.03289e-06	-2.77645e-10	-1.24733
122933006	chr12:122933006:T:G	2.18138e-10	-2.77645e-10	-1.2335	5.03703e-06	-2.77645e-10	-1.2465
122933411	chr12:122933411:G:A	2.62055e-10	-2.77645e-10	-1.05007	6.48857e-06	-2.77645e-10	-0.993277
122933508	chr12:122933508:C:T	1.00305e-10	-2.01041	-2.79482e-10	2.68861e-06	-1.87429	-2.79482e-10
122933535	chr12:122933535:C:T	2.35068e-10	-2.77645e-10	-1.15875	5.80658e-06	-2.77645e-10	-1.10433
122933543	chr12:122933543:G:A	2.14786e-10	-2.77645e-10	-1.24899	5.03594e-06	-2.77645e-10	-1.24672
122933684	chr12:122933684:G:A	5.56336e-11	-1.39507	-1.20477	2.74175e-05	1.57201	-1.12415
122934309	chr12:122934309:A:C	6.6356e-10	-2.77645e-10	-0.121006	1.64874e-05	-2.77645e-10	-0.0607217
122934444	chr12:122934444:C:T	2.74118e-10	-2.77645e-10	-1.00507	6.58776e-06	-2.77645e-10	-0.978106
122935567	chr12:122935567:T:C	2.17907e-10	-2.77645e-10	-1.23456	5.05369e-06	-2.77645e-10	-1.2432
122935870	chr12:122935870:C:G	2.74102e-10	-2.77645e-10	-1.00513	6.58729e-06	-2.77645e-10	-0.978177
122936370	chr12:122936370:G:A	2.18758e-10	-2.77645e-10	-1.23066	5.06662e-06	-2.77645e-10	-1.24065
122936595	chr12:122936595:G:A	3.11217e-10	-2.77645e-10	-0.878135	7.5269e-06	-2.77645e-10	-0.844835
122937091	chr12:122937091:C:T	6.03196e-10	-2.77645e-10	-0.216383	1.27894e-05	-2.77645e-10	-0.314698
122937355	chr12:122937355:T:C	9.00025e-11	-1.06424	-1.05455	1.01627e-06	-1.98373	-0.863441
122937740	chr12:122937740:T:A	4.9474e-10	-2.77645e-10	-0.414593	1.02161e-05	-2.77645e-10	-0.539359
122937815	chr12:122937815:TCCC:T	4.92378e-10	-2.77645e-10	-0.419378	2.73186e-05	-2.77645e-10	0.444249
122938343	chr12:122938343:G:C	2.20243e-10	-2.77645e-10	-1.22389	5.08976e-06	-2.77645e-10	-1.23609
122938603	chr12:122938603:T:C	2.24139e-10	-2.77645e-10	-1.20636	5.03728e-06	-2.77645e-10	-1.24645
122938822	chr12:122938822:T:C	2.22392e-10	-2.77645e-10	-1.21418	5.02945e-06	-2.77645e-10	-1.24801
122939524	chr12:122939524:A:G	4.23116e-10	0.635332	-1.20631	1.04373e-06	-1.58072	-1.2398
122940033	chr12:122940033:C:T	2.24382e-10	-2.77645e-10	-1.20527	5.03857e-06	-2.77645e-10	-1.2462
122940714	chr12:122940714:C:T	1.35081e-10	-1.71275	-2.79482e-10	2.44812e-06	-1.968	-2.79482e-10
122941410	chr12:122941410:G:A	2.67718e-10	-2.77645e-10	-1.02869	6.24908e-06	-2.77645e-10	-1.03088
122941491	chr12:122941491:T:C	2.752e-10	-2.77645e-10	-1.00113	6.61503e-06	-2.77645e-10	-0.973975
122941818	chr12:122941818:G:A	1.00875e-10	-2.00475	-2.79482e-10	2.4837e-06	-1.95357	-2.79482e-10
122942326	chr12:122942326:A:G	7.59237e-11	-1.16357	-1.12532	9.73709e-05	2.61644	-0.901235
122942410	chr12:122942410:C:A	2.21506e-10	-2.77645e-10	-1.21817	5.0262e-06	-2.77645e-10	-1.24865
122942412	chr12:122942412:A:AT	7.84962e-10	-2.77645e-10	0.0470106	1.96004e-05	-2.77645e-10	0.112232
122942416	chr12:122942416:CATT:C	7.40142e-10	-2.77645e-10	-0.011783	1.84542e-05	-2.77645e-10	0.0519726
122942417	chr12:122942417:A:C	2.22675e-10	-2.77645e-10	-1.21291	5.75779e-06	-2.77645e-10	-1.11277
122942419	chr12:122942419:T:C	2.21356e-10	-2.77645e-10	-1.21885	5.68927e-06	-2.77645e-10	-1.12474
122942421	chr12:122942421:CTACTGAAAATACAATTTTGTACTAAATTTTG:C	2.26279e-10	-2.77645e-10	-1.19686	5.92882e-06	-2.77645e-10	-1.08349
122942544	chr12:122942544:G:A	5.87172e-10	-2.77645e-10	-0.243307	4.62925e-05	-2.77645e-10	0.971661
122942560	chr12:122942560:G:A	2.34224e-10	-2.77645e-10	-1.16235	5.12309e-06	-2.77645e-10	-1.22956
122942595	chr12:122942595:G:A	2.21909e-10	-2.77645e-10	-1.21636	5.18308e-06	-2.77645e-10	-1.21792
122943026	chr12:122943026:A:G	3.1985e-11	-1.93405	-1.2193	7.20921e-07	-1.94732	-1.24322
122943373	chr12:122943373:C:T	3.54194e-11	-1.98224	-1.06913	8.86913e-07	-1.7847	-1.19863
122943404	chr12:122943404:C:T	4.1506e-11	-1.74618	-1.1466	7.39855e-06	-0.351184	-0.510851
122943426	chr12:122943426:G:A	3.32915e-11	-1.94218	-1.17115	7.00671e-07	-1.97421	-1.24483
122943577	chr12:122943577:C:T	2.38062e-10	-2.77645e-10	-1.1461	5.81617e-06	-2.77645e-10	-1.10268
122944149	chr12:122944149:G:A	7.50827e-10	-2.77645e-10	0.0025494	6.64298e-05	-2.77645e-10	1.33283
122945121	chr12:122945121:C:A	5.63714e-11	-1.98414	-0.602521	1.89072e-06	-1.48948	-0.736877
122945150	chr12:122945150:T:C	3.13045e-11	-2.00315	-1.17171	1.16689e-06	-1.46423	-1.24475
122945431	chr12:122945431:G:C	1.81113e-10	-1.4195	-2.79482e-10	1.94817e-05	0.106157	-2.79482e-10
122945535	chr12:122945535:C:T	1.4414e-08	4.15092	-1.19359	1.08761e-06	-1.58203	-1.19731
122945605	chr12:122945605:C:T	1.81601e-09	2.09619	-1.21042	7.34417e-07	-1.95231	-1.21969
122945930	chr12:122945930:A:G	2.96386e-10	-2.77645e-10	-0.926963	6.43731e-06	-2.77645e-10	-1.00121
122946653	chr12:122946653:A:G	4.93804e-10	-2.77645e-10	-0.416486	3.58021e-05	-2.77645e-10	0.714688
122946978	chr12:122946978:G:A	2.18823e-10	-2.77645e-10	-1.23036	5.13222e-06	-2.77645e-10	-1.22778
122947894	chr12:122947894:A:G	3.37993e-11	-1.97574	-1.12244	1.39656e-06	-1.30508	-1.22422
122948110	chr12:122948110:T:A	2.71571e-10	-2.77645e-10	-1.0144	6.30075e-06	-2.77645e-10	-1.02265
122948220	chr12:122948220:G:A	4.1107e-10	-2.77645e-10	-0.599862	1.14946e-05	-2.77645e-10	-0.421439
122949083	chr12:122949083:C:A	6.3474e-10	-2.77645e-10	-0.165409	1.31578e-05	-2.77645e-10	-0.286303
122949102	chr12:122949102:C:T	3.84259e-11	-1.94635	-1.02354	1.64434e-06	-1.19295	-1.17303
122949669	chr12:122949669:CAGG:C	4.46839e-10	-2.77645e-10	-0.516426	1.27145e-05	-2.77645e-10	-0.320574
122949977	chr12:122949977:G:A	7.8422e-11	-2.00945	-0.247075	2.68391e-06	-1.31661	-0.559438
122950326	chr12:122950326:A:G	2.16593e-10	-2.77645e-10	-1.2406	5.02423e-06	-2.77645e-10	-1.24905
122950701	chr12:122950701:G:A	2.89147e-11	-2.00711	-1.24716	7.07549e-07	-1.99957	-1.2097
122950893	chr12:122950893:G:A	4.15728e-10	-2.77645e-10	-0.588593	8.43189e-06	-2.77645e-10	-0.731298
122952582	chr12:122952582:C:T	1.02006e-10	-1.9936	-2.79482e-10	2.58861e-06	-1.9122	-2.79482e-10
122953800	chr12:122953800:G:A	3.64712e-11	-1.9744	-1.0477	1.46391e-06	-1.29457	-1.18764
122954370	chr12:122954370:A:G	4.72319e-11	-1.91646	-0.847097	5.03848e-06	-0.14867	-1.09755
122954690	chr12:122954690:A:G	3.06776e-11	-1.97	-1.22509	1.10534e-06	-1.51959	-1.24358
122954871	chr12:122954871:TTTTG:T	2.46982e-10	-2.77645e-10	-1.10931	5.89529e-06	-2.77645e-10	-1.08916
122955119	chr12:122955119:T:C	2.46618e-10	-2.77645e-10	-1.11078	6.06483e-06	-2.77645e-10	-1.06081
122955868	chr12:122955868:T:G	2.99636e-10	-2.77645e-10	-0.916058	7.17133e-06	-2.77645e-10	-0.893227
122956065	chr12:122956065:A:G	3.32822e-11	-1.97736	-1.13624	1.3821e-06	-1.30338	-1.23633
122956624	chr12:122956624:A:G	5.50164e-11	-1.39063	-1.22037	4.87538e-05	2.09771	-1.07424
122956811	chr12:122956811:T:C	3.32335e-11	-1.98289	-1.13218	1.35408e-06	-1.3252	-1.235
122957128	chr12:122957128:G:A	3.47712e-11	-1.97969	-1.09015	1.39908e-06	-1.31773	-1.20977
122957463	chr12:122957463:T:C	2.25223e-10	-2.77645e-10	-1.20153	5.50298e-06	-2.77645e-10	-1.15803
122957925	chr12:122957925:C:T	3.78339e-11	-1.97811	-1.00731	1.47599e-06	-1.31056	-1.16344
122958276	chr12:122958276:A:G	1.93898e-10	-1.35129	-2.79482e-10	2.22559e-05	0.239287	-2.79482e-10
122960599	chr12:122960599:TAAGGA:T	2.29063e-10	-2.77645e-10	-1.18463	5.56614e-06	-2.77645e-10	-1.14662
122961249	chr12:122961249:G:A	7.74065e-11	-1.94433	-0.325224	3.81967e-06	-0.883886	-0.639269
122961457	chr12:122961457:T:G	2.38763e-10	-2.77645e-10	-1.14315	5.28726e-06	-2.77645e-10	-1.19802
122961549	chr12:122961549:G:A	7.0138e-10	-2.77645e-10	-0.0655756	1.47832e-05	-2.77645e-10	-0.169825
122963347	chr12:122963347:C:T	2.47043e-10	-2.77645e-10	-1.10906	5.87852e-06	-2.77645e-10	-1.09201
122963381	chr12:122963381:T:C	1.4991e-08	4.01213	-1.01555	3.26572e-06	-0.482953	-1.19689
122963636	chr12:122963636:C:G	4.89727e-10	-2.77645e-10	-0.424778	3.52612e-05	-2.77645e-10	0.699465
122964558	chr12:122964558:G:A	7.30108e-10	-2.77645e-10	-0.0254324	1.53383e-05	-2.77645e-10	-0.132966
122964664	chr12:122964664:G:A	1.15488e-10	-1.86946	-2.79482e-10	2.35106e-06	-2.00845	-2.79482e-10
122964885	chr12:122964885:T:C	3.76413e-11	-1.76465	-1.22587	6.31597e-06	-0.364536	-0.655701
122965511	chr12:122965511:T:C	2.20313e-10	-2.77645e-10	-1.22358	5.02885e-06	-2.77645e-10	-1.24813
122965594	chr12:122965594:C:T	7.31261e-10	-2.77645e-10	-0.0238542	1.53619e-05	-2.77645e-10	-0.131426
122966311	chr12:122966311:C:G	2.31452e-10	-2.77645e-10	-1.17425	5.0801e-06	-2.77645e-10	-1.23799
122966588	chr12:122966588:T:C	2.21573e-10	-2.77645e-10	-1.21787	5.02509e-06	-2.77645e-10	-1.24888
122967413	chr12:122967413:G:A	2.69509e-10	-2.77645e-10	-1.02202	5.63799e-06	-2.77645e-10	-1.13379
122967436	chr12:122967436:A:G	2.32175e-10	-2.77645e-10	-1.17113	5.08623e-06	-2.77645e-10	-1.23678
122967637	chr12:122967637:C:T	2.17114e-10	-2.77645e-10	-1.2382	5.04406e-06	-2.77645e-10	-1.24511
122967805	chr12:122967805:T:C	5.17546e-10	-2.77645e-10	-0.369527	2.93596e-05	-2.77645e-10	0.516302
122967906	chr12:122967906:C:T	3.13075e-10	-2.77645e-10	-0.872184	6.76258e-06	-2.77645e-10	-0.951915
122967980	chr12:122967980:T:C	1.03931e-10	-1.9749	-2.79482e-10	2.5032e-06	-1.94575	-2.79482e-10
122968070	chr12:122968070:CA:C	2.28154e-10	-2.77645e-10	-1.1886	5.06289e-06	-2.77645e-10	-1.24138
122968073	chr12:122968073:A:G	2.25504e-10	-2.77645e-10	-1.20029	5.04557e-06	-2.77645e-10	-1.24481
122968219	chr12:122968219:G:A	2.18935e-10	-2.77645e-10	-1.22985	5.04187e-06	-2.77645e-10	-1.24554
122968487	chr12:122968487:C:T	4.33789e-11	-1.79035	-1.0583	9.6404e-07	-1.9146	-0.985341
122969436	chr12:122969436:G:A	2.31561e-10	-2.77645e-10	-1.17378	5.08099e-06	-2.77645e-10	-1.23781
122970009	chr12:122970009:T:C	2.23348e-10	-2.77645e-10	-1.2099	5.02428e-06	-2.77645e-10	-1.24904
122971410	chr12:122971410:AAAAC:A	2.41244e-10	-2.77645e-10	-1.13281	5.17599e-06	-2.77645e-10	-1.21929
122971600	chr12:122971600:T:C	2.14818e-10	-2.77645e-10	-1.24883	5.18645e-06	-2.77645e-10	-1.21727
122972415	chr12:122972415:G:A	2.18022e-10	-2.77645e-10	-1.23403	5.04623e-06	-2.77645e-10	-1.24468
122972557	chr12:122972557:C:A	6.41131e-10	-2.77645e-10	-0.155391	1.59288e-05	-2.77645e-10	-0.0951887
122972596	chr12:122972596:C:T	2.99555e-10	-0.916326	-2.79482e-10	3.36112e-06	-1.65104	-2.79482e-10
122972940	chr12:122972940:T:C	2.20367e-10	-2.77645e-10	-1.22333	5.02852e-06	-2.77645e-10	-1.24819
122973010	chr12:122973010:C:G	2.33702e-10	-2.77645e-10	-1.16458	5.09999e-06	-2.77645e-10	-1.23408
122973072	chr12:122973072:C:T	8.4593e-08	5.66975	-0.942767	2.42574e-06	-0.782104	-1.19508
122974562	chr12:122974562:G:A	1.69603e-10	-1.48516	-2.79482e-10	2.53516e-06	-1.93306	-2.79482e-10
122975750	chr12:122975750:TAGAG:T	2.66275e-10	0.0945398	-1.12864	6.97549e-07	-2.01077	-1.21273
122976132	chr12:122976132:A:G	8.02313e-10	-2.77645e-10	0.0688742	1.67802e-05	-2.77645e-10	-0.0431208
122976415	chr12:122976415:T:C	1.58224e-07	6.33388	-0.980744	1.71109e-06	-1.14228	-1.18391
122976546	chr12:122976546:C:T	2.68611e-10	-2.77645e-10	-1.02536	6.26645e-06	-2.77645e-10	-1.02811
122976561	chr12:122976561:C:G	7.99607e-10	-2.77645e-10	0.065495	1.67263e-05	-2.77645e-10	-0.046338
122976570	chr12:122976570:G:A	5.27755e-11	-1.95607	-0.696507	1.58352e-06	-1.57082	-0.83285
122977715	chr12:122977715:G:A	2.33362e-10	-2.77645e-10	-1.16603	5.10049e-06	-2.77645e-10	-1.23398
122978415	chr12:122978415:G:A	2.14886e-10	-2.77645e-10	-1.24852	5.02437e-06	-2.77645e-10	-1.24902
122978495	chr12:122978495:C:G	2.14961e-10	-2.77645e-10	-1.24817	5.02544e-06	-2.77645e-10	-1.24881
122979265	chr12:122979265:C:T	2.46871e-10	-2.77645e-10	-1.10976	5.22541e-06	-2.77645e-10	-1.20979
122980731	chr12:122980731:C:T	2.35817e-10	-2.77645e-10	-1.15557	5.11565e-06	-2.77645e-10	-1.23101
122980909	chr12:122980909:G:A	2.18417e-10	-2.77645e-10	-1.23222	5.03907e-06	-2.77645e-10	-1.2461
122981330	chr12:122981330:C:T	2.87844e-11	-2.00983	-1.24897	7.17506e-07	-2.0041	-1.1912
122981407	chr12:122981407:ATGTGAGGGCCAGGCGCCGCAGGAGCCAGGAAGGG:A	2.22108e-10	-2.77645e-10	-1.21546	5.40784e-06	-2.77645e-10	-1.17547
122981564	chr12:122981564:C:T	1.90938e-07	6.54507	-1.00399	1.56715e-06	-1.21869	-1.19537
122983999	chr12:122983999:T:C	1.64992e-10	-1.51273	-2.79482e-10	1.46176e-05	-0.181094	-2.79482e-10
122984186	chr12:122984186:T:C	2.02252e-10	-1.30911	-2.79482e-10	2.38597e-06	-1.99371	-2.79482e-10
122984594	chr12:122984594:C:T	6.29083e-11	-1.80811	-0.66884	3.63942e-06	-0.475731	-1.09576
122985066	chr12:122985066:T:C	2.57927e-10	-2.77645e-10	-1.06595	5.37001e-06	-2.77645e-10	-1.18249
122985757	chr12:122985757:A:G	2.2404e-10	-2.77645e-10	-1.2068	5.02434e-06	-2.77645e-10	-1.24903
122986547	chr12:122986547:G:A	0.00164393	15.7821	-1.18032	1.17425e-06	-1.53596	-1.16672
122986855	chr12:122986855:T:C	2.7482e-10	-2.77645e-10	-1.00251	6.45896e-06	-2.77645e-10	-0.99785
122986953	chr12:122986953:G:T	2.3083e-10	-2.77645e-10	-1.17694	5.06984e-06	-2.77645e-10	-1.24001
122987719	chr12:122987719:C:T	2.24269e-10	-2.77645e-10	-1.20578	5.2143e-06	-2.77645e-10	-1.21191
122987925	chr12:122987925:G:A	1.26918e-10	-1.77508	-2.79482e-10	2.34602e-06	-2.0106	-2.79482e-10
122988636	chr12:122988636:T:A	4.17456e-10	-2.77645e-10	-0.584446	8.44866e-06	-2.77645e-10	-0.729311
122988707	chr12:122988707:T:C	4.9258e-05	12.0909	-0.996899	1.03795e-06	-1.89689	-0.929178
122989696	chr12:122989696:G:A	2.29916e-10	-2.77645e-10	-1.18091	5.06133e-06	-2.77645e-10	-1.24169
122989982	chr12:122989982:G:A	1.22377e-10	-1.81151	-2.79482e-10	2.43998e-06	-1.97133	-2.79482e-10
122990215	chr12:122990215:G:A	2.14842e-10	-2.77645e-10	-1.24872	5.22473e-06	-2.77645e-10	-1.20992
122991552	chr12:122991552:C:G	2.26662e-10	-2.77645e-10	-1.19517	5.04167e-06	-2.77645e-10	-1.24558
122992039	chr12:122992039:G:A	2.35871e-07	6.71499	-0.962577	1.5062e-06	-1.27753	-1.1762
122992244	chr12:122992244:G:A	1.67647e-10	-1.49677	-2.79482e-10	1.51731e-05	-0.143797	-2.79482e-10
122992764	chr12:122992764:T:C	5.97848e-05	12.2191	-0.931498	1.12628e-06	-1.8842	-0.860198
122993535	chr12:122993535:C:T	4.14013e-10	-2.77645e-10	-0.592728	1.03989e-05	-2.77645e-10	-0.52162
122993999	chr12:122993999:C:T	3.06949e-10	-2.77645e-10	-0.891944	7.15331e-06	-2.77645e-10	-0.895743
122994106	chr12:122994106:T:TA	2.88827e-11	-2.00993	-1.24545	7.43317e-07	-2.00463	-1.15532
122994382	chr12:122994382:C:T	2.26165e-10	-2.77645e-10	-1.19736	5.35919e-06	-2.77645e-10	-1.18451
122995076	chr12:122995076:G:A	2.1494e-10	-2.77645e-10	-1.24826	5.29478e-06	-2.77645e-10	-1.1966
122995382	chr12:122995382:T:C	2.3203e-10	-2.77645e-10	-1.17176	5.07922e-06	-2.77645e-10	-1.23816
122995487	chr12:122995487:G:A	7.89125e-11	-1.96002	-0.290265	3.83285e-06	-0.950129	-0.569581
122995691	chr12:122995691:G:C	2.29298e-10	-2.77645e-10	-1.1836	5.44048e-06	-2.77645e-10	-1.16945
122995776	chr12:122995776:C:T	3.56044e-11	-1.811	-1.23515	5.31893e-06	-0.487223	-0.704824
122997518	chr12:122997518:G:A	2.21976e-10	-2.77645e-10	-1.21606	5.02592e-06	-2.77645e-10	-1.24871
122997877	chr12:122997877:T:C	1.64874e-08	4.33902	-1.2473	2.3351e-06	-0.847634	-1.16763
122998256	chr12:122998256:C:T	2.21701e-10	-2.77645e-10	-1.2173	5.02432e-06	-2.77645e-10	-1.24903
122998270	chr12:122998270:T:C	2.15265e-10	-2.77645e-10	-1.24676	5.14001e-06	-2.77645e-10	-1.22626
122998417	chr12:122998417:T:G	4.12044e-11	-2.01064	-0.889441	7.4762e-07	-2.00825	-1.14593
122998519	chr12:122998519:C:G	1.09048e-09	-2.77645e-10	0.375746	2.26147e-05	-2.77645e-10	0.255281
122998879	chr12:122998879:G:A	2.82897e-07	6.9397	-1.00549	1.39321e-06	-1.33448	-1.19723
123000066	chr12:123000066:G:A	2.1548e-10	-2.77645e-10	-1.24576	5.02551e-06	-2.77645e-10	-1.24879
123000100	chr12:123000100:C:T	1.47608e-10	-1.62406	-2.79482e-10	2.5425e-06	-1.93017	-2.79482e-10
123000498	chr12:123000498:C:T	2.18589e-10	-2.77645e-10	-1.23143	5.02794e-06	-2.77645e-10	-1.24831
123000646	chr12:123000646:G:A	1.05998e-10	-1.93907	-0.0161324	5.07949e-06	-0.858421	-0.379686
123001563	chr12:123001563:C:T	2.7482e-10	-2.77645e-10	-1.00251	6.45896e-06	-2.77645e-10	-0.99785
123001735	chr12:123001735:A:T	2.85229e-07	6.95011	-1.00769	1.41979e-06	-1.31618	-1.19663
123002468	chr12:123002468:A:T	2.87612e-11	-2.01076	-1.24884	7.14476e-07	-2.00736	-1.19217
123002682	chr12:123002682:G:A	4.79901e-10	-2.77645e-10	-0.445045	9.90384e-06	-2.77645e-10	-0.570396
123002973	chr12:123002973:C:A	2.20219e-10	-2.77645e-10	-1.224	5.02487e-06	-2.77645e-10	-1.24892
123003846	chr12:123003846:C:T	1.00065e-10	-1.87218	-0.140621	2.3156e-06	-1.70003	-0.323623
123003852	chr12:123003852:C:A	1.05365e-10	-1.96119	-2.79482e-10	2.44907e-06	-1.96761	-2.79482e-10
123004361	chr12:123004361:G:A	2.27673e-09	1.11187	-2.79482e-10	1.29161e-05	-0.304847	-2.79482e-10
123005580	chr12:123005580:C:T	1.64506e-10	-0.664262	-0.851415	1.93749e-06	-1.21347	-0.988458
123005661	chr12:123005661:C:T	3.24032e-09	-2.77645e-10	1.4648	7.76995e-05	-2.77645e-10	1.48953
123005925	chr12:123005925:C:T	2.17532e-10	-2.77645e-10	-1.23628	5.03893e-06	-2.77645e-10	-1.24612
123005973	chr12:123005973:T:A	3.81387e-10	-2.77645e-10	-0.674811	1.85459e-05	-2.77645e-10	0.0569312
123007025	chr12:123007025:G:A	7.54237e-08	5.73551	-1.12326	8.13833e-07	-1.92006	-1.14926
123007236	chr12:123007236:C:T	3.08614e-11	-1.95833	-1.23079	7.48245e-07	-1.92809	-1.22526
123007565	chr12:123007565:C:T	4.84486e-10	0.383678	-0.819215	1.5765e-06	-1.35734	-1.05077
123008208	chr12:123008208:C:T	2.23123e-10	-2.77645e-10	-1.2109	5.02754e-06	-2.77645e-10	-1.24839
123008428	chr12:123008428:C:T	2.19321e-10	-2.77645e-10	-1.22809	5.02537e-06	-2.77645e-10	-1.24882
123008576	chr12:123008576:A:G	1.76437e-06	8.99271	-1.22803	7.20275e-07	-1.95926	-1.23218
123009225	chr12:123009225:A:G	3.75249e-10	-0.691035	-2.79482e-10	2.6672e-06	-1.88229	-2.79482e-10
123010733	chr12:123010733:G:C	2.87889e-11	-2.01031	-1.24833	7.11096e-07	-2.00544	-1.19883
123010742	chr12:123010742:C:A	5.65033e-11	-1.7974	-0.786922	3.44246e-06	-0.471969	-1.15516
123011088	chr12:123011088:G:A	1.10426e-10	-1.91428	-2.79482e-10	3.39058e-06	-1.64232	-2.79482e-10
123011181	chr12:123011181:T:C	8.38227e-10	-2.77645e-10	0.112663	1.74793e-05	-2.77645e-10	-0.00230125
123012137	chr12:123012137:T:G	2.8796e-11	-2.01068	-1.2477	7.31857e-07	-2.00699	-1.1685
123012836	chr12:123012836:G:A	5.22954e-10	-2.77645e-10	-0.359131	1.07276e-05	-2.77645e-10	-0.490495
123013249	chr12:123013249:G:C	2.2187e-10	-2.77645e-10	-1.21653	5.02481e-06	-2.77645e-10	-1.24893
123013706	chr12:123013706:G:T	1.92817e-07	6.58085	-1.02998	1.4776e-06	-1.26479	-1.20811
123014674	chr12:123014674:C:T	1.5521e-10	-1.57384	-2.79482e-10	1.29879e-05	-0.299297	-2.79482e-10
123017425	chr12:123017425:T:C	3.20979e-07	7.04629	-0.985786	1.40105e-06	-1.33949	-1.18661
123018224	chr12:123018224:C:T	2.15723e-10	-2.77645e-10	-1.24463	5.0384e-06	-2.77645e-10	-1.24623
123019252	chr12:123019252:G:A	2.28756e-10	-2.77645e-10	-1.18597	5.05606e-06	-2.77645e-10	-1.24273
123019600	chr12:123019600:C:T	1.13945e-10	-1.88291	-2.79482e-10	4.32557e-06	-1.39877	-2.79482e-10
123020295	chr12:123020295:A:G	1.06731e-10	-1.94831	-2.79482e-10	3.00688e-06	-1.76242	-2.79482e-10
123021389	chr12:123021389:T:C	2.2626e-10	-2.77645e-10	-1.19694	5.66722e-06	-2.77645e-10	-1.12862
123022299	chr12:123022299:C:T	3.05517e-10	-2.77645e-10	-0.896621	6.89457e-06	-2.77645e-10	-0.932585
123022937	chr12:123022937:G:A	1.29267e-10	-1.75675	-2.79482e-10	1.20707e-05	-0.372535	-2.79482e-10
123023267	chr12:123023267:A:G	2.27663e-10	-2.77645e-10	-1.19076	5.04869e-06	-2.77645e-10	-1.24419
123023376	chr12:123023376:G:A	2.37382e-10	-2.77645e-10	-1.14895	5.81226e-06	-2.77645e-10	-1.10335
123023514	chr12:123023514:G:C	3.54681e-11	-1.89557	-1.15442	5.71365e-06	-0.73782	-0.382641
123025756	chr12:123025756:A:G	8.16926e-10	-2.77645e-10	0.0869238	1.7063e-05	-2.77645e-10	-0.0264079
123025776	chr12:123025776:T:G	2.73446e-10	-2.77645e-10	-1.00752	5.67641e-06	-2.77645e-10	-1.127
123026029	chr12:123026029:C:T	2.30755e-10	-2.77645e-10	-1.17727	5.48119e-06	-2.77645e-10	-1.162
123026472	chr12:123026472:T:A	3.07479e-11	-2.00642	-1.18638	6.85501e-07	-1.99231	-1.24861
123027236	chr12:123027236:T:C	2.17243e-10	-2.77645e-10	-1.23761	5.04538e-06	-2.77645e-10	-1.24485
123028033	chr12:123028033:A:G	2.28862e-10	-2.77645e-10	-1.18551	5.05607e-06	-2.77645e-10	-1.24273
123028367	chr12:123028367:C:A	2.27358e-10	-2.77645e-10	-1.1921	5.04648e-06	-2.77645e-10	-1.24463
123028894	chr12:123028894:C:T	2.26832e-10	-2.77645e-10	-1.19441	5.0435e-06	-2.77645e-10	-1.24522
123029362	chr12:123029362:G:A	3.20046e-10	-2.77645e-10	-0.850162	1.41741e-05	-2.77645e-10	-0.2119
123029720	chr12:123029720:G:A	2.15154e-10	-2.77645e-10	-1.24727	5.11128e-06	-2.77645e-10	-1.23187
123030386	chr12:123030386:G:A	5.53617e-10	-2.77645e-10	-0.302152	3.1465e-05	-2.77645e-10	0.585556
123030566	chr12:123030566:G:A	6.54012e-10	-2.77645e-10	-0.135499	1.3853e-05	-2.77645e-10	-0.234818
123030625	chr12:123030625:G:A	2.27758e-10	-2.77645e-10	-1.19034	5.05222e-06	-2.77645e-10	-1.24349
123030815	chr12:123030815:G:A	2.21652e-10	-2.77645e-10	-1.21752	5.02541e-06	-2.77645e-10	-1.24881
123030963	chr12:123030963:C:T	2.24838e-10	-2.77645e-10	-1.20324	5.03311e-06	-2.77645e-10	-1.24728
123031358	chr12:123031358:G:C	2.25112e-10	-2.77645e-10	-1.20203	5.2442e-06	-2.77645e-10	-1.2062
123031770	chr12:123031770:G:A	3.45064e-11	-1.83346	-1.24403	4.70193e-06	-0.543367	-0.77198
123032281	chr12:123032281:G:A	4.84095e-10	-2.77645e-10	-0.436343	2.66465e-05	-2.77645e-10	0.419338
123032405	chr12:123032405:A:G	3.21657e-11	-1.96799	-1.17974	7.31648e-07	-1.92921	-1.24657
123032798	chr12:123032798:C:T	3.58038e-11	-1.80729	-1.23328	5.46913e-06	-0.471572	-0.692627
123033242	chr12:123033242:A:T	2.30706e-10	-2.77645e-10	-1.17748	5.47991e-06	-2.77645e-10	-1.16223
123033267	chr12:123033267:C:T	1.13757e-10	-2.00086	0.116308	4.10527e-06	-1.1835	-0.267548
123033640	chr12:123033640:T:C	5.99232e-10	-2.77645e-10	-0.222976	1.26801e-05	-2.77645e-10	-0.323282
123034061	chr12:123034061:G:A	5.96832e-10	-2.77645e-10	-0.226989	1.26321e-05	-2.77645e-10	-0.327075
123034092	chr12:123034092:C:T	2.35448e-10	-2.77645e-10	-1.15713	5.44307e-06	-2.77645e-10	-1.16898
123034319	chr12:123034319:T:C	0.000174414	13.0266	-0.668328	1.52327e-06	-1.81665	-0.625807
123034565	chr12:123034565:G:A	5.51906e-10	-0.305247	-2.79482e-10	4.93063e-06	-1.26785	-2.79482e-10
123034625	chr12:123034625:G:C	2.34178e-10	-1.16254	-2.79482e-10	2.41473e-06	-1.98173	-2.79482e-10
123035000	chr12:123035000:A:T	1.48603e-10	-1.61735	-2.79482e-10	1.18872e-05	-0.387859	-2.79482e-10
123035524	chr12:123035524:C:T	2.37385e-07	6.8309	-1.07209	1.35886e-06	-1.33173	-1.22495
123035678	chr12:123035678:C:A	2.15616e-10	-2.77645e-10	-1.24513	5.05615e-06	-2.77645e-10	-1.24271
123036159	chr12:123036159:C:G	3.01297e-11	-1.97752	-1.2356	7.35282e-07	-1.95276	-1.21806
123036845	chr12:123036845:AG:A	4.18278e-10	-2.77645e-10	-0.582479	1.05204e-05	-2.77645e-10	-0.510005
123037320	chr12:123037320:G:A	2.81259e-10	-0.97935	-2.79482e-10	3.66764e-06	-1.56377	-2.79482e-10
123037356	chr12:123037356:T:C	2.29346e-10	-2.77645e-10	-1.18339	5.77975e-06	-2.77645e-10	-1.10896
123037603	chr12:123037603:C:G	2.7356e-05	11.6115	-1.10571	8.50823e-07	-1.93698	-1.08789
123037782	chr12:123037782:T:C	2.88228e-11	-2.00958	-1.24788	7.10109e-07	-2.00367	-1.20198
123037976	chr12:123037976:C:T	1.13507e-10	-2.0017	0.114946	4.07372e-06	-1.1901	-0.268658
123038339	chr12:123038339:G:A	1.51158e-10	-1.6003	-2.79482e-10	1.22868e-05	-0.354789	-2.79482e-10
123038377	chr12:123038377:G:A	1.62681e-10	-1.52684	-2.79482e-10	7.90272e-06	-0.796111	-2.79482e-10
123038384	chr12:123038384:C:T	1.62918e-10	-1.52538	-2.79482e-10	1.42724e-05	-0.204991	-2.79482e-10
123038432	chr12:123038432:T:C	4.42178e-09	-2.77645e-10	1.77567	0.000107827	-2.77645e-10	1.81721
123038498	chr12:123038498:T:C	2.47361e-10	-2.77645e-10	-1.10778	5.05779e-06	-2.77645e-10	-1.24239
123039444	chr12:123039444:A:G	1.01092e-10	-2.0026	-2.79482e-10	2.69286e-06	-1.87271	-2.79482e-10
123039658	chr12:123039658:C:T	2.31363e-10	-2.77645e-10	-1.17464	5.07482e-06	-2.77645e-10	-1.23903
123039685	chr12:123039685:C:T	3.33659e-10	-0.808506	-2.79482e-10	2.55886e-06	-1.92376	-2.79482e-10
123040055	chr12:123040055:G:A	2.22697e-10	-2.77645e-10	-1.21281	5.105e-06	-2.77645e-10	-1.2331
123041232	chr12:123041232:T:C	8.90142e-10	-2.77645e-10	0.172756	1.86989e-05	-2.77645e-10	0.0651434
123042526	chr12:123042526:T:G	2.37793e-10	-2.77645e-10	-1.14723	5.61945e-06	-2.77645e-10	-1.13708
123044509	chr12:123044509:A:G	4.38195e-07	7.40263	-1.03083	1.26593e-06	-1.42022	-1.20729
123044604	chr12:123044604:A:G	2.3005e-10	-2.77645e-10	-1.18033	5.06482e-06	-2.77645e-10	-1.241
123046277	chr12:123046277:A:AC	2.16046e-10	-2.77645e-10	-1.24313	5.13556e-06	-2.77645e-10	-1.22713
123046984	chr12:123046984:C:T	2.21129e-10	-2.77645e-10	-1.21988	5.02449e-06	-2.77645e-10	-1.249
123047595	chr12:123047595:T:C	2.00093e-10	-1.31984	-2.79482e-10	2.51368e-06	-1.94157	-2.79482e-10
123047960	chr12:123047960:A:G	2.72118e-10	-2.77645e-10	-1.01239	6.93995e-06	-2.77645e-10	-0.926024
123048036	chr12:123048036:T:C	5.58187e-10	-2.77645e-10	-0.293931	1.3816e-05	-2.77645e-10	-0.237494
123048692	chr12:123048692:G:A	0.000591179	14.7279	-1.14892	9.55013e-07	-1.75777	-1.15158
123049607	chr12:123049607:G:A	2.31481e-10	-2.77645e-10	-1.17413	5.07599e-06	-2.77645e-10	-1.2388
123050115	chr12:123050115:A:G	4.94298e-10	-2.77645e-10	-0.415486	3.5979e-05	-2.77645e-10	0.719617
123050884	chr12:123050884:G:T	2.17516e-10	-2.77645e-10	-1.23635	5.04976e-06	-2.77645e-10	-1.24398
123051125	chr12:123051125:G:A	2.97191e-11	-1.99656	-1.23027	7.10805e-07	-1.97961	-1.22507
123051611	chr12:123051611:C:A	2.22622e-10	-2.77645e-10	-1.21315	5.0276e-06	-2.77645e-10	-1.24838
123052063	chr12:123052063:C:T	2.32692e-10	-2.77645e-10	-1.16891	5.44957e-06	-2.77645e-10	-1.16778
123052171	chr12:123052171:C:A	4.87289e-10	-2.77645e-10	-0.429768	1.00432e-05	-2.77645e-10	-0.556422
123053047	chr12:123053047:G:A	2.24754e-10	-2.77645e-10	-1.20362	5.03261e-06	-2.77645e-10	-1.24738
123053603	chr12:123053603:T:G	5.61674e-10	-2.77645e-10	-0.287704	1.19296e-05	-2.77645e-10	-0.384299
123053640	chr12:123053640:TCAC:T	2.1628e-10	-2.77645e-10	-1.24205	5.05613e-06	-2.77645e-10	-1.24272
123054806	chr12:123054806:G:A	5.0923e-10	-2.77645e-10	-0.385724	3.76305e-05	-2.77645e-10	0.764497
123055054	chr12:123055054:C:T	3.02409e-11	-1.97117	-1.23827	7.44602e-07	-1.94448	-1.21375
123055408	chr12:123055408:T:C	5.24253e-11	-1.8445	-0.814739	2.9979e-06	-0.597709	-1.1677
123055475	chr12:123055475:G:A	5.23426e-11	-1.83217	-0.828645	3.07957e-06	-0.565129	-1.1734
123055580	chr12:123055580:G:A	2.16816e-10	-2.77645e-10	-1.23958	5.18121e-06	-2.77645e-10	-1.21828
123055828	chr12:123055828:C:T	4.1547e-10	-2.77645e-10	-0.589216	8.41085e-06	-2.77645e-10	-0.733797
123056209	chr12:123056209:G:A	2.38419e-10	-1.14459	-2.79482e-10	1.3102e-05	-0.290557	-2.79482e-10
123057059	chr12:123057059:C:T	4.84898e-07	7.55728	-1.08422	1.16459e-06	-1.48256	-1.22839
123057124	chr12:123057124:C:T	3.64384e-10	-2.77645e-10	-0.720417	9.99063e-06	-2.77645e-10	-0.561671
123057170	chr12:123057170:T:A	3.78272e-10	-0.683012	-2.79482e-10	3.84899e-06	-1.51551	-2.79482e-10
123057945	chr12:123057945:T:C	5.38606e-11	-1.81741	-0.814817	3.24799e-06	-0.517526	-1.16776
123057958	chr12:123057958:C:T	2.97044e-10	-2.77645e-10	-0.924743	7.33939e-06	-2.77645e-10	-0.870063
123058117	chr12:123058117:C:T	5.4946e-10	-2.77645e-10	-0.30969	1.1672e-05	-2.77645e-10	-0.406128
123059100	chr12:123059100:A:G	2.25498e-10	-2.77645e-10	-1.20032	5.03582e-06	-2.77645e-10	-1.24674
123060331	chr12:123060331:A:G	3.48573e-07	7.38744	-1.24446	1.22908e-06	-1.40801	-1.24905
123060486	chr12:123060486:G:A	3.99321e-10	-2.77645e-10	-0.62886	9.47272e-06	-2.77645e-10	-0.614902
123061162	chr12:123061162:G:T	2.1694e-10	-2.77645e-10	-1.239	5.07337e-06	-2.77645e-10	-1.23931
123061272	chr12:123061272:A:C	4.7182e-10	-2.77645e-10	-0.462027	3.34036e-05	-2.77645e-10	0.645343
123061287	chr12:123061287:C:T	1.26735e-10	-1.77653	-2.79482e-10	2.35497e-06	-2.00679	-2.79482e-10
123062245	chr12:123062245:G:A	2.43511e-10	-2.77645e-10	-1.12346	5.61632e-06	-2.77645e-10	-1.13764
123062326	chr12:123062326:GA:G	2.17464e-10	-2.77645e-10	-1.23659	5.19429e-06	-2.77645e-10	-1.21576
123062837	chr12:123062837:A:C	2.30925e-10	-2.77645e-10	-1.17653	7.3503e-06	-2.77645e-10	-0.868577
123063619	chr12:123063619:G:A	2.36414e-10	-2.77645e-10	-1.15304	5.46391e-06	-2.77645e-10	-1.16515
123063756	chr12:123063756:A:T	2.45859e-10	-2.77645e-10	-1.11387	5.6678e-06	-2.77645e-10	-1.12852
123064167	chr12:123064167:G:A	2.1984e-10	-2.77645e-10	-1.22573	5.04569e-06	-2.77645e-10	-1.24478
123064261	chr12:123064261:G:A	3.11506e-10	-2.77645e-10	-0.877206	7.01804e-06	-2.77645e-10	-0.914834
123064635	chr12:123064635:C:G	2.20043e-10	-2.77645e-10	-1.2248	5.02424e-06	-2.77645e-10	-1.24904
123066266	chr12:123066266:A:G	6.83228e-06	10.1832	-1.0647	8.0845e-07	-2.00943	-1.06652
123066409	chr12:123066409:A:G	2.34861e-10	-2.77645e-10	-1.15963	7.6594e-06	-2.77645e-10	-0.827386
123066415	chr12:123066415:T:C	1.36938e-10	-2.00447	0.30537	4.66865e-06	-1.21738	-0.105072
123066481	chr12:123066481:G:A	1.63668e-10	-1.52079	-2.79482e-10	1.43632e-05	-0.198651	-2.79482e-10
123066799	chr12:123066799:C:T	5.00939e-11	-1.82593	-0.878801	1.59595e-06	-1.66827	-0.727578
123068331	chr12:123068331:G:A	1.49407e-10	-1.61195	-2.79482e-10	2.4103e-06	-1.98357	-2.79482e-10
123069535	chr12:123069535:T:C	1.52804e-10	-1.95952	0.370051	3.71887e-06	-1.72108	0.171179
123069639	chr12:123069639:C:T	4.95658e-11	-1.82775	-0.887569	3.09097e-06	-0.538416	-1.19642
123070057	chr12:123070057:C:A	2.29246e-10	-2.77645e-10	-1.18383	5.17827e-06	-2.77645e-10	-1.21885
123070148	chr12:123070148:T:C	2.70522e-10	-1.01827	-2.79482e-10	2.71665e-06	-1.86392	-2.79482e-10
123070569	chr12:123070569:C:T	1.25332e-09	0.514926	-2.79482e-10	2.82302e-06	-1.82551	-2.79482e-10
123071204	chr12:123071204:G:A	2.20643e-10	-2.77645e-10	-1.22208	5.02422e-06	-2.77645e-10	-1.24905
123071417	chr12:123071417:G:A	2.497e-10	-2.77645e-10	-1.09836	6.21091e-06	-2.77645e-10	-1.03701
123071745	chr12:123071745:A:G	2.22391e-10	-2.77645e-10	-1.21419	5.11434e-06	-2.77645e-10	-1.23127
123071839	chr12:123071839:CA:C	9.78997e-05	12.8703	-1.08947	1.00384e-06	-1.8221	-1.03739
123072038	chr12:123072038:T:C	2.30443e-10	-2.77645e-10	-1.17862	6.05882e-06	-2.77645e-10	-1.0618
123072642	chr12:123072642:C:T	2.52577e-10	-2.77645e-10	-1.08691	5.78462e-06	-2.77645e-10	-1.10812
123072728	chr12:123072728:G:A	2.15813e-10	-2.77645e-10	-1.24421	5.08095e-06	-2.77645e-10	-1.23782
123073736	chr12:123073736:G:A	1.74696e-10	-1.45558	-2.79482e-10	1.62905e-05	-0.0727384	-2.79482e-10
123074096	chr12:123074096:G:A	5.44285e-10	-2.77645e-10	-0.319152	4.14581e-05	-2.77645e-10	0.861365
123074158	chr12:123074158:C:T	8.64084e-07	8.13565	-1.08485	4.08173e-06	-0.368011	-1.08879
123074499	chr12:123074499:T:C	2.43194e-10	-2.77645e-10	-1.12477	5.36279e-06	-2.77645e-10	-1.18383
123075166	chr12:123075166:T:TTGTGTATGTGCACA	3.67117e-11	-1.82658	-1.18895	7.94315e-07	-1.86207	-1.23153
123075809	chr12:123075809:C:T	6.05532e-10	-2.77645e-10	-0.212518	1.2831e-05	-2.77645e-10	-0.311454
123076693	chr12:123076693:A:G	2.2747e-10	-2.77645e-10	-1.19161	5.59143e-06	-2.77645e-10	-1.14208
123076701	chr12:123076701:A:G	1.05809e-10	-1.95699	-2.79482e-10	3.34687e-06	-1.65529	-2.79482e-10
123077076	chr12:123077076:G:A	2.40946e-10	-2.77645e-10	-1.13405	5.51069e-06	-2.77645e-10	-1.15663
123077091	chr12:123077091:C:T	3.26196e-10	0.260443	-1.09157	7.1757e-07	-2.0066	-1.18861
123078682	chr12:123078682:T:C	2.88007e-10	-2.77645e-10	-0.955642	7.47537e-06	-2.77645e-10	-0.851705
123078936	chr12:123078936:G:A	2.43032e-10	-2.77645e-10	-1.12543	5.60189e-06	-2.77645e-10	-1.14021
123079242	chr12:123079242:C:T	2.48347e-10	-2.77645e-10	-1.1038	5.79653e-06	-2.77645e-10	-1.10606
123080742	chr12:123080742:C:T	2.62286e-10	-2.77645e-10	-1.04919	6.57374e-06	-2.77645e-10	-0.980235
123081017	chr12:123081017:T:C	2.2616e-10	-2.77645e-10	-1.19738	5.76257e-06	-2.77645e-10	-1.11194
123081105	chr12:123081105:G:A	3.25107e-09	1.46811	-2.79482e-10	2.94273e-06	-1.78398	-2.79482e-10
123081178	chr12:123081178:TCTGTC:T	3.03817e-11	-1.98864	-1.21615	7.02764e-07	-1.97265	-1.24341
123082625	chr12:123082625:G:A	2.18216e-10	-2.77645e-10	-1.23314	5.03188e-06	-2.77645e-10	-1.24753
123083463	chr12:123083463:G:T	2.20966e-10	-2.77645e-10	-1.22062	5.02426e-06	-2.77645e-10	-1.24904
123083639	chr12:123083639:T:C	1.66698e-10	-1.50244	-2.79482e-10	1.49227e-05	-0.160435	-2.79482e-10
123084341	chr12:123084341:A:G	2.24831e-10	-2.77645e-10	-1.20328	5.70754e-06	-2.77645e-10	-1.12153
123084444	chr12:123084444:C:T	2.23812e-10	-2.77645e-10	-1.20782	5.66399e-06	-2.77645e-10	-1.12919
123085229	chr12:123085229:G:A	5.82465e-10	-2.77645e-10	-0.251357	1.23603e-05	-2.77645e-10	-0.348826
123085572	chr12:123085572:T:C	2.26882e-10	-2.77645e-10	-1.1942	5.79211e-06	-2.77645e-10	-1.10682
123085801	chr12:123085801:A:C	2.22312e-10	-2.77645e-10	-1.21454	5.59759e-06	-2.77645e-10	-1.14098
123085908	chr12:123085908:T:C	2.26078e-10	-2.77645e-10	-1.19775	5.75919e-06	-2.77645e-10	-1.11252
123085987	chr12:123085987:C:T	1.07283e-10	-1.94315	-2.79482e-10	3.76872e-06	-1.53658	-2.79482e-10
123086549	chr12:123086549:C:T	2.74915e-10	-1.00217	-2.79482e-10	3.23294e-06	-1.68993	-2.79482e-10
123086595	chr12:123086595:C:T	2.2222e-10	-2.77645e-10	-1.21496	5.02611e-06	-2.77645e-10	-1.24867
123086611	chr12:123086611:G:A	3.01033e-10	-2.77645e-10	-0.911404	6.2926e-06	-2.77645e-10	-1.02394
123087573	chr12:123087573:C:T	2.22841e-10	-2.77645e-10	-1.21217	5.62269e-06	-2.77645e-10	-1.13651
123087649	chr12:123087649:C:T	2.32636e-10	-2.77645e-10	-1.16915	5.37997e-06	-2.77645e-10	-1.18064
123087818	chr12:123087818:T:C	2.4368e-10	-2.77645e-10	-1.12277	5.98142e-06	-2.77645e-10	-1.07466
123088247	chr12:123088247:A:G	4.26474e-11	-1.7563	-1.10936	8.66698e-07	-1.96499	-1.04139
123088320	chr12:123088320:C:T	2.2092e-10	-2.77645e-10	-1.22083	5.02881e-06	-2.77645e-10	-1.24813
123088483	chr12:123088483:G:A	1.20295e-10	-1.82867	-2.79482e-10	4.40694e-06	-1.38014	-2.79482e-10
123088909	chr12:123088909:C:T	2.96474e-10	-2.77645e-10	-0.926664	6.21378e-06	-2.77645e-10	-1.03655
123090213	chr12:123090213:T:C	2.45989e-10	-2.77645e-10	-1.11334	5.6422e-06	-2.77645e-10	-1.13304
123090291	chr12:123090291:G:A	2.22393e-10	-2.77645e-10	-1.21418	5.60399e-06	-2.77645e-10	-1.13984
123091337	chr12:123091337:A:C	1.13636e-10	-1.88563	-2.79482e-10	4.28859e-06	-1.40736	-2.79482e-10
123091711	chr12:123091711:A:T	2.22035e-10	-2.77645e-10	-1.21579	5.58832e-06	-2.77645e-10	-1.14264
123092281	chr12:123092281:C:T	5.38264e-10	-2.77645e-10	-0.330276	1.14792e-05	-2.77645e-10	-0.422781
123093341	chr12:123093341:T:G	2.36667e-10	-2.77645e-10	-1.15197	6.32659e-06	-2.77645e-10	-1.01856
123093476	chr12:123093476:A:ACG	2.18842e-10	-2.77645e-10	-1.23027	5.43667e-06	-2.77645e-10	-1.17015
123093745	chr12:123093745:G:A	2.19616e-10	-2.77645e-10	-1.22674	5.47531e-06	-2.77645e-10	-1.16307
123094072	chr12:123094072:G:A	2.38136e-10	-2.77645e-10	-1.14578	6.33156e-06	-2.77645e-10	-1.01777
123094491	chr12:123094491:G:A	2.20922e-10	-2.77645e-10	-1.22082	5.53733e-06	-2.77645e-10	-1.15181
123094615	chr12:123094615:C:T	2.20235e-10	-2.77645e-10	-1.22393	5.50562e-06	-2.77645e-10	-1.15755
123094921	chr12:123094921:T:C	2.37636e-10	-2.77645e-10	-1.14788	5.48851e-06	-2.77645e-10	-1.16066
123094989	chr12:123094989:G:A	2.21702e-10	-2.77645e-10	-1.21729	5.02499e-06	-2.77645e-10	-1.2489
123095126	chr12:123095126:C:T	5.36891e-10	-2.77645e-10	-0.33283	1.14516e-05	-2.77645e-10	-0.425193
123096077	chr12:123096077:T:G	2.20276e-10	-2.77645e-10	-1.22374	5.29902e-06	-2.77645e-10	-1.1958
123096110	chr12:123096110:C:T	2.94519e-11	-2.0019	-1.23397	2.52967e-06	-1.24308	-0.692155
123097398	chr12:123097398:A:G	2.20876e-10	-2.77645e-10	-1.22102	5.02862e-06	-2.77645e-10	-1.24817
123098470	chr12:123098470:T:C	2.25712e-10	-2.77645e-10	-1.19936	5.03577e-06	-2.77645e-10	-1.24675
123098775	chr12:123098775:T:C	2.64177e-10	-2.77645e-10	-1.04201	5.65294e-06	-2.77645e-10	-1.13114
123099486	chr12:123099486:C:A	1.60475e-10	-1.54048	-2.79482e-10	1.38766e-05	-0.233114	-2.79482e-10
123100194	chr12:123100194:T:C	9.49596e-11	-1.99013	-0.0750397	3.50533e-06	-1.18935	-0.419686
123100544	chr12:123100544:T:A	2.28848e-10	-2.77645e-10	-1.18557	5.05401e-06	-2.77645e-10	-1.24314
123100618	chr12:123100618:T:A	1.52527e-10	-1.59128	-2.79482e-10	2.39125e-06	-1.9915	-2.79482e-10
123101158	chr12:123101158:C:T	2.80118e-10	-0.983413	-2.79482e-10	2.73058e-06	-1.8588	-2.79482e-10
123101392	chr12:123101392:C:T	2.27461e-10	-2.77645e-10	-1.19165	5.04521e-06	-2.77645e-10	-1.24488
123101546	chr12:123101546:A:G	5.2352e-10	-2.77645e-10	-0.358051	1.11857e-05	-2.77645e-10	-0.448683
123102235	chr12:123102235:G:A	1.9552e-10	-1.34296	-2.79482e-10	2.68901e-06	-1.87415	-2.79482e-10
123102508	chr12:123102508:C:G	3.18642e-10	-2.77645e-10	-0.854557	7.93112e-06	-2.77645e-10	-0.792524
123103167	chr12:123103167:A:G	2.76332e-10	-0.997021	-2.79482e-10	3.62525e-06	-1.57539	-2.79482e-10
123103973	chr12:123103973:G:A	2.72968e-10	-2.77645e-10	-1.00927	6.36642e-06	-2.77645e-10	-1.01228
123104199	chr12:123104199:G:A	5.30419e-10	-2.77645e-10	-0.344958	1.13308e-05	-2.77645e-10	-0.435797
123104270	chr12:123104270:C:T	2.54148e-10	-2.77645e-10	-1.08071	5.83586e-06	-2.77645e-10	-1.0993
123104718	chr12:123104718:A:G	2.32683e-10	-2.77645e-10	-1.16895	5.67691e-06	-2.77645e-10	-1.12691
123104746	chr12:123104746:C:T	1.4244e-10	-1.99091	0.331201	3.36728e-06	-1.57409	-0.0751231
123105003	chr12:123105003:A:T	2.27544e-10	-2.77645e-10	-1.19128	5.04558e-06	-2.77645e-10	-1.24481
123105362	chr12:123105362:G:A	1.74379e-10	-1.45739	-2.79482e-10	1.62399e-05	-0.0758465	-2.79482e-10
123105618	chr12:123105618:T:C	3.17914e-05	11.8009	-1.14486	8.20079e-07	-1.92681	-1.13486
123105985	chr12:123105985:C:G	2.52071e-10	-2.77645e-10	-1.08891	6.27677e-06	-2.77645e-10	-1.02646
123106407	chr12:123106407:CT:C	2.50058e-10	-2.77645e-10	-1.09693	6.18227e-06	-2.77645e-10	-1.04163
123106411	chr12:123106411:A:C	2.53808e-10	-2.77645e-10	-1.08205	6.27553e-06	-2.77645e-10	-1.02666
123106774	chr12:123106774:G:A	1.73681e-10	-1.46141	-2.79482e-10	1.61172e-05	-0.0834319	-2.79482e-10
123107056	chr12:123107056:C:T	2.18565e-10	-2.77645e-10	-1.23154	5.11514e-06	-2.77645e-10	-1.23111
123107124	chr12:123107124:G:C	1.92952e-10	-1.35618	-2.79482e-10	1.95535e-05	0.109834	-2.79482e-10
123107234	chr12:123107234:C:T	2.49235e-10	-1.10023	-2.79482e-10	1.39256e-05	-0.229588	-2.79482e-10
123108835	chr12:123108835:C:T	0.0226087	18.472	-1.24901	1.755e-06	-1.05252	-1.24834
123108938	chr12:123108938:T:A	0.000196973	13.6723	-1.19237	9.53324e-07	-1.7179	-1.19322
123109260	chr12:123109260:G:GA	2.51232e-10	-1.09225	-2.79482e-10	2.38864e-06	-1.99259	-2.79482e-10
123109429	chr12:123109429:G:A	1.74539e-09	0.846108	-2.79482e-10	9.55257e-06	-0.606509	-2.79482e-10
123109794	chr12:123109794:C:T	2.28858e-10	-2.77645e-10	-1.18553	5.27578e-06	-2.77645e-10	-1.20019
123109855	chr12:123109855:G:C	3.39985e-11	-1.84327	-1.24904	4.37069e-06	-0.534857	-0.853542
123110146	chr12:123110146:A:G	3.82047e-11	-1.73632	-1.23935	9.05994e-07	-1.76001	-1.20203
123110517	chr12:123110517:G:A	5.01038e-10	0.728818	-1.13076	7.26881e-07	-1.96899	-1.21332
123110598	chr12:123110598:G:A	2.29708e-10	-2.77645e-10	-1.18182	5.06003e-06	-2.77645e-10	-1.24195
123110616	chr12:123110616:G:A	4.10265e-07	7.35075	-1.04482	1.25901e-06	-1.41963	-1.21337
123111202	chr12:123111202:C:A	5.82065e-11	-1.82153	-0.7331	3.43137e-06	-0.499369	-1.13099
123111208	chr12:123111208:C:T	3.15285e-11	-1.94497	-1.22276	7.52361e-07	-1.90921	-1.23865
123112692	chr12:123112692:C:T	2.07303e-10	-1.99663	0.712186	6.9656e-06	-1.1461	0.223765
123112728	chr12:123112728:C:T	2.31367e-10	-1.17462	-2.79482e-10	3.64777e-06	-1.5692	-2.79482e-10
123112759	chr12:123112759:T:C	2.29781e-10	-2.77645e-10	-1.1815	5.68097e-06	-2.77645e-10	-1.1262
123113330	chr12:123113330:C:T	2.25415e-10	-2.77645e-10	-1.20068	5.05273e-06	-2.77645e-10	-1.24339
123115178	chr12:123115178:T:C	3.97057e-11	-1.70054	-1.23659	9.53567e-07	-1.72085	-1.19002
123115733	chr12:123115733:AC:A	5.6432e-11	-1.85249	-0.7331	3.13811e-06	-0.588708	-1.13099
123115878	chr12:123115878:T:C	2.24926e-10	-2.77645e-10	-1.20286	5.03633e-06	-2.77645e-10	-1.24664
123115924	chr12:123115924:G:A	2.29209e-10	-2.77645e-10	-1.18399	5.03252e-06	-2.77645e-10	-1.2474
123116038	chr12:123116038:C:T	3.16349e-11	-1.94524	-1.21912	7.50299e-07	-1.90988	-1.24072
123116317	chr12:123116317:T:G	1.0374e-10	-1.97674	-2.79482e-10	3.2017e-06	-1.69964	-2.79482e-10
123116486	chr12:123116486:C:T	5.73218e-11	-1.82607	-0.743873	1.295e-06	-1.93058	-0.674222
123117089	chr12:123117089:A:G	2.34457e-10	-2.77645e-10	-1.16135	5.70676e-06	-2.77645e-10	-1.12167
123117160	chr12:123117160:C:T	2.16864e-10	-2.77645e-10	-1.23935	5.0409e-06	-2.77645e-10	-1.24573
123118250	chr12:123118250:T:C	5.32343e-10	-2.77645e-10	-0.341337	1.13696e-05	-2.77645e-10	-0.432375
123119074	chr12:123119074:T:C	2.43458e-10	-2.77645e-10	-1.12368	5.61462e-06	-2.77645e-10	-1.13795
123119077	chr12:123119077:T:G	4.06375e-11	-1.67448	-1.23945	9.70577e-07	-1.69663	-1.19655
123119506	chr12:123119506:C:T	3.58716e-05	11.8519	-1.07504	8.17941e-07	-1.97294	-1.09134
123119653	chr12:123119653:T:C	3.60091e-11	-1.79806	-1.23679	8.63888e-07	-1.81677	-1.19286
123121044	chr12:123121044:G:A	2.20419e-10	-2.77645e-10	-1.2231	5.02423e-06	-2.77645e-10	-1.24905
123121343	chr12:123121343:G:C	1.12385e-10	-1.89669	-2.79482e-10	3.42806e-06	-1.63133	-2.79482e-10
123121476	chr12:123121476:T:C	1.81654e-10	-1.41652	-2.79482e-10	1.74746e-05	-0.0025723	-2.79482e-10
123122012	chr12:123122012:G:A	2.35753e-10	-2.77645e-10	-1.15584	5.10993e-06	-2.77645e-10	-1.23213
123122192	chr12:123122192:G:A	7.89643e-07	7.91056	-0.949853	1.1612e-06	-1.54595	-1.16791
123124085	chr12:123124085:C:T	3.16535e-11	-1.93719	-1.22659	7.64116e-07	-1.89878	-1.23358
123124123	chr12:123124123:G:A	2.20923e-10	-2.77645e-10	-1.22081	5.19512e-06	-2.77645e-10	-1.2156
123124331	chr12:123124331:C:T	1.60067e-10	-1.54303	-2.79482e-10	1.37987e-05	-0.238744	-2.79482e-10
123124928	chr12:123124928:A:G	2.18574e-10	-2.77645e-10	-1.2315	5.03014e-06	-2.77645e-10	-1.24787
123125414	chr12:123125414:T:C	3.97679e-11	-1.68655	-1.24901	8.90261e-07	-1.74236	-1.23719
123125570	chr12:123125570:C:T	3.92505e-10	-2.77645e-10	-0.646077	2.4957e-05	-2.77645e-10	0.353837
123126206	chr12:123126206:T:C	1.972e-10	-1.3344	-2.79482e-10	1.90917e-05	0.085934	-2.79482e-10
123126442	chr12:123126442:C:T	1.01633e-10	-1.99725	-2.79482e-10	2.46895e-06	-1.95953	-2.79482e-10
123126701	chr12:123126701:A:G	4.43526e-11	-1.59251	-1.23394	1.01378e-06	-1.65714	-1.19249
123127632	chr12:123127632:C:T	3.16448e-11	-1.91847	-1.24558	8.54921e-07	-1.88177	-1.13829
123127724	chr12:123127724:C:T	2.23836e-10	-2.77645e-10	-1.20771	5.02745e-06	-2.77645e-10	-1.24841
123127905	chr12:123127905:A:G	1.14403e-10	-1.8789	-2.79482e-10	8.3896e-06	-0.736326	-2.79482e-10
123128726	chr12:123128726:T:C	8.24666e-11	-0.964878	-1.24135	1.21428e-05	0.851929	-1.21851
123129018	chr12:123129018:A:C	0.00104625	15.2937	-1.14382	9.66438e-07	-1.74715	-1.15031
123129362	chr12:123129362:A:T	3.69188e-11	-1.84525	-1.16465	1.03259e-06	-1.95543	-0.875812
123129607	chr12:123129607:A:G	1.02112e-10	-1.99256	-2.79482e-10	2.74607e-06	-1.85315	-2.79482e-10
123129933	chr12:123129933:C:G	2.20773e-10	-2.77645e-10	-1.22149	5.30548e-06	-2.77645e-10	-1.19458
123130044	chr12:123130044:C:T	8.62742e-10	-2.77645e-10	0.141491	1.80569e-05	-2.77645e-10	0.0302086
123130266	chr12:123130266:G:C	9.6567e-05	12.8571	-1.08997	1.29946e-06	-1.80384	-0.797531
123130285	chr12:123130285:G:A	3.34928e-11	-1.92698	-1.18031	5.99496e-06	-0.649872	-0.422529
123130305	chr12:123130305:C:T	2.16944e-10	-2.77645e-10	-1.23899	5.19883e-06	-2.77645e-10	-1.21489
123131967	chr12:123131967:A:G	8.74175e-05	12.7373	-1.06968	1.32475e-06	-1.81948	-0.762615
123132314	chr12:123132314:G:A	6.40537e-06	10.0112	-0.957169	8.66543e-07	-1.83181	-1.17476
123133815	chr12:123133815:G:C	0.000670858	13.7054	-2.79482e-10	2.70294e-06	-1.86898	-2.79482e-10
123133885	chr12:123133885:T:C	2.62192e-10	-2.77645e-10	-1.04955	5.36412e-06	-2.77645e-10	-1.18359
123133997	chr12:123133997:G:T	5.16202e-05	12.2401	-1.0993	1.25528e-06	-1.83427	-0.801686
123134056	chr12:123134056:C:T	4.03904e-05	12.081	-1.18555	1.00069e-06	-1.85574	-1.0069
123134395	chr12:123134395:T:C	0.000990347	15.3026	-1.20763	9.6496e-07	-1.69844	-1.20055
123134539	chr12:123134539:C:G	1.16212e-10	-1.86321	-2.79482e-10	2.34749e-06	-2.00997	-2.79482e-10
123134815	chr12:123134815:T:C	2.46498e-10	-1.11127	-2.79482e-10	3.19326e-05	0.600308	-2.79482e-10
123135101	chr12:123135101:G:A	1.01875e-10	-1.99487	-2.79482e-10	7.25841e-06	-0.881158	-2.79482e-10
123135260	chr12:123135260:C:T	6.38195e-10	-2.77645e-10	-0.159981	1.59591e-05	-2.77645e-10	-0.0932921
123135291	chr12:123135291:G:A	2.65752e-05	11.7245	-1.24765	7.91087e-07	-1.90251	-1.19515
123135309	chr12:123135309:T:A	2.85679e-05	11.7971	-1.24795	7.97908e-07	-1.896	-1.19308
123135697	chr12:123135697:C:T	2.43552e-10	-1.1233	-2.79482e-10	1.1667e-05	-0.406555	-2.79482e-10
123136346	chr12:123136346:C:A	3.98635e-10	-0.63058	-2.79482e-10	4.5454e-06	-1.3492	-2.79482e-10
123136354	chr12:123136354:A:G	5.42739e-10	-2.77645e-10	-0.321996	1.67835e-05	-2.77645e-10	-0.0429212
123136415	chr12:123136415:G:A	2.20237e-10	-2.77645e-10	-1.22392	5.14839e-06	-2.77645e-10	-1.22463
123136676	chr12:123136676:T:C	2.2631e-10	-2.77645e-10	-1.19672	5.22533e-06	-2.77645e-10	-1.2098
123136901	chr12:123136901:T:A	2.2271e-10	-1.21275	-2.79482e-10	1.06102e-05	-0.501498	-2.79482e-10
123137662	chr12:123137662:A:G	3.49563e-05	11.9997	-1.24868	8.18683e-07	-1.8771	-1.18628
123137765	chr12:123137765:T:C	2.21256e-10	-1.21931	-2.79482e-10	2.68292e-05	0.426171	-2.79482e-10
123137948	chr12:123137948:G:C	1.31949e-10	-1.73621	-2.79482e-10	2.38091e-06	-1.99583	-2.79482e-10
123138139	chr12:123138139:C:T	1.04594e-10	-1.96853	-2.79482e-10	6.9282e-06	-0.927719	-2.79482e-10
123138627	chr12:123138627:C:T	3.02302e-05	11.8544	-1.24871	8.08367e-07	-1.89032	-1.18574
123139216	chr12:123139216:G:A	4.68932e-11	-1.99608	-0.774671	2.61161e-06	-0.981053	-0.922298
123139462	chr12:123139462:C:T	2.02582e-09	0.995105	-2.79482e-10	3.1776e-06	-1.70719	-2.79482e-10
123139786	chr12:123139786:GC:G	3.92634e-10	-0.645748	-2.79482e-10	4.50996e-06	-1.35703	-2.79482e-10
123142118	chr12:123142118:C:T	5.49501e-10	-2.77645e-10	-0.309615	4.58096e-05	-2.77645e-10	0.961175
123142594	chr12:123142594:G:A	2.57491e-10	-2.77645e-10	-1.06764	8.5118e-06	-2.77645e-10	-0.721866
123142769	chr12:123142769:G:A	2.36335e-10	-2.77645e-10	-1.15337	5.06243e-06	-2.77645e-10	-1.24147
123142944	chr12:123142944:T:A	1.0292e-10	-1.98467	-2.79482e-10	6.33514e-06	-1.01721	-2.79482e-10
123143358	chr12:123143358:T:C	1.03926e-10	-1.97495	-2.79482e-10	8.31817e-06	-0.744876	-2.79482e-10
123143425	chr12:123143425:G:C	2.12041e-10	-1.26184	-2.79482e-10	2.78003e-06	-1.84086	-2.79482e-10
123143923	chr12:123143923:G:T	2.2183e-10	-2.77645e-10	-1.21671	5.46631e-06	-2.77645e-10	-1.16472
123144724	chr12:123144724:C:T	2.81985e-10	-2.77645e-10	-0.976773	6.48002e-06	-2.77645e-10	-0.994595
123146292	chr12:123146292:C:T	1.00338e-10	-2.01008	-2.79482e-10	3.1033e-06	-1.73085	-2.79482e-10
123147442	chr12:123147442:G:A	4.60661e-11	-1.66642	-1.12213	9.81608e-07	-1.82542	-1.05646
123147604	chr12:123147604:T:C	2.17734e-10	-2.77645e-10	-1.23535	5.03348e-06	-2.77645e-10	-1.24721
123147717	chr12:123147717:G:A	3.90023e-11	-1.78137	-1.17364	1.09303e-06	-1.91362	-0.860748
123147729	chr12:123147729:G:A	3.05562e-05	11.865	-1.24852	8.3875e-07	-1.89238	-1.14679
123147820	chr12:123147820:C:G	3.12699e-11	-1.98741	-1.18856	5.31238e-06	-0.782893	-0.410386
123148383	chr12:123148383:G:A	4.5127e-06	9.93191	-1.22813	7.17738e-07	-1.97716	-1.2178
123148745	chr12:123148745:G:A	7.5784e-10	-2.77645e-10	0.0118468	1.59284e-05	-2.77645e-10	-0.0952161
123148835	chr12:123148835:T:C	1.32327e-06	8.35607	-0.879078	1.28404e-06	-1.46753	-1.14578
123149275	chr12:123149275:C:T	2.9725e-10	-2.77645e-10	-0.924053	6.82103e-06	-2.77645e-10	-0.943308
123149575	chr12:123149575:A:G	2.75602e-05	11.762	-1.24877	8.11461e-07	-1.90144	-1.1708
123150263	chr12:123150263:C:A	2.32924e-10	-2.77645e-10	-1.16791	5.06983e-06	-2.77645e-10	-1.24001
123150549	chr12:123150549:C:T	5.44595e-06	10.1097	-1.21794	1.74353e-06	-1.36398	-0.943421
123150767	chr12:123150767:C:G	1.01689e-10	-1.99671	-2.79482e-10	5.82707e-06	-1.1008	-2.79482e-10
123152294	chr12:123152294:A:G	8.34985e-05	12.6196	-0.997869	1.83106e-06	-1.79294	-0.465482
123153084	chr12:123153084:TCTC:T	2.34096e-10	-2.77645e-10	-1.1629	5.26926e-06	-2.77645e-10	-1.20143
123153151	chr12:123153151:A:C	2.54063e-10	-1.08104	-2.79482e-10	2.34724e-06	-2.01008	-2.79482e-10
123153290	chr12:123153290:T:C	6.73833e-11	-1.15944	-1.24879	8.42632e-06	0.480975	-1.21293
123153523	chr12:123153523:A:T	8.35415e-05	12.7213	-1.09906	1.51456e-06	-1.78982	-0.658369
123154033	chr12:123154033:T:A	0.000115572	13.0005	-1.05367	1.70905e-06	-1.7544	-0.572985
123154383	chr12:123154383:G:A	0.000123331	13.0873	-1.07553	1.66456e-06	-1.74228	-0.611476
123154636	chr12:123154636:C:T	1.00301e-10	-2.01045	-2.79482e-10	4.87101e-06	-1.28002	-2.79482e-10
123155214	chr12:123155214:TAAATA:T	1.01954e-06	8.25287	-1.03663	1.32933e-06	-2.00857	-0.570067
123155814	chr12:123155814:C:T	2.4176e-10	-2.77645e-10	-1.13068	5.81702e-06	-2.77645e-10	-1.10253
123156117	chr12:123156117:C:A	0.000119058	13.0773	-1.10075	1.54333e-06	-1.74448	-0.684896
123156323	chr12:123156323:T:G	1.00832e-10	-2.00517	-2.79482e-10	2.82422e-06	-1.82509	-2.79482e-10
123156653	chr12:123156653:C:T	1.43773e-06	8.37911	-0.819157	1.32151e-06	-1.4717	-1.11284
123157352	chr12:123157352:A:G	1.02067e-10	-1.993	-2.79482e-10	3.07621e-06	-1.73962	-2.79482e-10
123157991	chr12:123157991:T:A	7.27865e-05	12.5672	-1.08283	1.47764e-06	-1.80155	-0.671328
123158193	chr12:123158193:T:C	7.02053e-11	-1.37635	-0.990848	7.2386e-06	0.00435123	-0.888242
123158408	chr12:123158408:C:G	0.000108763	12.9684	-1.08232	1.57755e-06	-1.75809	-0.649353
123158810	chr12:123158810:T:C	2.63644e-10	-2.77645e-10	-1.04403	6.56599e-06	-2.77645e-10	-0.981416
123158873	chr12:123158873:T:C	0.000120153	13.0277	-1.04204	1.71305e-06	-1.75074	-0.574305
123158906	chr12:123158906:C:A	6.47735e-11	-1.19868	-1.24905	7.97559e-06	0.417315	-1.20425
123159142	chr12:123159142:T:C	9.1626e-05	12.7747	-1.06005	1.60596e-06	-1.7829	-0.6067
123159182	chr12:123159182:A:G	0.00131967	15.63	-1.24798	9.37548e-07	-1.68274	-1.24507
123159448	chr12:123159448:C:T	7.87717e-10	-2.77645e-10	0.0505138	1.65485e-05	-2.77645e-10	-0.057024
123159454	chr12:123159454:C:T	1.01858e-10	-1.99505	-2.79482e-10	5.91282e-06	-1.0862	-2.79482e-10
123159496	chr12:123159496:T:C	3.10165e-11	-1.98774	-1.19636	5.15901e-06	-0.785307	-0.437267
123159509	chr12:123159509:C:A	7.87761e-05	12.6359	-1.07236	1.54026e-06	-1.80076	-0.630616
123159873	chr12:123159873:T:A	4.37447e-05	11.7194	-0.744152	1.03696e-06	-2.01084	-0.81618
123160261	chr12:123160261:C:T	5.72046e-11	-1.32294	-1.24905	6.39621e-06	0.197742	-1.20536
123160776	chr12:123160776:T:C	4.15592e-11	-1.77011	-1.12139	1.21656e-06	-1.90659	-0.7607
123161256	chr12:123161256:G:A	9.20134e-05	12.7912	-1.07243	1.57138e-06	-1.78096	-0.630406
123161284	chr12:123161284:G:T	1.17161e-08	-2.77645e-10	2.75009	0.000287427	-2.77645e-10	2.79765
123163031	chr12:123163031:A:C	2.18594e-10	-2.77645e-10	-1.23141	5.15248e-06	-2.77645e-10	-1.22384
123163178	chr12:123163178:G:C	0.000109825	12.9349	-1.03918	1.69618e-06	-1.76307	-0.571865
123163485	chr12:123163485:C:T	1.51139e-06	8.44794	-0.838019	1.2891e-06	-1.48611	-1.12327
123163592	chr12:123163592:G:GC	0.00796553	17.3853	-1.2055	1.32596e-06	-1.38824	-1.19294
123164334	chr12:123164334:C:T	0.000103063	12.9023	-1.07008	1.60034e-06	-1.76758	-0.62552
123164344	chr12:123164344:AC:A	2.16867e-10	-2.77645e-10	-1.23934	5.10235e-06	-2.77645e-10	-1.23362
123164420	chr12:123164420:T:C	2.15549e-10	-2.77645e-10	-1.24544	5.10972e-06	-2.77645e-10	-1.23217
123164939	chr12:123164939:A:G	2.31217e-05	11.5776	-1.23994	6.77555e-07	-2.00709	-1.24549
123165788	chr12:123165788:C:T	1.32579e-05	10.9972	-1.21576	7.1107e-07	-2.01034	-1.19396
123166167	chr12:123166167:A:G	0.000105086	12.949	-1.09731	1.56834e-06	-1.76089	-0.652411
123166471	chr12:123166471:T:C	9.85758e-05	12.893	-1.10531	1.53315e-06	-1.76756	-0.668433
123166615	chr12:123166615:A:G	9.00415e-05	12.816	-1.11881	1.45321e-06	-1.77825	-0.711292
123167191	chr12:123167191:G:A	1.56156e-07	5.33998	-2.79482e-10	3.74143e-05	0.758735	-2.79482e-10
123167419	chr12:123167419:G:C	0.000115504	13.0481	-1.10189	1.57434e-06	-1.74795	-0.661534
123167514	chr12:123167514:C:G	2.43005e-10	-2.77645e-10	-1.12554	5.03135e-06	-2.77645e-10	-1.24763
123168182	chr12:123168182:C:A	6.18778e-11	-1.31008	-1.18339	6.85602e-06	0.26161	-1.1998
123168301	chr12:123168301:G:A	1.00575e-10	-2.00772	-2.79482e-10	2.97977e-06	-1.77147	-2.79482e-10
123168490	chr12:123168490:T:C	1.01363e-10	-1.99991	-2.79482e-10	2.49586e-06	-1.94868	-2.79482e-10
123168709	chr12:123168709:CCCT:C	1.29863e-06	8.09197	-0.633777	1.41728e-06	-1.51496	-0.999616
123169009	chr12:123169009:C:T	0.000612054	14.7438	-1.13012	2.04105e-06	-1.38588	-0.763978
123169833	chr12:123169833:G:A	2.18189e-10	-0.0207209	-1.21254	7.73629e-05	2.64996	-1.16477
123169834	chr12:123169834:C:A	2.26932e-10	0.0238495	-1.21782	8.22651e-05	2.70421	-1.15758
123169951	chr12:123169951:G:A	3.92175e-11	-1.81428	-1.13522	1.16735e-06	-1.93282	-0.77576
123170046	chr12:123170046:T:C	3.05405e-10	-2.77645e-10	-0.896986	7.20524e-06	-2.77645e-10	-0.88851
123170124	chr12:123170124:C:T	2.61154e-10	-2.77645e-10	-1.05351	6.5533e-06	-2.77645e-10	-0.98335
123170171	chr12:123170171:C:T	2.18288e-10	-2.77645e-10	-1.23281	5.21808e-06	-2.77645e-10	-1.21119
123170265	chr12:123170265:T:C	0.000740712	14.8088	-1.00429	3.18051e-06	-1.42921	-0.277069
123170910	chr12:123170910:C:T	0.00062049	14.6069	-0.979483	3.2205e-06	-1.46684	-0.226942
123170920	chr12:123170920:T:G	0.000647274	14.6679	-0.998283	3.13843e-06	-1.45575	-0.26385
123170934	chr12:123170934:A:C	0.000552246	14.4926	-0.981686	3.14185e-06	-1.48726	-0.231245
123171351	chr12:123171351:G:A	1.46187e-09	0.668847	-2.79482e-10	7.99685e-06	-0.784271	-2.79482e-10
123171986	chr12:123171986:C:T	3.07787e-08	4.80983	-1.09388	1.57637e-06	-2.01004	-0.398155
123171997	chr12:123171997:G:A	2.95711e-11	-1.99569	-1.23614	2.60641e-06	-1.31137	-0.593978
123172017	chr12:123172017:C:A	6.25281e-11	-1.25194	-1.23107	7.88966e-06	0.328598	-1.12636
123172178	chr12:123172178:G:T	0.000627872	14.6109	-0.971717	3.27139e-06	-1.46638	-0.211729
123172535	chr12:123172535:G:A	3.46345e-10	-2.77645e-10	-0.77119	1.68774e-05	-2.77645e-10	-0.0373442
123172558	chr12:123172558:C:G	1.96615e-10	-1.33738	-2.79482e-10	2.89796e-06	-1.79931	-2.79482e-10
123172578	chr12:123172578:C:T	9.94372e-10	-2.77645e-10	0.283486	2.36617e-05	-2.77645e-10	0.300539
123172791	chr12:123172791:T:C	0.000790225	14.8589	-0.989733	3.57099e-06	-1.34254	-0.247934
123173600	chr12:123173600:T:TC	4.00429e-11	-1.84338	-1.08529	1.26401e-06	-1.95051	-0.678518
123173711	chr12:123173711:A:G	0.0101384	17.4892	-1.06822	1.57602e-06	-1.29849	-1.10992
123173841	chr12:123173841:A:T	0.00077423	14.8289	-0.980123	3.61281e-06	-1.34915	-0.229686
123174466	chr12:123174466:G:A	2.26283e-10	-2.77645e-10	-1.19684	5.27137e-06	-2.77645e-10	-1.20103
123174833	chr12:123174833:G:C	6.9524e-11	-1.4666	-0.910355	1.49378e-06	-1.66915	-0.792867
123175553	chr12:123175553:T:C	3.18812e-11	-1.92932	-1.22729	2.34836e-06	-1.46218	-0.547422
123175629	chr12:123175629:A:G	2.79002e-10	-2.77645e-10	-0.987405	5.21086e-06	-2.77645e-10	-1.21257
123175637	chr12:123175637:C:T	3.11443e-10	-2.77645e-10	-0.87741	6.34297e-06	-2.77645e-10	-1.01597
123176011	chr12:123176011:A:G	3.28944e-10	-2.77645e-10	-0.822738	1.51598e-05	-2.77645e-10	-0.144669
123176169	chr12:123176169:T:G	0.0119006	17.6099	-1.02865	1.66018e-06	-1.28184	-1.07456
123176170	chr12:123176170:T:C	0.0114545	17.5881	-1.0451	1.62927e-06	-1.28603	-1.08916
123176174	chr12:123176174:A:T	0.000732504	14.8051	-1.01175	3.36233e-06	-1.35816	-0.292526
123177217	chr12:123177217:T:C	5.64565e-11	-1.34292	-1.24224	6.5582e-06	0.18005	-1.16265
123177557	chr12:123177557:CA:C	2.16514e-10	-2.77645e-10	-1.24097	5.0361e-06	-2.77645e-10	-1.24669
123177860	chr12:123177860:A:AC	0.0003257	13.8154	-0.832543	1.49622e-06	-1.87016	-0.590216
123178076	chr12:123178076:C:T	2.31932e-10	-2.77645e-10	-1.17218	5.41976e-06	-2.77645e-10	-1.17327
123178127	chr12:123178127:A:G	3.04952e-11	-1.95263	-1.24843	2.24056e-06	-1.32202	-0.734569
123178804	chr12:123178804:G:A	0.000723551	14.8017	-1.02063	3.05519e-06	-1.4363	-0.310181
123179113	chr12:123179113:G:A	0.000633982	14.6353	-0.986391	3.17634e-06	-1.46647	-0.241115
123179161	chr12:123179161:C:T	2.70375e-10	-2.77645e-10	-1.01882	5.15303e-06	-2.77645e-10	-1.22373
123179297	chr12:123179297:G:A	1.00623e-10	-2.00724	-2.79482e-10	5.25319e-06	-1.20448	-2.79482e-10
123179658	chr12:123179658:C:T	0.000488797	14.3396	-0.950777	3.223e-06	-1.51995	-0.173053
123179891	chr12:123179891:A:C	1.07575e-10	-1.94044	-2.79482e-10	4.36873e-06	-1.38885	-2.79482e-10
123180566	chr12:123180566:G:C	0.000158531	13.1956	-0.932791	1.23609e-06	-1.93018	-0.721183
123180709	chr12:123180709:C:T	0.000594629	14.5369	-0.952088	3.53727e-06	-1.41064	-0.189318
123180724	chr12:123180724:T:C	1.2385e-10	-1.79955	-2.79482e-10	2.39664e-06	-1.98925	-2.79482e-10
123180742	chr12:123180742:G:A	5.35738e-10	-0.33498	-2.79482e-10	3.71301e-06	-1.55148	-2.79482e-10
123181148	chr12:123181148:A:G	0.000742975	14.7302	-0.922637	3.87845e-06	-1.3729	-0.134987
123181528	chr12:123181528:G:A	5.89532e-11	-1.29506	-1.24682	5.93894e-05	1.9656	-0.744807
123181991	chr12:123181991:C:T	3.03588e-11	-1.95651	-1.24903	2.19261e-06	-1.30459	-0.773631
123182102	chr12:123182102:G:A	4.13993e-06	9.3832	-0.765633	1.13614e-06	-1.65281	-1.08287
123182186	chr12:123182186:G:A	2.51598e-10	-2.77645e-10	-1.09079	5.17792e-06	-2.77645e-10	-1.21892
123182401	chr12:123182401:A:G	0.000731803	14.7743	-0.981863	3.53942e-06	-1.36452	-0.234837
123182426	chr12:123182426:G:A	2.22385e-10	-1.21422	-2.79482e-10	3.10547e-06	-1.73015	-2.79482e-10
123182431	chr12:123182431:A:C	3.71301e-10	-0.701611	-2.79482e-10	4.28266e-06	-1.40874	-2.79482e-10
123182807	chr12:123182807:G:T	0.000655485	14.6977	-1.01545	3.26349e-06	-1.37977	-0.300752
123182982	chr12:123182982:G:A	2.49078e-10	-2.77645e-10	-1.10086	5.7198e-06	-2.77645e-10	-1.11938
123183063	chr12:123183063:A:T	3.16963e-10	-2.77645e-10	-0.859841	1.44529e-05	-2.77645e-10	-0.192423
123183332	chr12:123183332:G:C	3.16997e-10	-2.77645e-10	-0.859731	8.07231e-06	-2.77645e-10	-0.774879
123183403	chr12:123183403:T:C	0.00037826	14.1779	-1.04547	2.77346e-06	-1.47867	-0.364555
123183405	chr12:123183405:A:G	3.54016e-06	9.22312	-0.762059	1.19298e-06	-1.62457	-1.06229
123183475	chr12:123183475:A:G	0.000688693	14.8101	-1.07846	2.8856e-06	-1.35887	-0.444718
123183954	chr12:123183954:A:C	2.34888e-10	-2.77645e-10	-1.15952	5.5516e-06	-2.77645e-10	-1.14923
123184374	chr12:123184374:C:T	3.43614e-10	-2.77645e-10	-0.779108	6.86468e-06	-2.77645e-10	-0.936929
123184750	chr12:123184750:G:A	1.1827e-10	-1.84566	-2.79482e-10	3.78289e-06	-1.53283	-2.79482e-10
123184961	chr12:123184961:A:G	0.000823084	14.8841	-0.974164	3.67486e-06	-1.34217	-0.219637
123185656	chr12:123185656:G:C	2.11056e-09	1.03609	-2.79482e-10	1.39036e-05	-0.231172	-2.79482e-10
123185926	chr12:123185926:T:C	0.000765005	14.8293	-0.992484	3.50411e-06	-1.35337	-0.256007
123186245	chr12:123186245:A:C	4.13169e-06	9.40469	-0.789117	1.13372e-06	-1.65843	-1.07938
123186891	chr12:123186891:G:A	1.51583e-10	-1.90579	0.3083	3.37139e-06	-1.74881	0.100814
123187214	chr12:123187214:T:C	0.000925007	14.9983	-0.971639	3.78829e-06	-1.31748	-0.213921
123188039	chr12:123188039:T:C	3.16454e-10	-2.77645e-10	-0.861447	1.42392e-05	-2.77645e-10	-0.207324
123188087	chr12:123188087:T:C	0.00101402	15.1183	-0.999708	3.65799e-06	-1.29551	-0.270899
123188711	chr12:123188711:G:A	4.07752e-06	9.3597	-0.757325	1.16868e-06	-1.64816	-1.05928
123188968	chr12:123188968:CA:C	1.00448e-10	-2.00898	-2.79482e-10	4.40294e-06	-1.38105	-2.79482e-10
123189292	chr12:123189292:C:T	2.15002e-10	-2.77645e-10	-1.24798	5.05187e-06	-2.77645e-10	-1.24356
123189704	chr12:123189704:G:A	0.000611403	14.619	-1.0064	3.03987e-06	-1.46886	-0.282645
123191680	chr12:123191680:A:C	3.00533e-10	-2.77645e-10	-0.913068	7.00592e-06	-2.77645e-10	-0.916564
123192216	chr12:123192216:G:A	0.000278598	13.6295	-0.802851	1.49527e-06	-1.89518	-0.565829
123192294	chr12:123192294:T:C	8.2468e-11	-1.06174	-1.14448	6.45026e-05	2.48688	-1.18349
123192318	chr12:123192318:G:C	2.17485e-10	-2.77645e-10	-1.2365	5.19254e-06	-2.77645e-10	-1.2161
123192490	chr12:123192490:T:C	3.51146e-10	-2.77645e-10	-0.757422	2.28848e-05	-2.77645e-10	0.267153
123194067	chr12:123194067:G:A	3.06404e-11	-1.94887	-1.24743	1.96454e-06	-1.48088	-0.707179
123195314	chr12:123195314:CAGT:C	4.15897e-11	-1.81446	-1.07631	1.30729e-06	-1.93328	-0.662083
123195852	chr12:123195852:C:T	1.05059e-10	-1.9641	-2.79482e-10	2.95098e-06	-1.78118	-2.79482e-10
123196016	chr12:123196016:T:C	6.34004e-06	9.77836	-0.73459	1.10364e-06	-1.71977	-1.04493
123196050	chr12:123196050:A:T	2.39197e-09	1.16125	-2.79482e-10	3.35815e-06	-1.65193	-2.79482e-10
123196272	chr12:123196272:C:T	3.09101e-11	-1.94179	-1.24575	1.97722e-06	-1.50054	-0.68109
123196388	chr12:123196388:T:C	3.10919e-11	-1.93608	-1.2456	1.95207e-06	-1.51526	-0.679167
123196675	chr12:123196675:G:A	0.00064556	14.6666	-0.999587	3.12192e-06	-1.45906	-0.265811
123197090	chr12:123197090:G:C	3.01389e-11	-1.96397	-1.24884	1.94654e-06	-1.42633	-0.770933
123197769	chr12:123197769:G:A	3.30872e-11	-1.88106	-1.23842	1.87237e-06	-1.62716	-0.608956
123197849	chr12:123197849:C:T	1.23699e-05	10.5699	-0.857732	1.20112e-06	-1.99113	-0.688934
123198047	chr12:123198047:G:A	6.13042e-06	9.82876	-0.818608	1.04049e-06	-1.72737	-1.09626
123199016	chr12:123199016:C:T	0.000537163	14.4769	-0.993742	3.05186e-06	-1.49294	-0.254627
123199121	chr12:123199121:T:C	1.58361e-10	-1.55375	-2.79482e-10	7.67196e-06	-0.825746	-2.79482e-10
123199228	chr12:123199228:C:A	7.75138e-10	-2.77645e-10	0.0344154	1.63115e-05	-2.77645e-10	-0.0714469
123199429	chr12:123199429:T:C	3.0479e-11	-1.95564	-1.24594	2.05418e-06	-1.45976	-0.683684
123199456	chr12:123199456:G:A	8.57041e-10	0.848733	-0.713872	3.11294e-06	-1.2029	-0.524855
123199633	chr12:123199633:A:C	2.18788e-10	-2.77645e-10	-1.23052	5.05639e-06	-2.77645e-10	-1.24267
123199661	chr12:123199661:C:T	3.08611e-11	-1.94671	-1.24242	2.08026e-06	-1.48717	-0.643652
123201580	chr12:123201580:A:C	0.000671705	14.6791	-0.972349	3.28989e-06	-1.4582	-0.214261
123201601	chr12:123201601:A:T	2.47157e-10	-2.77645e-10	-1.1086	5.67867e-06	-2.77645e-10	-1.1266
123201603	chr12:123201603:C:T	1.56432e-09	0.736584	-2.79482e-10	4.32308e-06	-1.39935	-2.79482e-10
123201677	chr12:123201677:T:C	0.000544693	14.4422	-0.945112	3.32085e-06	-1.50105	-0.162043
123203227	chr12:123203227:C:T	3.1166e-11	-1.93095	-1.24835	1.64702e-06	-1.55838	-0.805979
123203681	chr12:123203681:C:A	3.12564e-11	-1.93397	-1.24243	2.00475e-06	-1.52069	-0.647104
123203736	chr12:123203736:T:A	2.90618e-10	-0.946616	-2.79482e-10	2.3454e-06	-2.01086	-2.79482e-10
123204781	chr12:123204781:G:A	5.39029e-11	-1.93359	-0.697855	1.19125e-06	-1.54094	-1.14737
123204839	chr12:123204839:T:C	0.00922322	17.3684	-1.04208	1.45514e-06	-1.40106	-1.08715
123204974	chr12:123204974:C:T	0.00847519	17.478	-1.23626	1.288e-06	-1.38312	-1.2271
123205127	chr12:123205127:C:T	3.11969e-11	-1.9327	-1.2456	1.93532e-06	-1.52388	-0.679167
123205350	chr12:123205350:G:A	2.29266e-06	8.86514	-0.838538	1.19862e-06	-1.55772	-1.12443
123206509	chr12:123206509:G:GA	2.15753e-10	-2.77645e-10	-1.24449	5.07501e-06	-2.77645e-10	-1.23899
123206609	chr12:123206609:G:A	2.17112e-10	-2.77645e-10	-1.23821	5.08198e-06	-2.77645e-10	-1.23762
123206940	chr12:123206940:C:T	1.01503e-10	-1.99854	-2.79482e-10	4.82695e-06	-1.2891	-2.79482e-10
123206950	chr12:123206950:C:T	2.20854e-10	-2.77645e-10	-1.22113	5.21371e-06	-2.77645e-10	-1.21203
123207195	chr12:123207195:T:G	3.1239e-11	-1.9296	-1.24736	1.42178e-06	-1.52799	-0.983422
123207758	chr12:123207758:T:C	0.000667163	14.6673	-0.9674	3.31655e-06	-1.46244	-0.201951
123208418	chr12:123208418:A:T	0.0198463	18.3331	-1.24044	1.57876e-06	-1.19295	-1.21374
123208816	chr12:123208816:C:A	3.0899e-11	-1.94109	-1.24681	1.94572e-06	-1.50201	-0.695673
123208873	chr12:123208873:T:C	0.000556984	14.5333	-1.01392	2.95595e-06	-1.48536	-0.294137
123209668	chr12:123209668:C:T	3.41876e-10	-2.77645e-10	-0.784178	6.83506e-06	-2.77645e-10	-0.941253
123209703	chr12:123209703:C:T	0.000225677	13.6017	-0.985663	1.19932e-06	-1.89871	-0.782853
123209894	chr12:123209894:G:A	2.43569e-10	-2.77645e-10	-1.12322	5.60904e-06	-2.77645e-10	-1.13894
123210177	chr12:123210177:C:T	0.000545674	14.4829	-0.984008	3.10381e-06	-1.49558	-0.235113
123210982	chr12:123210982:T:C	1.08356e-10	-1.9332	-2.79482e-10	3.82863e-06	-1.52081	-2.79482e-10
123211371	chr12:123211371:C:T	0.000538068	14.4539	-0.969018	3.17774e-06	-1.50091	-0.206234
123212810	chr12:123212810:T:C	8.04353e-05	12.644	-1.0597	1.98334e-06	-1.77967	-0.398865
123213351	chr12:123213351:T:C	4.24817e-06	9.44292	-0.799545	1.10561e-06	-1.66068	-1.10224
123213425	chr12:123213425:G:C	1.00304e-10	-2.01042	-2.79482e-10	4.57034e-06	-1.34373	-2.79482e-10
123213785	chr12:123213785:G:C	0.000466897	14.312	-0.969007	3.10064e-06	-1.52582	-0.205891
123213787	chr12:123213787:GAAC:G	2.16193e-10	-2.77645e-10	-1.24246	5.02973e-06	-2.77645e-10	-1.24795
123214056	chr12:123214056:A:T	0.0101984	17.6619	-1.23503	1.33254e-06	-1.35066	-1.22558
123214243	chr12:123214243:T:C	0.000507996	14.4194	-0.992011	3.02305e-06	-1.50628	-0.250771
123214259	chr12:123214259:C:T	3.33117e-10	-2.77645e-10	-0.81013	2.0764e-05	-2.77645e-10	0.169902
123214698	chr12:123214698:G:A	6.07084e-11	-1.26506	-1.24748	7.32075e-06	0.311119	-1.18373
123214973	chr12:123214973:A:G	0.00900019	17.5235	-1.22163	1.32192e-06	-1.3755	-1.20873
123215075	chr12:123215075:C:T	2.29231e-10	-2.77645e-10	-1.1839	5.96122e-06	-2.77645e-10	-1.07804
123215678	chr12:123215678:C:T	0.000498225	14.3929	-0.984926	3.05379e-06	-1.51031	-0.236624
123215687	chr12:123215687:T:C	2.33008e-10	-2.77645e-10	-1.16755	5.44448e-06	-2.77645e-10	-1.16872
123215929	chr12:123215929:T:A	0.00185218	15.7285	-1.00751	3.88275e-06	-1.22157	-0.285209
123216320	chr12:123216320:A:G	4.31479e-11	-1.78015	-1.07384	1.34388e-06	-1.91115	-0.656603
123216463	chr12:123216463:G:T	0.000704177	14.7422	-0.988241	3.23333e-06	-1.44797	-0.241834
123216723	chr12:123216723:A:C	0.000591357	14.5711	-0.991813	3.10873e-06	-1.47897	-0.250133
123216806	chr12:123216806:T:C	0.000248211	13.672	-0.960793	1.24638e-06	-1.89363	-0.749447
123217322	chr12:123217322:C:T	3.80424e-11	-1.85571	-1.12422	1.16444e-06	-1.95812	-0.752962
123217902	chr12:123217902:G:A	6.35674e-11	-1.22748	-1.23904	8.09362e-06	0.377453	-1.1497
123217906	chr12:123217906:G:A	3.65387e-10	-2.77645e-10	-0.717669	1.06147e-05	-2.77645e-10	-0.501081
123218556	chr12:123218556:T:C	0.000619725	14.6242	-0.998053	3.10738e-06	-1.46948	-0.260063
123218582	chr12:123218582:G:A	2.46956e-10	-2.77645e-10	-1.10942	6.12603e-06	-2.77645e-10	-1.05077
123218677	chr12:123218677:C:T	6.50476e-11	-1.19601	-1.2475	8.26225e-06	0.432184	-1.18381
123218679	chr12:123218679:T:A	0.000614422	14.624	-1.00648	3.0504e-06	-1.46956	-0.278483
123218834	chr12:123218834:A:T	3.16775e-10	-2.77645e-10	-0.860434	1.42592e-05	-2.77645e-10	-0.205914
123218954	chr12:123218954:C:T	0.000601619	14.5925	-0.996029	3.09764e-06	-1.47515	-0.257525
123219034	chr12:123219034:A:C	0.000339146	14.0683	-1.04495	2.55889e-06	-1.56605	-0.3577
123219470	chr12:123219470:G:A	1.98382e-10	-1.32843	-2.79482e-10	2.66996e-06	-1.88126	-2.79482e-10
123219501	chr12:123219501:C:T	3.22875e-10	-2.77645e-10	-0.84136	6.51876e-06	-2.77645e-10	-0.988634
123219603	chr12:123219603:T:C	2.2864e-10	-2.77645e-10	-1.18648	5.15232e-06	-2.77645e-10	-1.22387
123220022	chr12:123220022:C:T	0.00888478	17.3392	-1.05027	1.42674e-06	-1.4093	-1.09862
123220051	chr12:123220051:G:A	2.88348e-06	9.18319	-0.927307	1.0828e-06	-1.61257	-1.1712
123220123	chr12:123220123:G:A	4.01689e-10	-2.77645e-10	-0.622946	2.12224e-05	-2.77645e-10	0.191736
123220343	chr12:123220343:G:A	0.000649923	14.4961	-0.82237	4.15437e-06	-1.49138	0.0522203
123220695	chr12:123220695:A:G	0.000465718	14.331	-0.990528	2.98974e-06	-1.51755	-0.250583
123221012	chr12:123221012:G:A	4.44389e-11	-1.7356	-1.08891	1.32376e-06	-1.88923	-0.693611
123221305	chr12:123221305:T:C	2.8086e-10	-2.77645e-10	-0.980769	6.61253e-06	-2.77645e-10	-0.974352
123221415	chr12:123221415:C:T	2.99242e-11	-1.97109	-1.24887	2.05347e-06	-1.3993	-0.744485
123221560	chr12:123221560:C:T	2.14788e-10	-2.77645e-10	-1.24897	5.0255e-06	-2.77645e-10	-1.24879
123222609	chr12:123222609:G:A	1.00428e-10	-2.00919	-2.79482e-10	5.10721e-06	-1.23267	-2.79482e-10
123223516	chr12:123223516:A:G	0.000480752	14.4104	-1.03812	2.75853e-06	-1.5072	-0.341422
123224377	chr12:123224377:G:A	2.41417e-10	-2.77645e-10	-1.1321	5.96124e-06	-2.77645e-10	-1.07804
123224634	chr12:123224634:C:G	1.22977e-09	0.495954	-2.79482e-10	0.000198444	2.42719	-2.79482e-10
123224732	chr12:123224732:T:C	2.18326e-10	-2.77645e-10	-1.23264	5.08546e-06	-2.77645e-10	-1.23693
123224859	chr12:123224859:A:C	1.00977e-10	-2.00373	-2.79482e-10	3.90673e-06	-1.50062	-2.79482e-10
123224862	chr12:123224862:C:T	3.89617e-06	9.42351	-0.86663	1.07089e-06	-1.65479	-1.14004
123225065	chr12:123225065:A:T	1.01364e-10	-1.99991	-2.79482e-10	2.49392e-06	-1.94946	-2.79482e-10
123225237	chr12:123225237:AGT:A	3.089e-11	-1.95392	-1.23427	2.27893e-06	-1.46019	-0.579429
123225269	chr12:123225269:C:T	3.06771e-11	-1.94607	-1.24904	1.86079e-06	-1.48336	-0.75896
123225279	chr12:123225279:A:T	2.96719e-11	-1.98088	-1.24754	2.21577e-06	-1.35826	-0.709459
123225281	chr12:123225281:A:AT	3.05181e-11	-1.95416	-1.24614	1.76404e-06	-1.459	-0.836708
123225284	chr12:123225284:A:T	2.98017e-11	-1.97512	-1.24894	2.01648e-06	-1.38343	-0.778528
123225380	chr12:123225380:G:A	0.000282463	13.9398	-1.09933	2.22548e-06	-1.587	-0.476344
123225817	chr12:123225817:C:T	3.47938e-06	9.2953	-0.85156	1.10431e-06	-1.63234	-1.13175
123226196	chr12:123226196:A:G	2.17408e-10	-2.77645e-10	-1.23685	5.18993e-06	-2.77645e-10	-1.2166
123226882	chr12:123226882:C:T	1.74595e-10	-1.45616	-2.79482e-10	2.53968e-06	-1.93128	-2.79482e-10
123228165	chr12:123228165:G:T	0.000425091	14.4067	-1.15749	2.18534e-06	-1.50472	-0.576832
123228575	chr12:123228575:C:A	2.35678e-10	-1.15616	-2.79482e-10	1.03945e-05	-0.52204	-2.79482e-10
123229689	chr12:123229689:A:G	0.000369928	14.1859	-1.07567	2.45597e-06	-1.55953	-0.405267
123230142	chr12:123230142:T:C	3.03886e-11	-1.95853	-1.24603	2.13649e-06	-1.42408	-0.680071
123230189	chr12:123230189:T:A	3.04028e-11	-1.9584	-1.24569	2.14291e-06	-1.42547	-0.675687
123230466	chr12:123230466:G:C	2.17415e-10	-2.77645e-10	-1.23682	5.05907e-06	-2.77645e-10	-1.24214
123230566	chr12:123230566:C:T	0.000492466	14.4613	-1.06499	2.63864e-06	-1.5123	-0.380753
123231226	chr12:123231226:C:A	5.12898e-11	-1.95202	-0.729109	1.26479e-06	-1.46498	-1.16343
123231757	chr12:123231757:GC:G	2.42135e-10	-2.77645e-10	-1.12913	5.66072e-06	-2.77645e-10	-1.12977
123231759	chr12:123231759:TGGATATATAC:T	2.4287e-10	-2.77645e-10	-1.1261	5.67767e-06	-2.77645e-10	-1.12678
123231829	chr12:123231829:C:T	0.000476992	14.4345	-1.07016	2.59362e-06	-1.5172	-0.393061
123231919	chr12:123231919:G:A	3.03854e-11	-1.95971	-1.24495	2.17152e-06	-1.42011	-0.667778
123231966	chr12:123231966:C:T	0.000431632	14.346	-1.08156	2.49083e-06	-1.53243	-0.418269
123232523	chr12:123232523:T:C	1.25571e-10	-1.78575	-2.79482e-10	2.35758e-06	-2.00568	-2.79482e-10
123232669	chr12:123232669:G:A	5.041e-11	-1.95716	-0.741277	1.27967e-06	-1.4489	-1.16781
123232678	chr12:123232678:T:A	1.04616e-10	-1.96833	-2.79482e-10	2.91255e-06	-1.79429	-2.79482e-10
123233754	chr12:123233754:C:T	0.000139958	12.9703	-0.832091	1.39579e-06	-1.95685	-0.573003
123234897	chr12:123234897:G:A	8.74092e-05	12.5921	-0.924566	1.23817e-06	-1.98419	-0.665498
123234981	chr12:123234981:T:G	2.79744e-07	7.00588	-1.08288	2.27961e-06	-0.798887	-1.24043
123235289	chr12:123235289:C:T	1.12068e-10	-1.89952	-2.79482e-10	4.31532e-06	-1.40115	-2.79482e-10
123236263	chr12:123236263:A:G	2.86803e-09	1.34276	-2.79482e-10	3.39684e-06	-1.64047	-2.79482e-10
123236423	chr12:123236423:A:G	3.01561e-11	-2.00595	-1.20628	2.11209e-06	-1.12196	-0.993675
123236630	chr12:123236630:T:G	0.000337757	14.0853	-1.06607	2.50974e-06	-1.59919	-0.343951
123236866	chr12:123236866:CTGAGG:C	5.76858e-10	-2.77645e-10	-0.261029	1.12665e-05	-2.77645e-10	-0.441488
123236873	chr12:123236873:CAGGAGT:C	5.75365e-10	-2.77645e-10	-0.26362	1.12408e-05	-2.77645e-10	-0.443772
123236883	chr12:123236883:AC:A	5.75833e-10	-2.77645e-10	-0.262808	1.12485e-05	-2.77645e-10	-0.44308
123238286	chr12:123238286:C:T	7.00783e-11	-2.00364	-0.365369	2.00932e-06	-1.18057	-0.984959
123239912	chr12:123239912:G:T	2.51719e-10	-2.77645e-10	-1.09031	6.21304e-06	-2.77645e-10	-1.03667
123241163	chr12:123241163:T:G	5.25208e-11	-2.0034	-0.654014	1.80914e-06	-1.69419	-0.576278
123241233	chr12:123241233:C:T	4.4169e-10	-0.528017	-2.79482e-10	2.67791e-06	-1.87828	-2.79482e-10
123241280	chr12:123241280:T:C	0.000399646	14.2057	-1.01825	2.85964e-06	-1.57143	-0.241191
123241407	chr12:123241407:G:A	7.3699e-05	12.4339	-0.937069	1.21124e-06	-1.98889	-0.682779
123241430	chr12:123241430:C:T	3.19308e-07	7.0349	-0.979611	2.33219e-06	-0.818785	-1.19773
123241587	chr12:123241587:A:G	0.000405767	14.265	-1.06229	2.63167e-06	-1.56048	-0.335224
123242287	chr12:123242287:C:T	0.00039596	14.2346	-1.05643	2.65349e-06	-1.56563	-0.321813
123243386	chr12:123243386:C:T	2.24802e-10	-2.77645e-10	-1.20341	5.22713e-06	-2.77645e-10	-1.20946
123244043	chr12:123244043:C:T	2.24665e-10	-2.77645e-10	-1.20401	5.15158e-06	-2.77645e-10	-1.22401
123244155	chr12:123244155:G:A	0.00772696	17.3984	-1.24904	1.16287e-06	-1.46489	-1.24753
123244192	chr12:123244192:G:A	0.0049088	16.9351	-1.23944	1.15448e-06	-1.5164	-1.20327
123244467	chr12:123244467:A:G	2.68067e-10	-2.77645e-10	-1.02739	6.69771e-06	-2.77645e-10	-0.961553
123244721	chr12:123244721:C:T	6.30442e-05	12.2971	-0.95641	1.1731e-06	-1.99512	-0.708556
123244840	chr12:123244840:T:G	3.39433e-10	-2.77645e-10	-0.791349	1.68242e-05	-2.77645e-10	-0.0405004
123245074	chr12:123245074:G:A	0.00392735	16.7087	-1.23609	1.08206e-06	-1.58358	-1.20088
123245752	chr12:123245752:T:C	2.79545e-10	-2.77645e-10	-0.98546	1.25318e-05	-2.77645e-10	-0.335047
123246217	chr12:123246217:C:T	1.51708e-10	-1.78353	0.186862	2.64879e-06	-1.86695	-0.0222625
123246331	chr12:123246331:A:G	5.78588e-10	-2.77645e-10	-0.258034	1.44009e-05	-2.77645e-10	-0.19603
123246344	chr12:123246344:T:G	5.12663e-05	12.0838	-0.949907	1.17593e-06	-2.00139	-0.69987
123246507	chr12:123246507:CA:C	0.000152143	13.353	-1.13129	1.90035e-06	-1.7108	-0.510484
123247079	chr12:123247079:G:A	2.57744e-10	-2.77645e-10	-1.06666	5.22696e-06	-2.77645e-10	-1.20949
123247247	chr12:123247247:A:G	2.49294e-10	-2.77645e-10	-1.09999	1.18561e-05	-2.77645e-10	-0.390476
123248222	chr12:123248222:ATACT:A	0.00768227	17.3926	-1.24903	1.16076e-06	-1.46666	-1.24758
123248539	chr12:123248539:A:T	2.73261e-07	6.73387	-0.834311	2.82958e-06	-0.693646	-1.12955
123248576	chr12:123248576:T:C	3.02414e-11	-2.00922	-1.20019	2.19942e-06	-1.06629	-1.00884
123248777	chr12:123248777:C:A	2.63536e-07	6.81626	-0.952945	2.55768e-06	-0.724849	-1.19937
123249074	chr12:123249074:A:G	8.589e-05	12.1389	-0.488976	1.99842e-06	-2.00007	-0.170893
123249168	chr12:123249168:C:T	2.27306e-10	-2.77645e-10	-1.19233	5.04067e-06	-2.77645e-10	-1.24578
123249252	chr12:123249252:A:G	0.000233315	13.715	-1.06568	2.37783e-06	-1.65463	-0.342503
123249271	chr12:123249271:C:A	3.40385e-10	-1.2434	0.454856	3.34875e-06	-1.66951	0.0147828
123249374	chr12:123249374:C:T	2.53215e-10	-2.77645e-10	-1.08439	5.994e-06	-2.77645e-10	-1.07256
123249508	chr12:123249508:G:A	1.28137e-10	-0.79626	-0.969268	0.000941667	3.50104	0.483295
123249535	chr12:123249535:G:A	9.1305e-11	-0.954713	-1.14971	3.31711e-05	1.3891	-0.750738
123249603	chr12:123249603:G:A	2.34433e-10	-2.77645e-10	-1.16145	5.25063e-06	-2.77645e-10	-1.20497
123249749	chr12:123249749:C:T	3.02057e-11	-2.00813	-1.20246	2.16133e-06	-1.08888	-1.00372
123249909	chr12:123249909:TTGGA:T	2.01193e-10	-1.31436	-2.79482e-10	2.52924e-06	-1.9354	-2.79482e-10
123250011	chr12:123250011:A:G	3.05373e-11	-2.00957	-1.1901	2.5158e-06	-0.910132	-1.0306
123250747	chr12:123250747:G:A	1.10942e-10	-1.90962	-2.79482e-10	3.45761e-06	-1.62274	-2.79482e-10
123250934	chr12:123250934:T:G	3.21658e-10	-2.77645e-10	-0.845137	1.46079e-05	-2.77645e-10	-0.181756
123251024	chr12:123251024:G:A	3.1191e-10	-2.77645e-10	-0.87591	7.91721e-06	-2.77645e-10	-0.794279
123251054	chr12:123251054:G:T	2.16054e-10	-2.77645e-10	-1.2431	5.05277e-06	-2.77645e-10	-1.24338
123251390	chr12:123251390:G:A	2.0998e-05	10.8203	-0.579025	1.3734e-06	-2.0044	-0.541632
123251537	chr12:123251537:G:T	2.84318e-08	4.81883	-1.18219	5.69449e-06	-0.601631	-0.522188
123251622	chr12:123251622:T:G	3.28453e-11	-1.88119	-1.24563	7.83556e-07	-1.87253	-1.2347
123252346	chr12:123252346:G:A	3.0973e-10	-2.77645e-10	-0.882923	7.87408e-06	-2.77645e-10	-0.799743
123252388	chr12:123252388:C:T	3.84687e-10	-2.77645e-10	-0.666196	8.56214e-06	-2.77645e-10	-0.715968
123252396	chr12:123252396:C:A	3.05108e-11	-2.00702	-1.19352	2.68281e-06	-0.852957	-1.0235
123252668	chr12:123252668:T:C	2.93408e-10	-2.77645e-10	-0.93706	1.25854e-05	-2.77645e-10	-0.33078
123252723	chr12:123252723:G:A	3.0694e-11	-2.0051	-1.18946	2.75507e-06	-0.818623	-1.03125
123253279	chr12:123253279:C:A	1.03724e-10	-1.97689	-2.79482e-10	6.68138e-06	-0.963995	-2.79482e-10
123253718	chr12:123253718:G:A	5.86783e-10	-0.24397	-2.79482e-10	4.71977e-06	-1.31156	-2.79482e-10
123254131	chr12:123254131:A:G	8.94765e-05	12.6372	-0.946311	1.19824e-06	-1.98504	-0.697424
123254310	chr12:123254310:A:C	2.55717e-10	-2.77645e-10	-1.07455	7.07948e-06	-2.77645e-10	-0.906119
123254329	chr12:123254329:C:T	2.90159e-07	6.90264	-0.943086	2.84783e-06	-0.620967	-1.1958
123254540	chr12:123254540:A:AG	1.00263e-10	-2.01083	-2.79482e-10	2.64856e-06	-1.8893	-2.79482e-10
123254564	chr12:123254564:G:A	0.00424041	16.7935	-1.24424	1.07075e-06	-1.55592	-1.23904
123255316	chr12:123255316:C:T	6.85291e-10	-2.77645e-10	-0.0887812	1.45166e-05	-2.77645e-10	-0.188024
123255582	chr12:123255582:G:A	1.18429e-10	-1.84431	-2.79482e-10	3.85782e-06	-1.51322	-2.79482e-10
123255781	chr12:123255781:C:T	3.06951e-11	-2.00403	-1.19049	2.79783e-06	-0.805269	-1.02921
123255878	chr12:123255878:T:C	6.87733e-10	-2.77645e-10	-0.0852239	1.74921e-05	-2.77645e-10	-0.00157213
123256296	chr12:123256296:C:G	3.06451e-11	-2	-1.19615	2.98044e-06	-0.754119	-1.01713
123256653	chr12:123256653:A:G	0.000516056	14.4312	-0.988119	3.15007e-06	-1.54935	-0.166544
123257159	chr12:123257159:C:A	3.06766e-11	-1.99665	-1.19848	3.09674e-06	-0.720596	-1.01237
123257229	chr12:123257229:T:C	0.000362116	14.1032	-1.01434	2.84735e-06	-1.59587	-0.221056
123257341	chr12:123257341:C:T	3.68506e-10	-2.77645e-10	-0.709169	1.09174e-05	-2.77645e-10	-0.472956
123257385	chr12:123257385:G:A	1.48311e-10	-0.617264	-1.00205	0.00174575	4.54868	0.0529357
123257485	chr12:123257485:A:C	3.05115e-11	-2.00529	-1.19523	2.78966e-06	-0.818303	-1.0191
123257514	chr12:123257514:G:A	3.78701e-05	11.6412	-0.810109	1.41058e-06	-2.0099	-0.509422
123257723	chr12:123257723:TAAAG:T	3.06483e-11	-2.00069	-1.19536	2.95359e-06	-0.76144	-1.01886
123257840	chr12:123257840:A:C	3.63462e-10	-2.77645e-10	-0.72295	1.82526e-05	-2.77645e-10	0.0409913
123258016	chr12:123258016:T:C	0.000283987	13.8587	-1.01293	2.7459e-06	-1.63393	-0.219283
123258145	chr12:123258145:TG:T	0.000365305	14.0946	-0.996942	2.94331e-06	-1.59859	-0.185193
123258598	chr12:123258598:T:C	3.02994e-11	-2.00382	-1.20368	2.89856e-06	-0.798519	-1.00059
123258889	chr12:123258889:T:A	3.04288e-11	-1.99915	-1.20409	3.06372e-06	-0.744003	-0.999687
123259098	chr12:123259098:C:A	3.06835e-11	-1.99846	-1.19644	3.03462e-06	-0.736624	-1.01661
123259127	chr12:123259127:T:C	0.000332354	14.0183	-1.01524	2.79959e-06	-1.61097	-0.222878
123259336	chr12:123259336:G:C	4.30243e-05	11.8424	-0.883738	1.28305e-06	-2.00747	-0.606604
123259380	chr12:123259380:G:A	1.85075e-07	6.45208	-0.942189	3.44372e-06	-0.43299	-1.19378
123259601	chr12:123259601:C:T	2.15835e-10	-2.77645e-10	-1.24411	5.06977e-06	-2.77645e-10	-1.24002
123259816	chr12:123259816:TGC:T	2.6213e-10	-2.77645e-10	-1.04978	6.66812e-06	-2.77645e-10	-0.96598
123259819	chr12:123259819:TG:T	2.49287e-10	-2.77645e-10	-1.10002	6.27344e-06	-2.77645e-10	-1.02699
123260199	chr12:123260199:T:C	3.49476e-11	-1.83954	-1.22523	9.14856e-07	-1.96282	-0.98949
123260211	chr12:123260211:T:TA	1.09539e-10	-0.981687	-0.940655	0.000116294	2.048	-0.155193
123260377	chr12:123260377:A:G	4.01637e-10	-2.77645e-10	-0.623077	7.81369e-06	-2.77645e-10	-0.807441
123260408	chr12:123260408:G:A	3.52976e-05	11.7468	-0.986079	1.11176e-06	-2.00883	-0.748547
123260627	chr12:123260627:T:C	3.64049e-10	-2.77645e-10	-0.721337	1.8298e-05	-2.77645e-10	0.0434715
123260812	chr12:123260812:A:G	0.000496717	14.4007	-0.995757	3.11017e-06	-1.54887	-0.179777
123261397	chr12:123261397:G:A	2.15192e-10	-2.77645e-10	-1.2471	5.08803e-06	-2.77645e-10	-1.23643
123261963	chr12:123261963:C:T	0.00039795	14.013	-0.829768	4.38854e-06	-1.61325	0.22893
123262248	chr12:123262248:G:A	1.00831e-10	-2.00518	-2.79482e-10	5.43155e-06	-1.17109	-2.79482e-10
123262414	chr12:123262414:A:T	5.55763e-05	11.8811	-0.666492	1.84497e-06	-2.00699	-0.243863
123262711	chr12:123262711:G:A	1.3675e-10	-1.70047	-2.79482e-10	1.13978e-05	-0.429895	-2.79482e-10
123263167	chr12:123263167:C:T	1.00271e-10	-2.01075	-2.79482e-10	4.90752e-06	-1.27255	-2.79482e-10
123263713	chr12:123263713:G:A	2.15923e-10	-2.77645e-10	-1.2437	5.07369e-06	-2.77645e-10	-1.23925
123264119	chr12:123264119:AAAAG:A	0.00966882	17.4993	-1.12575	1.36772e-06	-1.45804	-1.09214
123265188	chr12:123265188:G:A	2.8865e-11	-2.00876	-1.24724	1.70245e-06	-1.2098	-1.12145
123265287	chr12:123265287:G:A	2.98047e-10	-2.77645e-10	-0.921374	5.65479e-06	-2.77645e-10	-1.13082
123265305	chr12:123265305:C:T	1.18284e-09	-2.77645e-10	0.45705	0.000124614	-2.77645e-10	1.9619
123265526	chr12:123265526:T:C	2.34257e-07	6.69114	-0.945596	3.16077e-06	-0.515316	-1.19719
123265681	chr12:123265681:T:C	0.00881748	17.5301	-1.24867	1.17526e-06	-1.45651	-1.24531
123266201	chr12:123266201:G:C	2.81648e-07	6.90563	-0.975844	2.86231e-06	-0.602748	-1.20894
123266348	chr12:123266348:A:G	0.000570691	14.2852	-0.741514	5.41384e-06	-1.57037	0.396012
123266447	chr12:123266447:G:A	1.24255e-10	-0.723033	-1.07326	0.00198764	4.40714	0.324243
123267179	chr12:123267179:A:C	8.46824e-11	-1.04392	-1.1358	0.0113945	5.56532	0.912249
123267345	chr12:123267345:C:T	2.26029e-10	-2.77645e-10	-1.19796	5.25816e-06	-2.77645e-10	-1.20354
123267872	chr12:123267872:C:T	2.92973e-11	-1.99437	-1.24676	3.9582e-06	-0.692872	-0.794656
123268090	chr12:123268090:G:A	7.78627e-11	-2.00311	-0.260567	3.04649e-06	-0.823147	-0.926183
123268358	chr12:123268358:G:A	1.37883e-10	-0.64669	-1.04553	0.00256842	4.58065	0.407071
123268747	chr12:123268747:C:T	1.00935e-10	-2.00415	-2.79482e-10	5.50319e-06	-1.15799	-2.79482e-10
123268825	chr12:123268825:T:C	8.27848e-11	-1.06397	-1.13841	0.0106489	5.50739	0.902496
123269655	chr12:123269655:C:T	1.4219e-09	0.641127	-2.79482e-10	9.85005e-06	-0.575842	-2.79482e-10
123270486	chr12:123270486:C:A	3.71652e-10	-0.700667	-2.79482e-10	3.08015e-06	-1.73834	-2.79482e-10
123270508	chr12:123270508:T:C	1.26343e-10	-0.662721	-1.1169	0.0260132	6.31405	0.988995
123270632	chr12:123270632:A:G	7.867e-11	-1.15244	-1.10092	0.00966833	5.24595	1.06734
123270917	chr12:123270917:G:A	3.64998e-10	-1.15551	0.436774	3.4864e-06	-1.61226	-0.00219007
123271423	chr12:123271423:G:A	2.89848e-11	-2.00405	-1.2478	4.05394e-06	-0.796463	-0.667168
123271731	chr12:123271731:C:G	1.00736e-10	-2.00612	-2.79482e-10	5.38137e-06	-1.18038	-2.79482e-10
123271946	chr12:123271946:G:C	2.89509e-11	-2.00471	-1.24831	3.96761e-06	-0.805828	-0.679326
123272597	chr12:123272597:T:G	2.91466e-11	-2.00031	-1.24598	4.37135e-06	-0.754311	-0.633935
123272957	chr12:123272957:G:T	1.22754e-10	-1.80844	-2.79482e-10	7.79718e-06	-0.809557	-2.79482e-10
123273358	chr12:123273358:C:A	8.85975e-11	-0.981407	-1.15311	0.0125328	5.72605	0.846737
123273428	chr12:123273428:G:C	1.03229e-10	-1.70116	-0.280507	1.03441e-06	-1.9601	-0.869388
123273553	chr12:123273553:C:T	4.73191e-10	-2.77645e-10	-0.459126	1.03519e-05	-2.77645e-10	-0.52615
123273765	chr12:123273765:C:G	1.23143e-10	-0.769248	-1.03603	0.00201309	4.3097	0.434411
123274130	chr12:123274130:A:G	2.16206e-10	-2.77645e-10	-1.24239	5.05701e-06	-2.77645e-10	-1.24254
123275623	chr12:123275623:C:T	2.92694e-11	-2.00845	-1.23363	2.99292e-06	-0.869869	-0.8972
123275668	chr12:123275668:A:G	4.83426e-11	-1.73949	-1.00082	1.66756e-06	-1.90735	-0.444606
123275918	chr12:123275918:AAAG:A	1.52263e-10	-0.532558	-1.06046	0.00284335	4.83648	0.25294
123276056	chr12:123276056:C:T	2.66472e-10	-2.77645e-10	-1.03336	6.67364e-06	-2.77645e-10	-0.965153
123276182	chr12:123276182:G:T	1.83266e-10	-0.679446	-0.728243	0.0048634	4.47004	1.15614
123276565	chr12:123276565:C:T	4.39759e-10	-0.532398	-2.79482e-10	3.68403e-06	-1.55931	-2.79482e-10
123277385	chr12:123277385:G:T	2.24001e-10	-2.77645e-10	-1.20698	5.55385e-06	-2.77645e-10	-1.14883
123277457	chr12:123277457:G:A	1.82916e-07	6.41145	-0.913293	3.81792e-06	-0.337893	-1.18572
123277460	chr12:123277460:C:T	2.89979e-11	-2.00348	-1.24793	4.24797e-06	-0.77676	-0.640118
123278378	chr12:123278378:T:C	2.67993e-10	-2.77645e-10	-1.02767	6.45192e-06	-2.77645e-10	-0.998941
123278792	chr12:123278792:G:A	1.33891e-10	-0.844681	-0.87692	0.00429931	4.34086	1.16203
123278838	chr12:123278838:A:G	1.54498e-10	-0.750136	-0.82831	0.0041782	4.51006	0.96426
123278952	chr12:123278952:C:T	1.48858e-10	-0.749797	-0.865837	0.00365241	4.46803	0.871793
123278986	chr12:123278986:G:A	7.99923e-11	-1.11319	-1.12351	0.0117161	5.49233	1.01308
123279249	chr12:123279249:C:T	2.2198e-10	-2.77645e-10	-1.21604	5.17023e-06	-2.77645e-10	-1.2204
123279536	chr12:123279536:C:T	1.36062e-10	-0.809363	-0.89615	0.00293545	4.32582	0.79548
123279724	chr12:123279724:A:G	9.94676e-11	-1.04	-0.978791	0.0223683	5.65098	1.50111
123279918	chr12:123279918:G:A	2.86022e-10	-2.77645e-10	-0.962555	1.65162e-05	-2.77645e-10	-0.0589777
123280055	chr12:123280055:G:A	4.74509e-10	-2.77645e-10	-0.456345	9.60888e-06	-2.77645e-10	-0.600631
123280168	chr12:123280168:C:G	1.06708e-10	-0.859955	-1.08858	0.00182681	4.22152	0.425488
123280819	chr12:123280819:C:T	2.16266e-10	-2.77645e-10	-1.24211	5.04736e-06	-2.77645e-10	-1.24445
123280823	chr12:123280823:T:C	2.14946e-10	-2.77645e-10	-1.24824	5.0243e-06	-2.77645e-10	-1.24903
123280825	chr12:123280825:C:A	8.97832e-11	-1.10543	-1.0158	0.00124012	3.65644	0.603204
123280906	chr12:123280906:G:A	1.29437e-10	-1.75543	-2.79482e-10	1.00347e-05	-0.557272	-2.79482e-10
123281603	chr12:123281603:C:A	3.18783e-10	-2.77645e-10	-0.854114	7.68577e-06	-2.77645e-10	-0.823949
123281890	chr12:123281890:A:G	8.64641e-11	-1.02359	-1.13531	0.0149185	5.78404	0.962996
123282177	chr12:123282177:TAAG:T	1.25667e-10	-1.78499	-2.79482e-10	9.3443e-06	-0.628552	-2.79482e-10
123282239	chr12:123282239:A:G	1.17049e-10	-0.738145	-1.11789	0.00224958	4.52719	0.327996
123282374	chr12:123282374:C:G	1.1405e-10	-0.800729	-1.08126	0.00221637	4.38987	0.450437
123283382	chr12:123283382:G:A	0.0147758	16.7976	-2.79482e-10	3.40823e-06	-1.63713	-2.79482e-10
123283424	chr12:123283424:C:A	2.0224e-07	6.60157	-1.00299	3.565e-06	-0.371441	-1.22071
123283699	chr12:123283699:C:T	1.33515e-10	-1.97204	0.247622	3.97387e-06	-0.921828	-0.56175
123283717	chr12:123283717:G:C	9.31782e-11	-0.976415	-1.1077	0.00133413	3.96759	0.365129
123283937	chr12:123283937:GCTGGTCTCAAACTC:G	3.37469e-11	-1.97634	-1.1234	8.54839e-06	-0.541912	-0.175664
123284297	chr12:123284297:G:A	1.096e-10	-1.92179	-2.79482e-10	2.58031e-06	-1.91541	-2.79482e-10
123284417	chr12:123284417:G:A	1.89638e-10	-1.37351	-2.79482e-10	6.32964e-05	1.28451	-2.79482e-10
123285593	chr12:123285593:T:C	2.26348e-08	3.40862	-2.79482e-10	2.89357e-06	-1.80083	-2.79482e-10
123286340	chr12:123286340:G:A	3.53354e-11	-1.95228	-1.10146	1.05704e-05	-0.395455	-0.109806
123286468	chr12:123286468:G:A	0.0122553	17.8589	-1.24833	1.19357e-06	-1.43856	-1.24781
123286485	chr12:123286485:A:G	0.0232735	17.6028	-0.350891	3.41768e-06	-1.41609	-0.218264
123286523	chr12:123286523:C:T	1.17908e-10	-0.621202	-1.22752	0.00226547	4.95255	-0.0903277
123286672	chr12:123286672:C:T	2.18985e-10	-2.77645e-10	-1.22962	5.10592e-06	-2.77645e-10	-1.23292
123286834	chr12:123286834:A:T	1.82357e-10	-1.41266	-2.79482e-10	3.32322e-05	0.6402	-2.79482e-10
123287315	chr12:123287315:G:GCT	9.35788e-11	-1.00974	-1.07008	0.0216875	5.83848	1.2827
123288349	chr12:123288349:G:A	1.99363e-10	-0.830034	-0.493462	2.22039e-06	-1.36978	-0.69586
123288515	chr12:123288515:A:G	5.35996e-10	-2.77645e-10	-0.334499	1.06392e-05	-2.77645e-10	-0.498772
123289147	chr12:123289147:AAAAAC:A	3.76319e-10	-0.688188	-2.79482e-10	0.000123586	1.95362	-2.79482e-10
123289435	chr12:123289435:G:A	2.17557e-10	-2.77645e-10	-1.23616	5.09531e-06	-2.77645e-10	-1.235
123289581	chr12:123289581:C:T	2.16316e-10	-2.77645e-10	-1.24189	5.04122e-06	-2.77645e-10	-1.24567
123290113	chr12:123290113:C:T	3.18708e-10	-2.77645e-10	-0.854351	1.48294e-05	-2.77645e-10	-0.166707
123290323	chr12:123290323:C:G	4.76036e-10	-2.77645e-10	-0.453131	1.03505e-05	-2.77645e-10	-0.526284
123290717	chr12:123290717:T:C	3.41826e-11	-1.97331	-1.1136	9.00488e-06	-0.518724	-0.146828
123290798	chr12:123290798:C:T	2.43009e-10	-1.12553	-2.79482e-10	3.67977e-06	-1.56047	-2.79482e-10
123291255	chr12:123291255:T:C	3.37169e-11	-2.00261	-1.09802	7.06746e-07	-1.9624	-1.248
123292314	chr12:123292314:G:A	2.18413e-10	-2.77645e-10	-1.23224	5.09208e-06	-2.77645e-10	-1.23563
123292771	chr12:123292771:G:A	2.9212e-10	-2.77645e-10	-0.94146	1.7188e-05	-2.77645e-10	-0.019105
123293164	chr12:123293164:T:C	2.15293e-10	-2.77645e-10	-1.24663	5.03564e-06	-2.77645e-10	-1.24678
123293268	chr12:123293268:G:T	9.72616e-11	-0.987343	-1.05388	0.0246192	5.89945	1.34851
123293284	chr12:123293284:G:A	9.8218e-11	-1.16562	-0.865816	0.000100002	1.73839	0.00347962
123293908	chr12:123293908:TCCA:T	8.39407e-11	-1.06189	-1.12663	0.014378	5.68641	1.02373
123294207	chr12:123294207:A:ACGGTAAG	1.08685e-10	-0.75577	-1.1744	0.00186379	4.4974	0.169649
123294257	chr12:123294257:GA:G	2.91025e-07	6.87774	-0.915206	3.31338e-06	-0.479184	-1.18616
123294671	chr12:123294671:AAAAG:A	1.00481e-10	-2.00866	-2.79482e-10	8.29416e-06	-0.747767	-2.79482e-10
123294942	chr12:123294942:G:A	7.89743e-11	-1.13915	-1.11036	0.0123768	5.46808	1.09219
123295061	chr12:123295061:T:A	2.87772e-10	-2.77645e-10	-0.956458	1.66767e-05	-2.77645e-10	-0.0493033
123296153	chr12:123296153:CAAG:C	1.00786e-10	-2.00563	-2.79482e-10	2.89826e-06	-1.79921	-2.79482e-10
123296659	chr12:123296659:G:C	8.90289e-11	-1.0753	-1.05437	0.0189582	5.64009	1.34658
123296736	chr12:123296736:T:G	1.04192e-10	-0.799993	-1.1724	0.00170194	4.39781	0.178398
123296760	chr12:123296760:G:A	2.14845e-10	-2.77645e-10	-1.24871	5.04113e-06	-2.77645e-10	-1.24569
123296839	chr12:123296839:G:A	3.41726e-11	-1.95172	-1.13548	9.61834e-06	-0.392902	-0.206745
123297492	chr12:123297492:G:A	4.13172e-10	0.329135	-0.923897	1.43227e-06	-1.3761	-1.12796
123297779	chr12:123297779:T:A	1.30557e-10	-1.63053	-0.116286	1.54307e-06	-1.91152	-0.51803
123297898	chr12:123297898:A:G	3.38944e-11	-1.97415	-1.12123	8.76441e-06	-0.525207	-0.167412
123298319	chr12:123298319:C:T	2.7921e-07	6.8479	-0.926806	3.33102e-06	-0.468926	-1.19111
123299080	chr12:123299080:A:G	3.39938e-11	-1.97619	-1.11625	8.78202e-06	-0.537295	-0.153317
123299144	chr12:123299144:T:A	8.74185e-11	-1.01981	-1.12811	0.0162627	5.81579	1.01751
123299447	chr12:123299447:C:T	0.0168425	18.1669	-1.23839	1.2744e-06	-1.37623	-1.24461
123299533	chr12:123299533:T:C	2.29344e-10	-2.77645e-10	-1.1834	5.5667e-06	-2.77645e-10	-1.14652
123300383	chr12:123300383:C:T	3.51763e-11	-1.96625	-1.09201	9.96201e-06	-0.47748	-0.0870604
123300454	chr12:123300454:A:C	4.76609e-10	-2.77645e-10	-0.451928	9.56539e-06	-2.77645e-10	-0.605167
123300641	chr12:123300641:G:C	3.29153e-11	-2.00784	-1.11685	7.2191e-07	-1.94367	-1.24551
123300843	chr12:123300843:T:C	3.36445e-11	-1.93084	-1.17193	9.88464e-06	-0.266295	-0.306042
123301113	chr12:123301113:T:C	1.09479e-10	-1.92289	-2.79482e-10	3.68321e-06	-1.55953	-2.79482e-10
123301697	chr12:123301697:T:A	2.87921e-10	-2.77645e-10	-0.955939	1.66947e-05	-2.77645e-10	-0.0482271
123302537	chr12:123302537:C:T	8.41842e-10	-2.77645e-10	0.116968	2.11518e-05	-2.77645e-10	0.188407
123302544	chr12:123302544:G:A	3.76099e-10	-2.77645e-10	-0.688774	9.01367e-06	-2.77645e-10	-0.664577
123302958	chr12:123302958:C:G	3.25084e-11	-1.97957	-1.15756	7.58837e-06	-0.558958	-0.277744
123303264	chr12:123303264:C:T	1.36053e-10	-0.538421	-1.16716	0.00316426	4.99542	0.200933
123303515	chr12:123303515:GGCACAT:G	1.54051e-10	-1.58134	-2.79482e-10	2.34942e-06	-2.00915	-2.79482e-10
123303699	chr12:123303699:C:T	8.42662e-11	-1.03604	-1.1486	0.0142527	5.77405	0.92733
123304087	chr12:123304087:C:T	1.14675e-10	-1.87653	-2.79482e-10	4.06369e-06	-1.46123	-2.79482e-10
123304211	chr12:123304211:G:A	9.23915e-11	-1.06458	-1.02801	0.0217178	5.68181	1.44075
123304360	chr12:123304360:A:G	3.27261e-11	-1.97416	-1.15629	7.89867e-06	-0.522869	-0.273755
123304488	chr12:123304488:G:A	4.16601e-10	-2.77645e-10	-0.586495	9.07396e-06	-2.77645e-10	-0.65791
123304827	chr12:123304827:G:A	3.46748e-11	-1.91086	-1.16175	1.0351e-05	-0.234384	-0.29185
123305396	chr12:123305396:A:C	3.23166e-11	-2.00446	-1.13859	7.16725e-07	-1.95559	-1.24079
123305460	chr12:123305460:T:C	1.11678e-10	-0.873808	-1.0292	0.0317938	6.22077	1.28294
123305504	chr12:123305504:T:C	1.23111e-10	-0.712638	-1.0929	0.0429644	6.60387	1.20094
123305967	chr12:123305967:C:T	1.46158e-10	-1.63393	-2.79482e-10	2.55803e-06	-1.92408	-2.79482e-10
123306680	chr12:123306680:C:T	3.05957e-07	6.93358	-0.921001	3.22967e-06	-0.502388	-1.18855
123306786	chr12:123306786:AAATATTACCACTGGGGTAACT:A	3.29366e-11	-1.95699	-1.16705	8.43594e-06	-0.421289	-0.309529
123306907	chr12:123306907:G:A	1.00888e-10	-2.00461	-2.79482e-10	5.60947e-06	-1.13886	-2.79482e-10
123307311	chr12:123307311:A:G	3.26877e-11	-1.97481	-1.15682	7.85887e-06	-0.526235	-0.275442
123307409	chr12:123307409:C:T	3.28028e-11	-1.98936	-1.13876	6.97418e-07	-1.98286	-1.24083
123307489	chr12:123307489:A:T	5.6602e-10	-2.77645e-10	-0.279996	4.41848e-05	-2.77645e-10	0.925061
123307490	chr12:123307490:T:G	5.66556e-10	-2.77645e-10	-0.279049	4.4248e-05	-2.77645e-10	0.926491
123307918	chr12:123307918:G:A	3.28332e-11	-1.96909	-1.1581	8.16723e-06	-0.488058	-0.275131
123308138	chr12:123308138:T:C	2.57765e-10	-1.06658	-2.79482e-10	3.20779e-06	-1.69774	-2.79482e-10
123308301	chr12:123308301:C:A	1.00895e-10	-0.760409	-1.24413	0.000812854	4.46319	-0.625956
123309067	chr12:123309067:G:A	2.34112e-10	-2.77645e-10	-1.16282	1.29917e-05	-2.77645e-10	-0.299005
123309084	chr12:123309084:AAAG:A	1.96216e-07	6.49109	-0.922745	3.91338e-06	-0.309793	-1.18912
123309113	chr12:123309113:A:G	3.31947e-11	-1.95671	-1.15953	8.66479e-06	-0.419798	-0.284253
123309316	chr12:123309316:T:C	3.21326e-10	-2.77645e-10	-0.846169	6.2764e-06	-2.77645e-10	-1.02652
123309475	chr12:123309475:T:C	5.72492e-10	-2.77645e-10	-0.268626	1.42928e-05	-2.77645e-10	-0.203565
123309903	chr12:123309903:A:T	2.42682e-07	6.70795	-0.92707	3.54936e-06	-0.405328	-1.19122
123310010	chr12:123310010:C:G	1.13462e-10	-0.73686	-1.1503	0.00215224	4.54174	0.269206
123310322	chr12:123310322:C:A	3.11976e-11	-1.97037	-1.20792	6.44423e-06	-0.500901	-0.499232
123310324	chr12:123310324:G:C	0.00645221	16.1673	-0.198242	3.42966e-06	-1.63067	-0.000185836
123310383	chr12:123310383:G:A	3.34698e-11	-1.94556	-1.16242	9.14608e-06	-0.355401	-0.294593
123310409	chr12:123310409:T:C	2.2331e-10	-2.77645e-10	-1.21007	5.41554e-06	-2.77645e-10	-1.17405
123310461	chr12:123310461:T:C	2.24324e-10	-2.77645e-10	-1.20553	5.21661e-06	-2.77645e-10	-1.21147
123310732	chr12:123310732:A:G	2.20321e-10	-2.77645e-10	-1.22354	5.05265e-06	-2.77645e-10	-1.2434
123311544	chr12:123311544:G:A	3.18059e-11	-1.9863	-1.17267	6.86314e-06	-0.607798	-0.329355
123311644	chr12:123311644:T:C	2.14917e-10	-2.77645e-10	-1.24837	5.04611e-06	-2.77645e-10	-1.2447
123311734	chr12:123311734:A:C	4.03412e-10	-2.77645e-10	-0.618667	4.02078e-05	-2.77645e-10	0.830743
123312152	chr12:123312152:AC:A	4.73398e-10	-2.77645e-10	-0.458689	9.50772e-06	-2.77645e-10	-0.611215
123312215	chr12:123312215:C:T	3.26289e-11	-1.96157	-1.17186	8.09016e-06	-0.446043	-0.326628
123312302	chr12:123312302:C:T	9.22239e-11	-0.966262	-1.12814	0.0191516	5.96448	1.03235
123312450	chr12:123312450:A:G	8.90952e-11	-0.990393	-1.13853	0.0167875	5.89669	0.968376
123312668	chr12:123312668:A:G	2.41223e-10	-2.77645e-10	-1.1329	5.26454e-06	-2.77645e-10	-1.20232
123313527	chr12:123313527:A:G	1.10501e-10	-1.15049	-0.763114	0.000123602	1.76889	0.184858
123313877	chr12:123313877:T:C	2.14774e-10	-2.77645e-10	-1.24904	5.02802e-06	-2.77645e-10	-1.24829
123314606	chr12:123314606:C:T	4.0066e-10	-2.77645e-10	-0.625512	8.25383e-06	-2.77645e-10	-0.752641
123314892	chr12:123314892:G:A	2.39394e-10	-1.14051	-2.79482e-10	1.08947e-05	-0.475043	-2.79482e-10
123315089	chr12:123315089:A:T	2.65757e-10	-1.03604	-2.79482e-10	3.26524e-06	-1.67999	-2.79482e-10
123315391	chr12:123315391:C:T	3.3055e-11	-1.95798	-1.16247	8.51029e-06	-0.427148	-0.294895
123315829	chr12:123315829:A:G	1.24575e-10	-0.626927	-1.16679	0.00258049	4.79006	0.202361
123316273	chr12:123316273:A:G	0.0085005	16.3455	-0.100699	3.91997e-06	-1.60348	0.106241
123316318	chr12:123316318:G:A	3.31138e-11	-1.97053	-1.14814	8.29155e-06	-0.499355	-0.248727
123316701	chr12:123316701:TTC:T	2.18734e-10	-2.77645e-10	-1.23077	6.97691e-06	-2.77645e-10	-0.920712
123316758	chr12:123316758:A:G	1.66045e-10	-1.50637	-2.79482e-10	1.45672e-05	-0.184546	-2.79482e-10
123316810	chr12:123316810:C:T	2.06084e-10	-1.29034	-2.79482e-10	2.36854e-06	-2.00105	-2.79482e-10
123316947	chr12:123316947:C:G	3.2911e-11	-1.96736	-1.15746	8.21221e-06	-0.480188	-0.277509
123317309	chr12:123317309:T:C	3.24286e-11	-2.00164	-1.13794	7.10959e-07	-1.9635	-1.24096
123318143	chr12:123318143:A:G	3.22976e-11	-1.96909	-1.17455	7.66976e-06	-0.490384	-0.33565
123318267	chr12:123318267:T:C	8.44667e-11	-0.993482	-1.18879	0.0126734	5.88564	0.698303
123318540	chr12:123318540:C:T	3.22869e-11	-1.97205	-1.17192	7.59917e-06	-0.508039	-0.327241
123318626	chr12:123318626:G:A	4.37767e-10	-0.536938	-2.79482e-10	4.56838e-06	-1.34416	-2.79482e-10
123318865	chr12:123318865:CAG:C	3.21733e-11	-1.97807	-1.16941	6.96323e-06	-0.550205	-0.37247
123318922	chr12:123318922:C:T	1.01725e-10	-1.9951	-0.00125344	2.97311e-06	-1.07042	-0.703289
123319165	chr12:123319165:CCAT:C	5.35954e-10	-2.77645e-10	-0.334576	1.06503e-05	-2.77645e-10	-0.497729
123319333	chr12:123319333:G:A	3.26238e-11	-1.96147	-1.17211	8.08762e-06	-0.445424	-0.327561
123319342	chr12:123319342:C:T	1.01263e-10	-2.0009	-2.79482e-10	2.82442e-06	-1.82502	-2.79482e-10
123319843	chr12:123319843:T:C	3.2665e-11	-1.96355	-1.16877	8.08134e-06	-0.457446	-0.316315
123320174	chr12:123320174:G:C	9.73307e-11	-0.9146	-1.12591	0.0221197	6.1051	1.03581
123320205	chr12:123320205:C:T	2.95935e-10	-0.928486	-2.79482e-10	2.36285e-06	-2.00345	-2.79482e-10
123320714	chr12:123320714:G:A	1.44872e-10	-1.64277	-2.79482e-10	5.46505e-06	-1.16495	-2.79482e-10
123321285	chr12:123321285:G:C	4.46881e-10	-2.77645e-10	-0.516332	9.11916e-06	-2.77645e-10	-0.652941
123321403	chr12:123321403:G:A	1.12626e-10	-1.98846	0.0939095	3.24354e-06	-1.01807	-0.668585
123321672	chr12:123321672:C:T	0.0107086	17.6985	-1.22283	1.1863e-06	-1.45924	-1.23323
123321736	chr12:123321736:C:T	2.17522e-10	-2.77645e-10	-1.23633	5.29644e-06	-2.77645e-10	-1.19628
123321842	chr12:123321842:T:C	1.02909e-10	-1.98478	-2.79482e-10	2.43593e-06	-1.97299	-2.79482e-10
123321898	chr12:123321898:A:G	1.27217e-10	-1.77273	-2.79482e-10	5.47852e-06	-1.16248	-2.79482e-10
123322361	chr12:123322361:C:T	1.00456e-10	-2.00891	-2.79482e-10	5.14499e-06	-1.2253	-2.79482e-10
123322418	chr12:123322418:C:T	3.24363e-11	-1.9669	-1.17245	7.82506e-06	-0.476941	-0.329046
123322471	chr12:123322471:A:T	3.30128e-11	-1.95192	-1.16981	8.59177e-06	-0.393078	-0.319436
123322490	chr12:123322490:G:A	2.1589e-10	-2.77645e-10	-1.24386	5.05439e-06	-2.77645e-10	-1.24306
123322815	chr12:123322815:G:C	1.169e-10	-1.98359	0.126288	3.42162e-06	-0.984465	-0.648739
123322998	chr12:123322998:A:G	1.18931e-10	-0.675349	-1.16473	0.00233213	4.68024	0.210977
123324331	chr12:123324331:T:C	2.47431e-10	-1.10749	-2.79482e-10	0.000108888	1.827	-2.79482e-10
123325251	chr12:123325251:G:A	3.30458e-11	-1.96658	-1.15415	8.3356e-06	-0.47509	-0.267693
123325776	chr12:123325776:AATTTAGG:A	2.0383e-07	6.50914	-0.902727	3.91518e-06	-0.317979	-1.18048
123325828	chr12:123325828:T:G	4.7273e-11	-1.96797	-0.794719	7.39047e-07	-1.99247	-1.17324
123325878	chr12:123325878:C:T	0.0083708	16.2073	0.0221308	4.3871e-06	-1.6246	0.239947
123325915	chr12:123325915:T:C	8.39213e-11	-1.14298	-1.04576	6.64374e-05	1.77377	-0.440827
123326326	chr12:123326326:G:A	2.7323e-07	6.81096	-0.911513	3.42162e-06	-0.448637	-1.18457
123326778	chr12:123326778:T:C	3.40537e-11	-1.95491	-1.13578	9.43012e-06	-0.409898	-0.209512
123326814	chr12:123326814:A:C	3.37373e-11	-1.95514	-1.14488	9.16062e-06	-0.410945	-0.23746
123326824	chr12:123326824:G:A	9.6155e-11	-0.952168	-1.1005	0.0223653	6.00316	1.14879
123326951	chr12:123326951:A:C	2.15535e-10	-2.77645e-10	-1.2455	5.02943e-06	-2.77645e-10	-1.24801
123327181	chr12:123327181:T:C	2.82139e-10	-2.77645e-10	-0.976227	1.17611e-05	-2.77645e-10	-0.398524
123327353	chr12:123327353:G:A	4.49779e-11	-1.56891	-1.24354	1.32489e-06	-1.4569	-1.12509
123327582	chr12:123327582:G:A	9.6932e-09	-2.77645e-10	2.56055	0.00023853	-2.77645e-10	2.61117
123327650	chr12:123327650:G:T	1.26328e-10	-1.98643	0.20669	3.54713e-06	-1.00319	-0.593985
123327660	chr12:123327660:C:T	3.41981e-11	-1.94676	-1.1397	9.72349e-06	-0.36732	-0.221454
123328064	chr12:123328064:A:G	3.35409e-11	-1.96616	-1.1397	8.75024e-06	-0.472784	-0.221454
123328082	chr12:123328082:G:C	2.78695e-07	6.82638	-0.907129	3.40159e-06	-0.456463	-1.18261
123328524	chr12:123328524:C:T	3.34229e-11	-1.9632	-1.14618	8.73024e-06	-0.455466	-0.24106
123328946	chr12:123328946:C:A	3.30257e-11	-1.96996	-1.15138	8.25274e-06	-0.495312	-0.257462
123329844	chr12:123329844:C:A	1.5151e-10	-1.93559	0.337624	4.82533e-06	-1.82937	0.539933
123330304	chr12:123330304:A:G	2.97064e-10	-2.77645e-10	-0.924679	7.53241e-06	-2.77645e-10	-0.844104
123331121	chr12:123331121:A:C	3.24432e-11	-1.97787	-1.16126	7.58731e-06	-0.546437	-0.290405
123331392	chr12:123331392:T:A	1.01159e-10	-2.00193	-2.79482e-10	5.64168e-06	-1.13314	-2.79482e-10
123331465	chr12:123331465:T:TG	2.67339e-10	-2.77645e-10	-1.03011	5.26915e-06	-2.77645e-10	-1.20145
123331756	chr12:123331756:G:A	3.14738e-10	-2.77645e-10	-0.866884	7.15654e-06	-2.77645e-10	-0.895292
123332015	chr12:123332015:C:A	1.05009e-10	-1.96458	-2.79482e-10	3.03852e-06	-1.75195	-2.79482e-10
123332378	chr12:123332378:G:A	2.1698e-10	-2.77645e-10	-1.23882	5.10629e-06	-2.77645e-10	-1.23285
123332534	chr12:123332534:C:T	3.29155e-11	-1.95911	-1.16557	8.38094e-06	-0.432659	-0.3047
123332592	chr12:123332592:A:C	4.68916e-10	-2.77645e-10	-0.468201	1.02004e-05	-2.77645e-10	-0.540891
123332715	chr12:123332715:T:C	3.29122e-11	-1.95996	-1.16483	8.36485e-06	-0.437318	-0.301962
123332836	chr12:123332836:G:A	3.41066e-11	-1.93778	-1.15135	9.80431e-06	-0.323123	-0.257374
123332900	chr12:123332900:G:A	2.7261e-10	-2.77645e-10	-1.01058	6.45268e-06	-2.77645e-10	-0.998823
123332964	chr12:123332964:A:G	3.3384e-11	-1.96105	-1.1495	8.7485e-06	-0.442956	-0.251481
123332985	chr12:123332985:G:A	1.00508e-10	-2.00839	-2.79482e-10	5.21495e-06	-1.21179	-2.79482e-10
123333022	chr12:123333022:G:T	0.00449501	16.8409	-1.23334	1.03938e-06	-1.58588	-1.23882
123333029	chr12:123333029:C:G	1.9007e-07	6.44295	-0.906424	4.01479e-06	-0.29115	-1.18218
123333099	chr12:123333099:G:A	2.14884e-10	-2.77645e-10	-1.24853	5.02763e-06	-2.77645e-10	-1.24837
123333249	chr12:123333249:T:C	0.00841138	16.2394	-0.00513111	4.28665e-06	-1.61748	0.209662
123333291	chr12:123333291:AC:A	3.34947e-11	-1.9589	-1.14834	8.88616e-06	-0.430991	-0.247832
123333460	chr12:123333460:C:T	1.1466e-10	-0.681787	-1.19487	0.00195026	4.66133	0.0510654
123333637	chr12:123333637:C:T	3.33735e-11	-1.95363	-1.15723	8.8736e-06	-0.402524	-0.277714
123333643	chr12:123333643:C:T	2.36684e-10	-2.77645e-10	-1.1519	5.81822e-06	-2.77645e-10	-1.10232
123333877	chr12:123333877:T:C	3.34521e-11	-1.96106	-1.14745	8.80909e-06	-0.442504	-0.245031
123335006	chr12:123335006:T:C	1.09011e-10	-1.92717	-2.79482e-10	2.38543e-06	-1.99394	-2.79482e-10
123335850	chr12:123335850:T:C	5.6391e-07	7.09684	-0.472813	3.82497e-06	-0.562014	-0.959753
123336233	chr12:123336233:G:T	1.02582e-10	-0.9211	-1.06686	0.0274158	6.08664	1.26891
123336510	chr12:123336510:A:G	2.94441e-10	-2.77645e-10	-0.933546	7.44794e-06	-2.77645e-10	-0.855382
123336687	chr12:123336687:T:A	3.23967e-11	-1.97555	-1.16502	7.60909e-06	-0.531065	-0.30291
123336730	chr12:123336730:G:A	1.38359e-10	-1.68878	-2.79482e-10	2.50131e-06	-1.94651	-2.79482e-10
123337811	chr12:123337811:G:A	3.1696e-11	-1.9711	-1.19134	6.74274e-06	-0.505225	-0.449628
123337956	chr12:123337956:G:A	2.83544e-10	-2.77645e-10	-0.971258	6.71798e-06	-2.77645e-10	-0.958531
123338092	chr12:123338092:T:C	3.31882e-11	-1.95751	-1.15892	8.64626e-06	-0.423489	-0.282703
123338164	chr12:123338164:G:A	0.00563837	16.6246	-0.790366	1.74841e-06	-1.60498	-0.699637
123338313	chr12:123338313:CA:C	3.39721e-11	-1.95585	-1.13724	9.35115e-06	-0.414363	-0.213457
123338532	chr12:123338532:G:A	3.24221e-11	-1.9606	-1.17919	7.92952e-06	-0.441332	-0.351395
123338999	chr12:123338999:A:G	0.00698862	15.9994	0.049566	4.38914e-06	-1.65218	0.267989
123339138	chr12:123339138:G:A	1.19181e-10	-0.627413	-1.21057	0.00202784	4.78116	-0.0297482
123339969	chr12:123339969:C:T	1.56533e-09	0.737226	-2.79482e-10	0.000283966	2.78553	-2.79482e-10
123340340	chr12:123340340:G:A	9.56879e-11	-0.931655	-1.12588	0.0213088	6.05736	1.04619
123340363	chr12:123340363:C:T	2.17761e-10	-2.77645e-10	-1.23523	5.02793e-06	-2.77645e-10	-1.24831
123340367	chr12:123340367:G:C	2.66928e-10	-2.77645e-10	-1.03165	6.6894e-06	-2.77645e-10	-0.962795
123340439	chr12:123340439:A:G	3.1586e-11	-1.96493	-1.20099	6.85513e-06	-0.468208	-0.470113
123340447	chr12:123340447:G:A	6.27874e-10	-2.77645e-10	-0.176285	5.14618e-05	-2.77645e-10	1.07752
123340792	chr12:123340792:A:G	8.66503e-11	-0.980994	-1.17575	0.0141317	5.91835	0.774503
123341012	chr12:123341012:C:T	0.0115589	16.4436	0.108487	5.01349e-06	-1.58775	0.336564
123341088	chr12:123341088:G:A	2.14802e-10	-2.77645e-10	-1.24891	5.02509e-06	-2.77645e-10	-1.24887
123341671	chr12:123341671:G:A	3.45106e-11	-1.93714	-1.14022	1.01773e-05	-0.320245	-0.222909
123341769	chr12:123341769:C:A	4.91387e-11	-1.98243	-0.741544	7.64781e-07	-1.9806	-1.15088
123342027	chr12:123342027:G:A	2.23338e-10	-2.77645e-10	-1.20994	5.35248e-06	-2.77645e-10	-1.18576
123342095	chr12:123342095:T:C	3.08034e-07	6.86619	-0.846847	3.41961e-06	-0.479201	-1.15459
123342162	chr12:123342162:A:G	1.00753e-10	-2.00596	-2.79482e-10	5.39949e-06	-1.17701	-2.79482e-10
123342207	chr12:123342207:A:G	3.1884e-11	-1.98305	-1.17347	7.00308e-06	-0.586025	-0.330943
123342227	chr12:123342227:G:A	3.10007e-07	6.92312	-0.897394	3.26827e-06	-0.500885	-1.17817
123342383	chr12:123342383:A:G	3.28424e-11	-1.96304	-1.16387	8.22342e-06	-0.456054	-0.300278
123342436	chr12:123342436:T:G	3.2515e-11	-1.97919	-1.15773	7.52631e-06	-0.562948	-0.281967
123343586	chr12:123343586:T:A	6.18602e-11	-1.28886	-1.20488	0.00506898	5.06291	0.604662
123343612	chr12:123343612:G:C	3.26712e-11	-1.95993	-1.1722	8.15334e-06	-0.438367	-0.326524
123343682	chr12:123343682:T:A	1.04974e-10	-0.742182	-1.22273	0.00146565	4.52506	-0.0983222
123344245	chr12:123344245:G:A	3.13007e-11	-1.98646	-1.18852	6.48604e-06	-0.60735	-0.386317
123344481	chr12:123344481:A:G	0.00944131	16.3941	-0.0443944	4.21964e-06	-1.59446	0.170889
123344569	chr12:123344569:G:A	0.0101583	16.4008	0.0221289	4.54162e-06	-1.5934	0.243359
123344573	chr12:123344573:A:G	3.26448e-11	-1.9671	-1.16584	7.98275e-06	-0.480379	-0.305657
123345789	chr12:123345789:C:T	2.16904e-10	-2.77645e-10	-1.23917	5.1041e-06	-2.77645e-10	-1.23327
123346392	chr12:123346392:C:T	7.81991e-11	-1.0902	-1.16917	0.0106152	5.6054	0.801326
123346595	chr12:123346595:C:T	1.07597e-10	-0.740582	-1.19965	0.00165499	4.52765	0.020579
123346738	chr12:123346738:T:C	4.28029e-10	-2.77645e-10	-0.559434	8.25784e-06	-2.77645e-10	-0.752155
123347816	chr12:123347816:T:C	5.43545e-11	-1.82395	-0.799148	1.22287e-06	-1.73472	-0.927397
123347896	chr12:123347896:G:A	1.31722e-10	-1.73793	-2.79482e-10	2.37598e-06	-1.99791	-2.79482e-10
123348163	chr12:123348163:TA:T	3.13053e-11	-1.96555	-1.20929	6.59219e-06	-0.472704	-0.504729
123348199	chr12:123348199:G:A	3.29241e-11	-1.9594	-1.16502	8.37743e-06	-0.434868	-0.30291
123348243	chr12:123348243:G:A	2.27375e-10	-2.77645e-10	-1.19202	5.63854e-06	-2.77645e-10	-1.13369
123348365	chr12:123348365:T:C	2.83644e-07	6.74901	-0.81216	3.65435e-06	-0.430061	-1.13734
123348390	chr12:123348390:G:A	3.04111e-11	-1.97767	-1.22615	5.67862e-06	-0.547023	-0.579586
123348399	chr12:123348399:G:A	1.00324e-10	-2.01022	-2.79482e-10	2.96263e-06	-1.77724	-2.79482e-10
123349530	chr12:123349530:TCTATACGTTTATAATAACATCAAAGCAGAAAATAATGTTTTGGTTTTCATTATTATTTTCTGC:T	3.20574e-11	-2.00386	-1.14723	7.16697e-07	-1.95823	-1.23819
123349702	chr12:123349702:G:A	1.38652e-10	-1.68666	-2.79482e-10	2.37058e-06	-2.00018	-2.79482e-10
123349997	chr12:123349997:G:C	2.88201e-10	-2.77645e-10	-0.954966	6.78548e-06	-2.77645e-10	-0.948534
123350686	chr12:123350686:G:A	3.19071e-10	0.0993253	-0.952538	1.51989e-06	-1.30714	-1.13755
123351349	chr12:123351349:AT:A	2.16622e-10	-2.77645e-10	-1.24047	5.06909e-06	-2.77645e-10	-1.24016
123351540	chr12:123351540:G:C	1.22728e-10	-1.80866	-2.79482e-10	5.11735e-06	-1.23068	-2.79482e-10
123351792	chr12:123351792:G:A	1.00386e-10	-2.0096	-2.79482e-10	2.5713e-06	-1.91891	-2.79482e-10
123351798	chr12:123351798:T:C	2.1677e-10	-2.77645e-10	-1.23979	5.07262e-06	-2.77645e-10	-1.23946
123352456	chr12:123352456:G:A	1.01471e-10	-1.99885	-2.79482e-10	3.85504e-06	-1.51394	-2.79482e-10
123352744	chr12:123352744:C:A	6.05461e-10	-0.0557767	-0.156859	0.00577825	4.27834	1.5202
123353560	chr12:123353560:C:A	3.77471e-09	1.61745	-2.79482e-10	2.58753e-06	-1.91261	-2.79482e-10
123353628	chr12:123353628:A:T	1.25725e-09	0.51806	-2.79482e-10	0.000213799	2.50172	-2.79482e-10
123354819	chr12:123354819:G:C	5.2531e-10	-2.77645e-10	-0.354637	1.04419e-05	-2.77645e-10	-0.517494
123354942	chr12:123354942:C:G	6.10677e-10	-2.77645e-10	-0.204057	4.92326e-05	-2.77645e-10	1.03324
123355147	chr12:123355147:G:A	3.4748e-11	-1.93368	-1.13682	1.04369e-05	-0.305081	-0.212894
123355340	chr12:123355340:AAAAT:A	4.62534e-07	6.85116	-0.425308	4.33313e-06	-0.465808	-0.931221
123355801	chr12:123355801:C:T	2.17379e-10	-2.77645e-10	-1.23698	5.09194e-06	-2.77645e-10	-1.23566
123356041	chr12:123356041:T:C	7.81136e-10	-2.77645e-10	0.0421243	1.9639e-05	-2.77645e-10	0.114197
123356043	chr12:123356043:C:T	3.12341e-10	-0.874529	-2.79482e-10	3.79998e-06	-1.52832	-2.79482e-10
123356311	chr12:123356311:A:T	3.23939e-11	-1.96828	-1.17238	7.75153e-06	-0.486946	-0.328482
123356319	chr12:123356319:G:A	3.23553e-11	-1.97087	-1.17098	7.66721e-06	-0.50222	-0.324145
123356589	chr12:123356589:G:A	3.83091e-10	-2.77645e-10	-0.670352	7.81858e-06	-2.77645e-10	-0.806816
123356659	chr12:123356659:T:G	4.12791e-10	-0.595684	-2.79482e-10	0.000146043	2.12058	-2.79482e-10
123356723	chr12:123356723:C:T	2.44921e-10	-2.77645e-10	-1.11769	5.31437e-06	-2.77645e-10	-1.1929
123357073	chr12:123357073:CAGTAG:C	2.16054e-10	-2.77645e-10	-1.2431	5.05535e-06	-2.77645e-10	-1.24287
123357082	chr12:123357082:CTT:C	2.16219e-10	-2.77645e-10	-1.24233	5.05926e-06	-2.77645e-10	-1.2421
123357085	chr12:123357085:A:AGG	2.16043e-10	-2.77645e-10	-1.24315	5.05508e-06	-2.77645e-10	-1.24293
123357170	chr12:123357170:A:G	3.24744e-11	-1.97352	-1.16465	7.67298e-06	-0.518712	-0.306901
123357261	chr12:123357261:G:C	1.10513e-10	-1.91349	-2.79482e-10	2.34645e-06	-2.01042	-2.79482e-10
123357269	chr12:123357269:T:C	9.07394e-11	-1.06168	-1.04895	0.0201275	5.69433	1.35219
123357346	chr12:123357346:A:G	4.99524e-10	-2.77645e-10	-0.40497	9.98926e-06	-2.77645e-10	-0.561809
123357509	chr12:123357509:G:A	3.30248e-11	-1.96399	-1.15738	8.33498e-06	-0.460795	-0.282062
123357602	chr12:123357602:ATGGTGGCGGGTGCC:A	3.59062e-11	-1.88365	-1.15407	1.23464e-05	-0.076935	-0.273018
123358123	chr12:123358123:A:G	1.00923e-10	-0.953383	-1.05089	0.0270572	5.99799	1.3444
123358350	chr12:123358350:G:A	1.05003e-10	-0.791934	-1.1727	0.00171279	4.41502	0.167536
123358470	chr12:123358470:C:T	3.42299e-11	-2.00186	-1.08367	7.05365e-07	-1.96358	-1.24878
123358692	chr12:123358692:A:G	3.21951e-11	-1.98303	-1.16378	7.18474e-06	-0.586397	-0.304962
123358762	chr12:123358762:AAAAAAG:A	7.10202e-10	-2.77645e-10	-0.0530759	1.93254e-05	-2.77645e-10	0.0981011
123358832	chr12:123358832:C:T	8.56225e-11	-1.12061	-1.04807	6.9303e-05	1.81921	-0.444036
123358907	chr12:123358907:C:T	3.2902e-11	-2.00282	-1.12227	7.10301e-07	-1.96086	-1.24452
123359343	chr12:123359343:G:A	2.91407e-10	-2.77645e-10	-0.943903	6.15546e-06	-2.77645e-10	-1.04598
123359437	chr12:123359437:T:C	3.37767e-11	-1.94586	-1.15299	9.31727e-06	-0.363517	-0.267932
123359541	chr12:123359541:G:T	7.12829e-11	-1.12926	-1.22271	0.00703992	5.51599	0.480043
123359591	chr12:123359591:T:G	1.30733e-08	-2.77645e-10	2.8597	0.000321602	-2.77645e-10	2.90999
123360011	chr12:123360011:C:T	8.06809e-11	-1.06634	-1.16179	0.0119941	5.68078	0.848066
123360153	chr12:123360153:G:A	6.23449e-10	-2.77645e-10	-0.183357	1.34297e-05	-2.77645e-10	-0.265848
123360489	chr12:123360489:A:G	3.37297e-11	-1.96954	-1.13071	8.70069e-06	-0.498016	-0.2019
123360804	chr12:123360804:C:T	0.00884623	16.3795	-0.0949002	4.0195e-06	-1.59593	0.123774
123360878	chr12:123360878:C:A	1.29967e-10	-1.98144	0.230092	3.71773e-06	-0.971956	-0.578248
123361498	chr12:123361498:A:C	1.00669e-10	-2.00679	-2.79482e-10	3.26684e-06	-1.67949	-2.79482e-10
123362071	chr12:123362071:A:G	3.86094e-10	-0.662545	-2.79482e-10	0.000145949	2.11994	-2.79482e-10
123362265	chr12:123362265:T:C	3.00936e-07	6.84815	-0.852118	3.43327e-06	-0.472513	-1.15729
123363294	chr12:123363294:C:T	1.0053e-10	-2.00817	-2.79482e-10	5.22387e-06	-1.21008	-2.79482e-10
123364349	chr12:123364349:G:A	7.67162e-11	-1.07616	-1.20235	0.000681286	3.62876	0.0319046
123364553	chr12:123364553:A:G	3.41287e-11	-1.92586	-1.16262	9.87492e-06	-0.273035	-0.300286
123364725	chr12:123364725:C:G	3.35762e-11	-1.94733	-1.15748	8.49729e-06	-0.394864	-0.328707
123364976	chr12:123364976:C:T	1.07016e-10	-1.94565	-2.79482e-10	2.45826e-06	-1.96386	-2.79482e-10
123365082	chr12:123365082:T:C	1.04355e-10	-0.803933	-1.16689	0.0018471	4.43187	0.226183
123365227	chr12:123365227:C:A	3.22331e-11	-1.95732	-1.18831	7.75e-06	-0.423891	-0.391735
123365374	chr12:123365374:T:C	3.33962e-11	-1.95281	-1.15738	8.86199e-06	-0.399486	-0.282062
123365650	chr12:123365650:A:C	3.33917e-11	-1.95584	-1.15448	8.79938e-06	-0.415499	-0.273138
123365994	chr12:123365994:A:G	1.13779e-10	-0.697045	-1.18732	0.00199229	4.62499	0.108735
123366377	chr12:123366377:CAA:C	3.24062e-11	-1.96697	-1.17331	7.75913e-06	-0.478023	-0.336427
123366401	chr12:123366401:C:T	3.56651e-11	-1.99402	-1.05043	6.98347e-07	-1.97366	-1.2487
123366697	chr12:123366697:T:C	3.25141e-11	-1.99263	-1.14432	6.99307e-06	-0.665272	-0.253128
123367097	chr12:123367097:G:A	4.82868e-10	-0.0083275	-0.430555	0.00324294	4.36579	0.85513
123367168	chr12:123367168:G:A	3.18334e-10	-2.77645e-10	-0.855525	8.12521e-06	-2.77645e-10	-0.768347
123367418	chr12:123367418:C:T	1.00444e-10	-2.00902	-2.79482e-10	2.73045e-06	-1.85885	-2.79482e-10
123367930	chr12:123367930:C:T	1.48786e-10	-1.61611	-2.79482e-10	6.94441e-06	-0.925382	-2.79482e-10
123368581	chr12:123368581:G:A	3.38866e-10	-2.77645e-10	-0.793019	1.04582e-05	-2.77645e-10	-0.515936
123368635	chr12:123368635:C:T	1.30503e-10	-0.761303	-0.985924	0.00331587	4.48363	0.759532
123368636	chr12:123368636:A:G	3.33871e-11	-1.95276	-1.1577	8.83464e-06	-0.401449	-0.28319
123369297	chr12:123369297:T:C	2.2668e-10	-2.77645e-10	-1.19508	5.31816e-06	-2.77645e-10	-1.19219
123369502	chr12:123369502:G:A	3.14986e-10	-2.77645e-10	-0.866097	6.6484e-06	-2.77645e-10	-0.968942
123370219	chr12:123370219:G:C	8.79804e-11	-0.948436	-1.19307	0.00110854	4.06124	0.0862366
123370312	chr12:123370312:G:A	1.37061e-08	2.90697	-2.79482e-10	4.15906e-06	-1.43803	-2.79482e-10
123370924	chr12:123370924:A:G	5.27054e-11	-1.97056	-0.683352	7.77673e-07	-1.99056	-1.12421
123371058	chr12:123371058:C:T	7.1392e-10	-2.77645e-10	-0.0478547	1.72231e-05	-2.77645e-10	-0.0170683
123371252	chr12:123371252:G:A	1.09017e-10	-0.71409	-1.21303	0.00171441	4.6031	-0.0195919
123371896	chr12:123371896:G:A	5.80498e-07	7.16157	-0.508552	3.65172e-06	-0.586712	-0.981408
123371920	chr12:123371920:C:T	1.21468e-10	-1.81897	-2.79482e-10	2.38161e-06	-1.99554	-2.79482e-10
123372303	chr12:123372303:A:G	3.82191e-11	-1.9465	-1.02879	1.29492e-05	-0.366921	0.0646364
123372427	chr12:123372427:G:A	8.22351e-11	-1.05006	-1.15898	0.0128447	5.72738	0.86999
123372451	chr12:123372451:G:A	0.0122682	16.5308	0.0808188	4.96897e-06	-1.57493	0.314824
123372993	chr12:123372993:A:C	3.34748e-11	-1.95693	-1.1509	8.85108e-06	-0.42141	-0.26137
123373139	chr12:123373139:C:T	1.0854e-10	-0.73826	-1.19325	0.00176005	4.53432	0.0754601
123373671	chr12:123373671:T:C	3.30924e-11	-1.94752	-1.1718	8.60142e-06	-0.376716	-0.334676
123373772	chr12:123373772:C:G	3.12083e-11	-1.97267	-1.20528	6.3877e-06	-0.515707	-0.493238
123374305	chr12:123374305:G:A	1.02066e-10	-1.99301	-2.79482e-10	2.80139e-06	-1.8332	-2.79482e-10
123374713	chr12:123374713:C:T	3.33887e-11	-1.94713	-1.16328	8.97427e-06	-0.371777	-0.29718
123374821	chr12:123374821:T:G	4.32511e-10	-2.77645e-10	-0.549018	8.85972e-06	-2.77645e-10	-0.681804
123375019	chr12:123375019:T:C	3.39061e-11	-1.94497	-1.15006	9.63745e-06	-0.344375	-0.253287
123375338	chr12:123375338:C:T	4.03408e-10	-2.77645e-10	-0.618678	8.84312e-06	-2.77645e-10	-0.683679
123375571	chr12:123375571:G:A	6.32042e-10	-2.77645e-10	-0.169669	1.57562e-05	-2.77645e-10	-0.106082
123375854	chr12:123375854:T:G	1.26161e-10	-1.98682	0.205755	3.53289e-06	-1.00658	-0.594622
123375925	chr12:123375925:C:G	1.04098e-10	-0.875913	-1.09738	0.0281854	6.20142	1.18182
123375936	chr12:123375936:G:A	1.0597e-10	-1.95547	-2.79482e-10	2.69638e-06	-1.87141	-2.79482e-10
123376392	chr12:123376392:T:C	4.99829e-07	6.99307	-0.489671	3.93261e-06	-0.523449	-0.970565
123376412	chr12:123376412:C:T	4.56946e-09	1.80852	-2.79482e-10	3.94703e-06	-1.49036	-2.79482e-10
123376743	chr12:123376743:C:T	6.19841e-10	-2.77645e-10	-0.189162	1.21238e-05	-2.77645e-10	-0.368152
123376766	chr12:123376766:C:T	1.01357e-10	-1.99998	-2.79482e-10	5.72583e-06	-1.11833	-2.79482e-10
123376873	chr12:123376873:G:A	3.9764e-07	6.69292	-0.418244	4.56163e-06	-0.418991	-0.926647
123376941	chr12:123376941:G:A	3.12973e-11	-1.93382	-1.24127	6.00327e-06	-0.318717	-0.752297
123377123	chr12:123377123:C:A	6.57273e-10	-2.77645e-10	-0.130526	5.47674e-05	-2.77645e-10	1.13978
123377266	chr12:123377266:C:T	4.27252e-11	-2.00996	-0.853873	7.86736e-07	-1.90801	-1.19517
123378266	chr12:123378266:T:C	2.62525e-06	7.66716	0.494896	6.10475e-06	-0.33747	-0.716781
123378288	chr12:123378288:G:A	3.69892e-10	-2.77645e-10	-0.705415	9.24726e-06	-2.77645e-10	-0.638991
123378464	chr12:123378464:G:A	5.3311e-10	-2.77645e-10	-0.339898	1.06468e-05	-2.77645e-10	-0.498062
123379029	chr12:123379029:C:T	1.25563e-10	-1.98533	0.199513	3.54847e-06	-0.99802	-0.598783
123379073	chr12:123379073:G:A	0.0084931	17.2041	-0.960237	1.50927e-06	-1.53834	-0.913354
123379407	chr12:123379407:C:T	3.22237e-10	-2.77645e-10	-0.843337	1.98491e-05	-2.77645e-10	0.124841
123379715	chr12:123379715:C:CTCAAACT	1.07496e-10	-0.881534	-1.05964	0.0316271	6.18862	1.30983
123380041	chr12:123380041:C:T	6.21323e-10	-2.77645e-10	-0.186774	1.70156e-05	-2.77645e-10	-0.0291886
123380260	chr12:123380260:A:G	5.14508e-10	-2.77645e-10	-0.375415	1.37435e-05	-2.77645e-10	-0.242754
123380688	chr12:123380688:T:A	5.21024e-10	-2.77645e-10	-0.36283	1.39287e-05	-2.77645e-10	-0.229369
123380814	chr12:123380814:T:C	0.015992	16.3901	0.486662	8.29043e-06	-1.60012	0.851907
123381233	chr12:123381233:G:A	2.17706e-10	-2.77645e-10	-1.23548	6.56928e-06	-2.77645e-10	-0.980914
123381882	chr12:123381882:G:A	0.0187159	16.6417	0.392292	7.75326e-06	-1.56127	0.746065
123381999	chr12:123381999:C:A	6.37885e-10	-2.77645e-10	-0.160467	1.15456e-05	-2.77645e-10	-0.417018
123382057	chr12:123382057:C:T	4.55329e-10	-2.77645e-10	-0.497605	9.98556e-06	-2.77645e-10	-0.562179
123382162	chr12:123382162:G:A	1.25336e-10	-1.98535	0.197725	3.5552e-06	-0.994917	-0.599992
123382559	chr12:123382559:C:T	1.07862e-10	-0.901064	-1.03671	0.0325896	6.13539	1.39304
123382636	chr12:123382636:T:C	3.79409e-10	-0.68001	-2.79482e-10	3.09112e-06	-1.73479	-2.79482e-10
123382692	chr12:123382692:C:G	7.61101e-11	-2.00993	-0.276512	1.04027e-06	-1.91664	-0.9072
123382721	chr12:123382721:T:C	3.41029e-11	-1.92621	-1.16303	9.88007e-06	-0.271074	-0.301725
123383055	chr12:123383055:T:C	3.51116e-11	-1.94583	-1.11426	1.11474e-05	-0.361316	-0.0907958
123383447	chr12:123383447:G:A	9.4679e-11	-0.998422	-1.06971	0.0211798	5.86622	1.23127
123386291	chr12:123386291:C:T	2.58459e-10	-2.77645e-10	-1.06389	6.7869e-06	-2.77645e-10	-0.948325
123387079	chr12:123387079:A:G	3.73e-10	-2.77645e-10	-0.697047	9.33329e-06	-2.77645e-10	-0.629731
123387085	chr12:123387085:G:C	1.16732e-10	-0.864516	-0.994225	0.0413939	6.23189	1.53568
123387343	chr12:123387343:C:T	4.37957e-10	-2.77645e-10	-0.536504	9.6224e-06	-2.77645e-10	-0.599225
123387490	chr12:123387490:A:G	1.19019e-10	-0.758856	-1.08048	0.00256646	4.48109	0.50588
123387714	chr12:123387714:T:C	2.1529e-10	-2.77645e-10	-1.24664	5.0366e-06	-2.77645e-10	-1.24659
123389860	chr12:123389860:G:C	2.49154e-10	-2.77645e-10	-1.10055	6.32256e-06	-2.77645e-10	-1.0192
123390390	chr12:123390390:C:T	8.4983e-11	-2.01034	-0.165829	1.15376e-06	-1.8799	-0.840393
123390847	chr12:123390847:C:T	1.04161e-10	-0.943368	-1.02932	0.0283017	6.01262	1.37474
123390978	chr12:123390978:T:C	3.44465e-11	-1.94459	-1.13463	9.87555e-06	-0.358506	-0.214752
123390991	chr12:123390991:C:T	3.42293e-10	-2.77645e-10	-0.782957	6.14525e-06	-2.77645e-10	-1.04764
123391103	chr12:123391103:C:T	7.32091e-10	-0.19279	0.170069	0.0073737	4.0264	2.01596
123391196	chr12:123391196:T:C	2.16523e-10	-2.77645e-10	-1.24093	5.06544e-06	-2.77645e-10	-1.24088
123392765	chr12:123392765:A:G	3.46584e-11	-1.93846	-1.13463	1.0164e-05	-0.329714	-0.214752
123393136	chr12:123393136:C:T	7.60144e-10	-2.77645e-10	0.0148829	2.08701e-05	-2.77645e-10	0.175
123393286	chr12:123393286:C:T	2.46847e-10	-1.10986	-2.79482e-10	2.42057e-06	-1.97932	-2.79482e-10
123393506	chr12:123393506:G:A	4.98878e-11	-1.99704	-0.711812	9.3538e-07	-1.79603	-1.13409
123393674	chr12:123393674:G:A	2.84204e-10	-0.968933	-2.79482e-10	3.39477e-06	-1.64108	-2.79482e-10
123393715	chr12:123393715:T:C	4.06407e-07	7.15708	-0.860589	3.03343e-06	-0.59259	-1.16103
123394457	chr12:123394457:C:T	2.16335e-10	-2.77645e-10	-1.2418	5.0651e-06	-2.77645e-10	-1.24095
123394866	chr12:123394866:G:C	1.24677e-10	-1.7929	-2.79482e-10	4.30917e-06	-1.40257	-2.79482e-10
123394898	chr12:123394898:C:T	9.82317e-11	-1.00214	-1.02915	0.0235356	5.82787	1.37508
123395254	chr12:123395254:C:T	2.16184e-10	-2.77645e-10	-1.2425	5.08001e-06	-2.77645e-10	-1.23801
123395428	chr12:123395428:T:C	1.27352e-10	-0.695748	-1.07592	0.00299243	4.621	0.519523
123396034	chr12:123396034:C:T	1.11819e-09	-2.77645e-10	0.400845	3.11509e-05	-2.77645e-10	0.575526
123396092	chr12:123396092:C:T	6.81474e-10	-2.77645e-10	-0.0943675	5.79295e-05	-2.77645e-10	1.19591
123396315	chr12:123396315:T:C	1.08418e-10	-0.928912	-1.00372	0.0319426	6.04692	1.46146
123396629	chr12:123396629:A:G	0.0146096	16.9419	-0.155567	3.7824e-06	-1.53389	0.000929615
123396789	chr12:123396789:GCTTTT:G	1.27003e-10	-0.69907	-1.07534	0.00297911	4.61468	0.521377
123396840	chr12:123396840:AAC:A	4.96976e-10	-2.77645e-10	-0.410083	3.64318e-05	-2.77645e-10	0.732122
123396845	chr12:123396845:C:A	5.01111e-10	-2.77645e-10	-0.401798	3.68869e-05	-2.77645e-10	0.744536
123397045	chr12:123397045:A:G	8.30858e-10	-2.77645e-10	0.103834	1.57383e-05	-2.77645e-10	-0.10722
123397092	chr12:123397092:C:T	2.15679e-10	-2.77645e-10	-1.24483	5.05055e-06	-2.77645e-10	-1.24382
123397381	chr12:123397381:A:G	1.25519e-10	-1.98568	0.199513	3.5485e-06	-0.998012	-0.598783
123397748	chr12:123397748:C:T	5.08861e-09	1.91614	-2.79482e-10	4.13686e-06	-1.44338	-2.79482e-10
123397775	chr12:123397775:T:A	8.14912e-11	-2.00958	-0.208553	1.08065e-06	-1.91854	-0.867219
123397873	chr12:123397873:A:G	7.61564e-11	-2.0108	-0.275035	1.06874e-06	-1.88998	-0.906858
123398041	chr12:123398041:G:A	3.2511e-10	-2.77645e-10	-0.834462	2.09186e-05	-2.77645e-10	0.177322
123398171	chr12:123398171:A:C	2.27832e-10	-1.19002	-2.79482e-10	2.37021e-06	-2.00034	-2.79482e-10
123398397	chr12:123398397:G:A	7.28876e-11	-2.01083	-0.318878	1.0401e-06	-1.89155	-0.932448
123398859	chr12:123398859:G:A	1.03382e-10	-0.888331	-1.09186	0.016284	6.01405	0.820576
123398943	chr12:123398943:A:G	3.49241e-10	-2.77645e-10	-0.762863	7.76632e-06	-2.77645e-10	-0.813522
123399485	chr12:123399485:A:T	2.19824e-10	-2.77645e-10	-1.2258	5.21222e-06	-2.77645e-10	-1.21231
123399894	chr12:123399894:G:A	5.62607e-11	-2.00214	-0.586488	2.12818e-06	-1.225	-0.883052
123399968	chr12:123399968:C:T	3.30545e-10	-2.77645e-10	-0.817883	7.37304e-06	-2.77645e-10	-0.865489
123400225	chr12:123400225:C:T	5.58172e-11	-2.00215	-0.59439	2.11412e-06	-1.22555	-0.889126
123400295	chr12:123400295:A:G	2.15e-10	-2.77645e-10	-1.24799	5.04007e-06	-2.77645e-10	-1.2459
123400430	chr12:123400430:G:A	6.08759e-11	-2.00228	-0.507503	2.25164e-06	-1.23085	-0.820813
123400465	chr12:123400465:A:G	2.81459e-09	1.32395	-2.79482e-10	6.61873e-06	-0.973415	-2.79482e-10
123400937	chr12:123400937:A:G	1.0776e-10	-0.868332	-1.07039	0.0183689	6.04205	0.913046
123401187	chr12:123401187:T:C	3.58669e-11	-1.90157	-1.13724	1.16901e-05	-0.179372	-0.225202
123401339	chr12:123401339:G:A	1.00523e-10	-2.00824	-2.79482e-10	2.97965e-06	-1.77151	-2.79482e-10
123401370	chr12:123401370:G:A	1.89078e-06	7.23228	0.601594	7.58152e-06	-0.203708	-0.633897
123401381	chr12:123401381:T:C	8.57178e-11	-0.946105	-1.22146	0.00050484	3.74912	-0.388195
123401390	chr12:123401390:C:T	0.0210452	15.7251	1.42623	2.06406e-05	-1.70924	1.87318
123401419	chr12:123401419:A:G	4.62415e-11	-2.00227	-0.782481	7.69942e-07	-1.94859	-1.17617
123401421	chr12:123401421:A:T	3.60859e-11	-1.92076	-1.11197	1.13448e-05	-0.281616	-0.152943
123401427	chr12:123401427:T:C	0.000285396	12.7865	0.0642871	1.79551e-06	-2.00442	-0.273608
123401472	chr12:123401472:A:C	8.35457e-11	-0.99455	-1.19868	0.000527171	3.79809	-0.393885
123401837	chr12:123401837:C:T	2.78399e-07	6.8235	-0.905312	3.39181e-06	-0.460667	-1.18129
123401953	chr12:123401953:A:G	1.1225e-10	-1.8979	-2.79482e-10	1.37303e-05	-0.243717	-2.79482e-10
123401971	chr12:123401971:C:T	2.23938e-10	-2.77645e-10	-1.20726	5.20556e-06	-2.77645e-10	-1.21359
123402041	chr12:123402041:A:C	7.70312e-10	-2.77645e-10	0.028171	2.11565e-05	-2.77645e-10	0.188628
123402217	chr12:123402217:G:A	2.17406e-10	-2.77645e-10	-1.23686	5.07112e-06	-2.77645e-10	-1.23976
123402822	chr12:123402822:C:T	0.0143329	16.3023	0.464889	7.33989e-06	-1.64386	0.773868
123402855	chr12:123402855:T:C	2.67102e-10	-2.77645e-10	-1.03099	7.02776e-06	-2.77645e-10	-0.913451
123402948	chr12:123402948:G:A	4.00356e-10	-2.77645e-10	-0.626271	9.52735e-06	-2.77645e-10	-0.609152
123402978	chr12:123402978:G:A	4.60714e-11	-1.99476	-0.793675	8.98765e-07	-1.79899	-1.17107
123403087	chr12:123403087:A:G	2.95172e-10	-2.77645e-10	-0.931066	1.26467e-05	-2.77645e-10	-0.325923
123403140	chr12:123403140:C:T	1.32898e-06	7.06356	0.417734	7.58834e-06	-0.0796743	-0.757032
123403154	chr12:123403154:C:T	4.03619e-10	-2.77645e-10	-0.618153	9.61888e-06	-2.77645e-10	-0.599591
123405417	chr12:123405417:C:T	2.72548e-10	-2.77645e-10	-1.01081	6.43796e-06	-2.77645e-10	-1.00111
123405729	chr12:123405729:C:T	0.0182889	16.4339	0.577018	8.40327e-06	-1.62273	0.888032
123406346	chr12:123406346:C:T	1.19542e-06	6.95684	0.418543	7.95349e-06	-0.0313845	-0.758323
123406422	chr12:123406422:C:G	1.00298e-10	-2.01048	-2.79482e-10	2.79711e-06	-1.83473	-2.79482e-10
123406589	chr12:123406589:C:T	5.12467e-10	-2.77645e-10	-0.379389	3.77653e-05	-2.77645e-10	0.768073
123407305	chr12:123407305:C:G	3.52636e-11	-1.89082	-1.16496	1.06024e-05	-0.135135	-0.367106
123407318	chr12:123407318:T:G	0.0179549	16.6317	0.360806	6.98441e-06	-1.59712	0.677481
123407941	chr12:123407941:G:C	2.32504e-10	-2.77645e-10	-1.16972	5.38508e-06	-2.77645e-10	-1.17969
123407957	chr12:123407957:C:T	2.12126e-10	-1.23279	-0.028655	2.47146e-06	-1.6667	-0.291814
123408277	chr12:123408277:C:T	1.02959e-09	-2.77645e-10	0.318293	2.51032e-05	-2.77645e-10	0.359675
123408675	chr12:123408675:A:G	4.53445e-08	4.10342	-2.79482e-10	1.67406e-05	-0.0454801	-2.79482e-10
123408775	chr12:123408775:C:T	1.00573e-10	-2.00774	-2.79482e-10	5.21373e-06	-1.21202	-2.79482e-10
123408925	chr12:123408925:T:A	4.07312e-10	-2.77645e-10	-0.609047	2.60217e-05	-2.77645e-10	0.395613
123409098	chr12:123409098:C:T	3.94113e-11	-1.72187	-1.22271	7.14127e-07	-1.95226	-1.24775
123409116	chr12:123409116:C:G	1.1823e-10	-1.84599	-2.79482e-10	2.34909e-06	-2.00929	-2.79482e-10
123409363	chr12:123409363:T:C	1.45081e-07	6.49071	-1.22429	1.8538e-06	-0.998006	-1.24807
123409467	chr12:123409467:C:T	1.30622e-10	-1.74632	-2.79482e-10	2.35669e-06	-2.00606	-2.79482e-10
123409549	chr12:123409549:G:GC	1.12552e-10	-1.89521	-2.79482e-10	1.07757e-05	-0.486025	-2.79482e-10
123410506	chr12:123410506:C:T	1.72633e-10	-0.691527	-0.775933	2.89995e-06	-0.770636	-1.02799
123410650	chr12:123410650:C:T	1.02165e-10	-1.99203	-2.79482e-10	5.98386e-06	-1.07425	-2.79482e-10
123410716	chr12:123410716:A:T	3.94961e-10	-0.639837	-2.79482e-10	0.0015429	4.4781	-2.79482e-10
123411342	chr12:123411342:G:T	1.44032e-10	-1.74564	0.0970476	1.73021e-06	-1.97066	-0.344413
123411359	chr12:123411359:G:C	9.31986e-07	8.03742	-0.910974	1.71597e-06	-1.38526	-0.938074
123411369	chr12:123411369:G:GTGGC	3.99953e-11	-1.96898	-0.960886	7.02055e-07	-1.99315	-1.22392
123411371	chr12:123411371:A:C	3.83891e-11	-1.97076	-1.00009	6.945e-07	-1.99439	-1.2335
123411374	chr12:123411374:C:A	3.78173e-11	-1.97656	-1.0093	6.95702e-07	-1.99033	-1.23582
123412304	chr12:123412304:G:A	1.00714e-10	-1.98322	-0.0231287	3.08887e-06	-1.03221	-0.703298
123412339	chr12:123412339:C:T	2.72349e-10	-2.77645e-10	-1.01154	6.26072e-06	-2.77645e-10	-1.02902
123412526	chr12:123412526:A:C	7.39517e-10	-2.77645e-10	-0.0126278	1.58208e-05	-2.77645e-10	-0.101991
123412630	chr12:123412630:A:G	0.00579662	17.111	-1.24905	1.95789e-06	-1.13146	-1.05999
123413128	chr12:123413128:A:G	4.76855e-10	-2.77645e-10	-0.451412	1.15426e-05	-2.77645e-10	-0.417277
123413228	chr12:123413228:G:A	1.06237e-10	-1.95296	-2.79482e-10	4.20274e-06	-1.42758	-2.79482e-10
123413641	chr12:123413641:G:A	1.45207e-10	-0.408689	-1.23178	1.73108e-06	-1.07415	-1.24042
123413792	chr12:123413792:A:T	5.64261e-10	-2.77645e-10	-0.283108	1.28095e-05	-2.77645e-10	-0.31313
123413820	chr12:123413820:T:G	7.62792e-11	-1.72556	-0.558663	1.08481e-06	-1.73169	-1.05022
123414481	chr12:123414481:C:T	5.30165e-10	-2.77645e-10	-0.345437	1.21221e-05	-2.77645e-10	-0.368291
123414546	chr12:123414546:C:T	1.07049e-10	-1.94534	-2.79482e-10	7.3841e-06	-0.86399	-2.79482e-10
123414557	chr12:123414557:C:A	2.28892e-10	-2.77645e-10	-1.18537	5.31991e-06	-2.77645e-10	-1.19186
123415560	chr12:123415560:G:A	4.13659e-11	-1.72558	-1.17058	4.07247e-06	-0.210135	-1.24893
123415589	chr12:123415589:G:A	1.21761e-08	4.0375	-1.2489	4.25308e-06	-0.286513	-1.12916
123415949	chr12:123415949:G:C	2.15096e-10	-2.77645e-10	-1.24754	5.0507e-06	-2.77645e-10	-1.24379
123416511	chr12:123416511:C:T	4.10542e-11	-1.74626	-1.15747	3.87463e-06	-0.259949	-1.24892
123416596	chr12:123416596:T:C	0.0548599	19.1723	-1.06291	1.87327e-06	-1.21247	-1.02316
123416758	chr12:123416758:A:T	2.28892e-10	-2.77645e-10	-1.18537	5.31991e-06	-2.77645e-10	-1.19186
123416933	chr12:123416933:C:T	8.73548e-09	3.70503	-1.2485	3.71012e-06	-0.433617	-1.11864
123417074	chr12:123417074:G:A	3.96729e-11	-1.70919	-1.22877	4.25731e-06	-0.244366	-1.17032
123417432	chr12:123417432:C:T	2.2173e-10	-2.77645e-10	-1.21717	8.29917e-06	-2.77645e-10	-0.747163
123417654	chr12:123417654:G:A	5.68711e-11	-1.71043	-0.867406	4.57119e-06	-0.212503	-1.13104
123417814	chr12:123417814:G:A	0.108442	19.3132	-0.522378	3.37878e-06	-1.191	-0.454804
123418345	chr12:123418345:T:C	3.61065e-09	1.57302	-2.79482e-10	3.64401e-06	-1.57023	-2.79482e-10
123418853	chr12:123418853:C:T	5.22031e-08	4.24427	-2.79482e-10	2.07385e-05	0.168673	-2.79482e-10
123419079	chr12:123419079:C:T	0.0351644	18.8213	-1.15662	1.50327e-06	-1.29308	-1.1626
123419502	chr12:123419502:C:T	2.19377e-10	-2.77645e-10	-1.22783	5.1434e-06	-2.77645e-10	-1.22561
123419544	chr12:123419544:C:G	2.57519e-10	-2.77645e-10	-1.06753	6.72515e-06	-2.77645e-10	-0.957464
123419726	chr12:123419726:C:T	2.31183e-10	-2.77645e-10	-1.17542	5.64081e-06	-2.77645e-10	-1.13329
123420638	chr12:123420638:T:C	3.9281e-11	-1.80349	-1.1444	3.33167e-06	-0.411913	-1.24793
123421081	chr12:123421081:T:C	1.16178e-08	3.97906	-1.23739	3.00265e-06	-0.515863	-1.24796
123421456	chr12:123421456:C:T	2.33008e-10	-2.77645e-10	-1.16755	8.34027e-06	-2.77645e-10	-0.742224
123421760	chr12:123421760:C:T	0.0464976	19.1019	-1.15788	1.5253e-06	-1.25763	-1.18351
123422309	chr12:123422309:A:C	2.20371e-10	-2.77645e-10	-1.22331	5.27272e-06	-2.77645e-10	-1.20077
123423743	chr12:123423743:T:C	0.0577271	19.2444	-1.08401	1.64707e-06	-1.24237	-1.12195
123424023	chr12:123424023:T:C	1.23623e-08	2.80379	-2.79482e-10	4.24555e-06	-1.41745	-2.79482e-10
123424053	chr12:123424053:G:T	2.21779e-10	-2.77645e-10	-1.21695	5.16574e-06	-2.77645e-10	-1.22127
123424401	chr12:123424401:G:A	0.15646	20.399	-1.24153	2.07821e-06	-0.883267	-1.24854
123424459	chr12:123424459:G:A	2.15692e-10	-2.77645e-10	-1.24478	5.04413e-06	-2.77645e-10	-1.24509
123424742	chr12:123424742:C:T	4.53575e-11	-1.55736	-1.24669	6.63484e-06	0.102848	-1.07383
123424762	chr12:123424762:C:T	2.22781e-10	-2.77645e-10	-1.21243	5.36577e-06	-2.77645e-10	-1.18328
123424938	chr12:123424938:G:A	1.1349e-10	-0.754058	-1.13285	2.8383e-06	-0.813424	-1.00669
123425063	chr12:123425063:T:C	8.18685e-09	3.54375	-1.15209	3.37523e-06	-0.417563	-1.22929
123425317	chr12:123425317:C:T	2.16333e-10	-2.77645e-10	-1.24181	5.06969e-06	-2.77645e-10	-1.24004
123425779	chr12:123425779:A:G	5.02635e-10	-2.77645e-10	-0.398761	9.54207e-06	-2.77645e-10	-0.607609
123425903	chr12:123425903:C:T	2.14998e-10	-2.77645e-10	-1.248	5.03144e-06	-2.77645e-10	-1.24761
123425932	chr12:123425932:G:A	4.32782e-10	-0.548391	-2.79482e-10	3.9617e-06	-1.48665	-2.79482e-10
123425977	chr12:123425977:TA:T	2.27058e-10	-2.77645e-10	-1.19342	5.27924e-06	-2.77645e-10	-1.19954
123426387	chr12:123426387:A:G	2.20268e-10	-2.77645e-10	-1.22378	5.07603e-06	-2.77645e-10	-1.23879
123426608	chr12:123426608:T:C	2.51365e-10	-2.77645e-10	-1.09172	9.46903e-06	-2.77645e-10	-0.615293
123426963	chr12:123426963:C:T	2.68601e-10	-2.77645e-10	-1.0254	6.3436e-06	-2.77645e-10	-1.01587
123427242	chr12:123427242:A:C	2.05419e-10	-0.223919	-1.06965	1.64844e-06	-1.42457	-0.938914
123427666	chr12:123427666:T:C	1.60453e-10	-0.426724	-1.1139	8.92063e-07	-1.81018	-1.16736
123428886	chr12:123428886:A:G	0.00158239	15.7958	-1.23221	1.15223e-06	-1.47771	-1.24391
123428887	chr12:123428887:C:T	2.21196e-10	-2.77645e-10	-1.21957	5.15142e-06	-2.77645e-10	-1.22405
123429335	chr12:123429335:G:A	2.17063e-10	-2.77645e-10	-1.23844	5.37676e-06	-2.77645e-10	-1.18123
123429365	chr12:123429365:G:A	2.3964e-10	-1.13949	-2.79482e-10	2.09957e-05	0.180998	-2.79482e-10
123429575	chr12:123429575:G:A	2.66264e-10	-0.676129	-0.35801	2.27666e-06	-1.4069	-0.633711
123429857	chr12:123429857:G:A	2.19029e-10	-2.77645e-10	-1.22942	5.10694e-06	-2.77645e-10	-1.23272
123430239	chr12:123430239:T:C	2.85081e-10	-2.77645e-10	-0.965853	6.76171e-06	-2.77645e-10	-0.952043
123430286	chr12:123430286:G:A	2.06609e-09	1.85806	-0.84327	1.44796e-06	-1.62372	-0.869442
123431035	chr12:123431035:A:G	1.13062e-09	-2.77645e-10	0.411896	2.69571e-05	-2.77645e-10	0.430929
123431164	chr12:123431164:A:C	2.39612e-10	-2.77645e-10	-1.13961	5.03518e-06	-2.77645e-10	-1.24687
123431546	chr12:123431546:G:A	2.15993e-10	-2.77645e-10	-1.24338	5.02827e-06	-2.77645e-10	-1.24824
123431550	chr12:123431550:A:G	4.13927e-07	7.43473	-1.11991	7.82083e-07	-1.92457	-1.18454
123431768	chr12:123431768:G:A	2.5744e-10	-2.77645e-10	-1.06784	6.2244e-06	-2.77645e-10	-1.03484
123432442	chr12:123432442:A:G	4.69509e-10	0.580067	-1.047	7.379e-07	-1.95477	-1.2125
123432640	chr12:123432640:C:T	4.70018e-10	-2.77645e-10	-0.465854	1.11864e-05	-2.77645e-10	-0.448622
123432728	chr12:123432728:TG:T	2.68358e-10	-2.77645e-10	-1.0263	7.1609e-06	-2.77645e-10	-0.894683
123432729	chr12:123432729:G:A	5.2704e-10	-0.351349	-2.79482e-10	4.55017e-06	-1.34815	-2.79482e-10
123433529	chr12:123433529:C:G	1.13813e-10	-1.88407	-2.79482e-10	2.94311e-06	-1.78385	-2.79482e-10
123433538	chr12:123433538:C:T	1.51766e-09	-2.77645e-10	0.706302	3.71915e-05	-2.77645e-10	0.752761
123433666	chr12:123433666:C:T	1.37834e-09	-2.77645e-10	0.610011	3.40316e-05	-2.77645e-10	0.663972
123433984	chr12:123433984:T:C	2.92468e-10	-2.77645e-10	-0.940268	6.7053e-06	-2.77645e-10	-0.960421
123434790	chr12:123434790:T:A	2.31431e-10	-2.77645e-10	-1.17435	5.37996e-06	-2.77645e-10	-1.18064
123434828	chr12:123434828:C:G	3.35545e-10	-2.77645e-10	-0.80287	8.70445e-06	-2.77645e-10	-0.699485
123435140	chr12:123435140:A:G	8.67782e-11	-0.907855	-1.24741	8.93732e-07	-1.73445	-1.24122
123435213	chr12:123435213:A:T	5.7812e-11	-1.58477	-0.976663	1.73832e-06	-1.34241	-0.96799
123435422	chr12:123435422:T:C	2.24395e-10	-0.574408	-0.630809	1.92612e-06	-1.87278	-0.33503
123437083	chr12:123437083:T:C	3.10813e-10	-0.879435	-2.79482e-10	4.09636e-06	-1.45322	-2.79482e-10
123437116	chr12:123437116:C:A	2.20817e-10	-2.77645e-10	-1.22129	5.10246e-06	-2.77645e-10	-1.2336
123437132	chr12:123437132:G:A	2.15262e-10	-2.77645e-10	-1.24677	5.02713e-06	-2.77645e-10	-1.24847
123437340	chr12:123437340:TTCTTTCTTTC:T	4.43554e-10	-2.77645e-10	-0.523805	2.57984e-05	-2.77645e-10	0.386994
123439065	chr12:123439065:G:A	3.05339e-11	-1.9586	-1.24119	8.07539e-07	-1.85691	-1.22018
123439379	chr12:123439379:C:T	2.2414e-10	-2.77645e-10	-1.20635	5.157e-06	-2.77645e-10	-1.22296
123439912	chr12:123439912:G:C	4.5072e-10	-2.77645e-10	-0.507779	2.62396e-05	-2.77645e-10	0.403952
123439981	chr12:123439981:A:T	1.10078e-10	-1.91744	-2.79482e-10	4.42287e-06	-1.37653	-2.79482e-10
123440015	chr12:123440015:C:T	5.3173e-10	-2.77645e-10	-0.34249	1.20995e-05	-2.77645e-10	-0.370155
123440055	chr12:123440055:A:G	2.95863e-11	-2.00747	-1.22384	7.56082e-07	-2.00083	-1.14209
123440136	chr12:123440136:C:T	2.74743e-10	-2.77645e-10	-1.00279	6.29325e-06	-2.77645e-10	-1.02384
123440175	chr12:123440175:TC:T	2.15498e-10	-2.77645e-10	-1.24567	5.03378e-06	-2.77645e-10	-1.24715
123441666	chr12:123441666:C:G	3.23595e-10	-2.77645e-10	-0.839134	7.38356e-06	-2.77645e-10	-0.864063
123441968	chr12:123441968:G:A	7.24485e-09	2.26942	-2.79482e-10	5.03723e-06	-1.24646	-2.79482e-10
123442548	chr12:123442548:G:A	1.1633e-10	-1.86219	-2.79482e-10	3.58161e-06	-1.58751	-2.79482e-10
123442715	chr12:123442715:A:T	8.11501e-09	3.36193	-0.979087	8.58462e-07	-1.91569	-1.10025
123443368	chr12:123443368:G:T	2.48876e-10	-0.432305	-0.669366	1.16613e-06	-1.95665	-0.752981
123443864	chr12:123443864:A:G	3.14988e-10	-2.77645e-10	-0.866091	1.11349e-05	-2.77645e-10	-0.453232
123444119	chr12:123444119:A:C	1.01327e-08	3.57244	-0.967545	8.43039e-07	-1.9423	-1.09176
123444236	chr12:123444236:G:A	3.82289e-10	-2.77645e-10	-0.672449	6.76327e-06	-2.77645e-10	-0.951813
123444337	chr12:123444337:C:T	2.33572e-10	-2.77645e-10	-1.16514	5.32493e-06	-2.77645e-10	-1.19092
123444406	chr12:123444406:A:G	6.30323e-10	-2.77645e-10	-0.172393	1.43763e-05	-2.77645e-10	-0.197737
123445456	chr12:123445456:G:A	2.17729e-10	-2.77645e-10	-1.23537	5.09573e-06	-2.77645e-10	-1.23492
123445798	chr12:123445798:C:T	2.41856e-10	-2.77645e-10	-1.13028	5.28748e-06	-2.77645e-10	-1.19798
123447648	chr12:123447648:G:A	2.32161e-10	-0.439703	-0.73149	1.56562e-06	-1.9175	-0.497534
123447683	chr12:123447683:T:C	3.23118e-10	-0.258449	-0.582157	1.80813e-06	-1.95591	-0.315118
123447686	chr12:123447686:G:A	2.81828e-10	-0.373949	-0.603379	1.79696e-06	-1.93692	-0.340303
123447687	chr12:123447687:G:A	2.52652e-10	-0.42427	-0.662343	1.68918e-06	-1.928	-0.411071
123448211	chr12:123448211:A:G	2.18957e-10	-2.77645e-10	-1.22975	6.09868e-06	-2.77645e-10	-1.05525
123448299	chr12:123448299:C:T	2.17967e-10	-2.77645e-10	-1.23428	5.02724e-06	-2.77645e-10	-1.24845
123448326	chr12:123448326:G:A	3.96514e-10	-2.77645e-10	-0.635914	1.02354e-05	-2.77645e-10	-0.537471
123448563	chr12:123448563:C:T	3.90212e-10	-0.651936	-2.79482e-10	4.52042e-06	-1.35471	-2.79482e-10
123448595	chr12:123448595:T:C	5.25176e-10	-2.77645e-10	-0.354892	2.61666e-05	-2.77645e-10	0.401167
123448622	chr12:123448622:G:A	3.65275e-10	-2.77645e-10	-0.717975	8.02008e-06	-2.77645e-10	-0.781371
123449012	chr12:123449012:G:A	2.68492e-10	-2.77645e-10	-1.02581	6.2035e-06	-2.77645e-10	-1.0382
123449523	chr12:123449523:G:A	1.16717e-09	1.63959	-1.19587	7.37845e-07	-1.93425	-1.23309
123449554	chr12:123449554:A:G	2.34449e-10	-2.77645e-10	-1.16139	5.10925e-06	-2.77645e-10	-1.23227
123449653	chr12:123449653:C:T	9.86693e-11	-1.06055	-0.966305	7.286e-06	0.217208	-1.09457
123449749	chr12:123449749:C:T	6.87403e-11	-1.46175	-0.926544	3.92636e-06	-0.427352	-1.06825
123449807	chr12:123449807:C:T	3.77034e-10	-0.530574	-0.155716	3.2677e-06	-1.41404	-0.265191
123450005	chr12:123450005:AAC:A	3.27166e-10	-2.77645e-10	-0.828157	7.75367e-06	-2.77645e-10	-0.815153
123450272	chr12:123450272:T:G	2.72727e-10	-2.77645e-10	-1.01015	6.8181e-06	-2.77645e-10	-0.943737
123450560	chr12:123450560:A:T	2.76151e-10	-2.77645e-10	-0.997679	5.97368e-06	-2.77645e-10	-1.07595
123450646	chr12:123450646:A:G	5.79954e-10	-2.77645e-10	-0.255676	1.19026e-05	-2.77645e-10	-0.386561
123450662	chr12:123450662:G:A	2.89798e-10	-2.77645e-10	-0.94944	7.29883e-06	-2.77645e-10	-0.875605
123450788	chr12:123450788:A:G	2.49242e-10	-2.77645e-10	-1.1002	5.97053e-06	-2.77645e-10	-1.07648
123451070	chr12:123451070:AT:A	2.17975e-10	-2.77645e-10	-1.23424	5.07448e-06	-2.77645e-10	-1.2391
123451142	chr12:123451142:A:G	1.01007e-10	-2.00343	-2.79482e-10	2.71181e-06	-1.8657	-2.79482e-10
123451314	chr12:123451314:C:G	5.2708e-10	-2.77645e-10	-0.351273	1.26613e-05	-2.77645e-10	-0.324767
123451340	chr12:123451340:C:T	3.4574e-09	2.55755	-1.02791	9.26508e-07	-1.84332	-1.09633
123451469	chr12:123451469:C:T	9.05744e-09	3.74155	-1.24883	3.97505e-06	-0.240366	-1.24292
123451507	chr12:123451507:G:A	2.85391e-10	-2.77645e-10	-0.964767	7.17452e-06	-2.77645e-10	-0.892783
123451615	chr12:123451615:G:GT	1.07359e-10	-1.15941	-0.783034	7.81985e-06	0.139781	-0.946435
123451618	chr12:123451618:A:AAGGG	1.09597e-10	-1.14586	-0.775956	8.03634e-06	0.16138	-0.940725
123452007	chr12:123452007:C:A	2.74275e-09	2.37016	-1.07207	8.66285e-07	-1.87563	-1.13123
123452555	chr12:123452555:G:A	3.2801e-10	-2.77645e-10	-0.825582	7.89191e-06	-2.77645e-10	-0.797481
123452600	chr12:123452600:C:T	3.86475e-09	2.88526	-1.24424	2.50065e-06	-0.697724	-1.24904
123452677	chr12:123452677:T:C	2.14914e-10	-2.77645e-10	-1.24839	5.03207e-06	-2.77645e-10	-1.24749
123453238	chr12:123453238:G:A	1.02712e-10	-1.05039	-0.936311	8.00842e-06	0.284338	-1.06716
123453771	chr12:123453771:T:C	2.16031e-09	-2.77645e-10	1.05938	4.97817e-05	-2.77645e-10	1.04433
123453803	chr12:123453803:C:T	2.91005e-10	-2.77645e-10	-0.945284	5.90848e-06	-2.77645e-10	-1.08693
123453806	chr12:123453806:T:A	1.89395e-08	4.46551	-1.23513	5.90093e-06	0.158052	-1.24626
123453861	chr12:123453861:TTTGTTTTG:T	6.84661e-10	-2.77645e-10	-0.0897014	1.44085e-05	-2.77645e-10	-0.1955
123453863	chr12:123453863:TG:T	4.78735e-10	0.352833	-0.800311	1.47527e-06	-1.57667	-0.897802
123453868	chr12:123453868:TG:T	4.62086e-10	-2.77645e-10	-0.482874	1.06409e-05	-2.77645e-10	-0.498617
123453869	chr12:123453869:G:T	8.09965e-11	-0.976353	-1.24787	5.23311e-06	0.019672	-1.22799
123453941	chr12:123453941:A:G	1.65194e-08	4.32289	-1.22922	5.43092e-06	0.0721106	-1.24332
123454187	chr12:123454187:T:G	1.10775e-09	1.02576	-0.634297	1.06598e-06	-1.99822	-0.801211
123454246	chr12:123454246:T:C	2.21908e-09	2.16471	-1.07849	8.31536e-07	-1.91694	-1.13086
123454407	chr12:123454407:T:G	1.49134e-08	4.22007	-1.22868	5.37555e-06	0.0232571	-1.20472
123454428	chr12:123454428:G:A	2.94243e-10	-2.77645e-10	-0.93422	6.9789e-06	-2.77645e-10	-0.920427
123454584	chr12:123454584:G:C	7.29277e-11	-1.16913	-1.16003	5.4585e-06	0.064157	-1.2303
123454774	chr12:123454774:C:T	9.99166e-10	1.44152	-1.15322	7.3557e-07	-1.96299	-1.20744
123454830	chr12:123454830:G:A	4.37474e-10	-2.77645e-10	-0.537609	1.20079e-05	-2.77645e-10	-0.377757
123454847	chr12:123454847:T:C	7.09699e-11	-1.19147	-1.1649	5.23249e-06	0.0239758	-1.23241
123454877	chr12:123454877:G:A	2.89967e-10	-2.77645e-10	-0.948859	7.30372e-06	-2.77645e-10	-0.874935
123454940	chr12:123454940:C:T	3.52568e-09	1.35914	0.190064	2.28687e-06	-1.96967	-0.0664604
123455187	chr12:123455187:T:C	2.91597e-10	-2.77645e-10	-0.943252	7.34858e-06	-2.77645e-10	-0.868812
123455915	chr12:123455915:A:G	3.094e-09	2.53552	-1.11693	8.60565e-07	-1.84763	-1.16585
123456208	chr12:123456208:A:G	1.00302e-10	-2.01044	-2.79482e-10	2.52717e-06	-1.93622	-2.79482e-10
123456508	chr12:123456508:T:C	7.42327e-11	-1.14228	-1.16914	5.66118e-06	0.104644	-1.23433
123457297	chr12:123457297:C:T	3.77133e-10	-0.591774	-0.0942537	3.38416e-06	-1.45295	-0.191268
123457317	chr12:123457317:T:C	1.71464e-10	-0.668489	-0.805765	1.55126e-05	0.849785	-0.971455
123458010	chr12:123458010:T:A	6.57939e-10	-2.77645e-10	-0.129512	1.56897e-05	-2.77645e-10	-0.110316
123458094	chr12:123458094:G:C	2.89931e-10	-2.77645e-10	-0.948983	7.30255e-06	-2.77645e-10	-0.875095
123458256	chr12:123458256:G:C	1.59009e-10	-1.54967	-2.79482e-10	3.38652e-06	-1.64352	-2.79482e-10
123458395	chr12:123458395:C:T	2.17793e-10	-2.77645e-10	-1.23508	5.08981e-06	-2.77645e-10	-1.23608
123458667	chr12:123458667:T:C	7.58208e-09	2.77573	-0.460809	1.62307e-06	-1.78579	-0.593204
123458740	chr12:123458740:C:T	4.41257e-10	-2.77645e-10	-0.528998	1.21196e-05	-2.77645e-10	-0.368493
123459126	chr12:123459126:C:T	5.86853e-08	4.36132	-2.79482e-10	2.5819e-05	0.387792	-2.79482e-10
123459172	chr12:123459172:A:G	4.31986e-10	-0.65373	0.103498	3.9326e-06	-1.49341	-0.00061025
123459229	chr12:123459229:C:T	1.94853e-09	-2.77645e-10	0.956207	3.31609e-05	-2.77645e-10	0.638052
123460074	chr12:123460074:C:T	5.68802e-10	-2.77645e-10	-0.275092	1.31511e-05	-2.77645e-10	-0.28681
123460849	chr12:123460849:G:T	2.90857e-10	-2.77645e-10	-0.945794	7.32873e-06	-2.77645e-10	-0.871517
123460878	chr12:123460878:G:A	7.36148e-10	-2.77645e-10	-0.0171941	1.21017e-05	-2.77645e-10	-0.369975
123460885	chr12:123460885:C:T	2.19646e-10	-2.77645e-10	-1.22661	5.05049e-06	-2.77645e-10	-1.24383
123461073	chr12:123461073:T:C	9.74182e-11	-1.47363	-0.565978	5.12793e-06	-0.426682	-0.801935
123461135	chr12:123461135:A:G	2.09379e-09	2.00207	-0.973965	8.95751e-07	-1.92507	-1.04834
123461661	chr12:123461661:T:C	5.90318e-10	-0.655538	0.417575	5.41598e-06	-1.49129	0.317323
123461952	chr12:123461952:C:T	1.05635e-09	1.54321	-1.19927	7.27211e-07	-1.946	-1.23586
123462161	chr12:123462161:T:C	4.19237e-10	-2.77645e-10	-0.580189	1.87442e-05	-2.77645e-10	0.067565
123462294	chr12:123462294:G:A	3.14924e-10	-0.866293	-2.79482e-10	2.50825e-06	-1.94373	-2.79482e-10
123462576	chr12:123462576:G:A	4.56452e-10	-0.518683	0.0235412	3.96694e-06	-1.40687	-0.0784572
123462784	chr12:123462784:C:T	2.94934e-10	-2.77645e-10	-0.931872	6.23436e-06	-2.77645e-10	-1.03324
123463203	chr12:123463203:G:C	7.26157e-10	1.21523	-1.24609	6.84165e-07	-1.99626	-1.24661
123463427	chr12:123463427:G:A	1.55075e-10	-1.57472	-2.79482e-10	2.60051e-06	-1.90761	-2.79482e-10
123463493	chr12:123463493:T:G	1.03037e-10	-1.98354	-2.79482e-10	2.78713e-06	-1.83831	-2.79482e-10
123463822	chr12:123463822:T:C	2.21715e-10	-2.77645e-10	-1.21723	5.26335e-06	-2.77645e-10	-1.20255
123464302	chr12:123464302:C:T	2.17919e-10	-1.2345	-2.79482e-10	3.13367e-06	-1.72111	-2.79482e-10
123464334	chr12:123464334:G:C	2.28361e-10	-2.77645e-10	-1.1877	5.44827e-06	-2.77645e-10	-1.16802
123464362	chr12:123464362:C:T	1.05055e-09	1.58738	-1.24894	7.32612e-07	-1.92787	-1.24659
123464806	chr12:123464806:GA:G	2.62241e-10	-2.77645e-10	-1.04936	6.21822e-06	-2.77645e-10	-1.03583
123465041	chr12:123465041:C:T	1.16932e-08	3.9967	-1.24856	4.60402e-06	-0.0907797	-1.24561
123465080	chr12:123465080:A:G	8.44989e-11	-1.10389	-1.078	4.44297e-06	-0.36431	-1.00769
123465375	chr12:123465375:C:T	2.20929e-10	-2.77645e-10	-1.22079	5.14455e-06	-2.77645e-10	-1.22538
123465606	chr12:123465606:C:T	2.14799e-10	-2.77645e-10	-1.24892	5.0271e-06	-2.77645e-10	-1.24847
123466544	chr12:123466544:T:C	6.41959e-10	-2.77645e-10	-0.154101	1.52301e-05	-2.77645e-10	-0.140046
123466586	chr12:123466586:T:C	2.87072e-10	-2.77645e-10	-0.958894	7.23624e-06	-2.77645e-10	-0.884218
123466840	chr12:123466840:C:A	3.17573e-10	-0.857917	-2.79482e-10	3.39446e-06	-1.64118	-2.79482e-10
123466876	chr12:123466876:G:T	4.16134e-09	2.78827	-1.0733	9.55478e-07	-1.77728	-1.13158
123466933	chr12:123466933:GC:G	9.75411e-10	1.51311	-1.24887	7.24064e-07	-1.93938	-1.24682
123466945	chr12:123466945:T:C	1.27431e-10	-1.77105	-2.79482e-10	2.36484e-06	-2.00261	-2.79482e-10
123467484	chr12:123467484:T:C	1.50678e-09	-2.77645e-10	0.699102	3.47388e-05	-2.77645e-10	0.684538
123467485	chr12:123467485:A:T	1.38991e-09	1.68559	-1.06723	8.2185e-07	-1.91678	-1.14274
123467881	chr12:123467881:T:G	3.42378e-10	-2.77645e-10	-0.78271	8.04639e-06	-2.77645e-10	-0.778095
123468192	chr12:123468192:C:T	1.28814e-09	1.78819	-1.24586	7.646e-07	-1.90504	-1.22668
123469247	chr12:123469247:C:T	5.74372e-10	-2.77645e-10	-0.265348	1.35308e-05	-2.77645e-10	-0.258351
123469428	chr12:123469428:C:T	2.47121e-10	-2.77645e-10	-1.10875	5.82955e-06	-2.77645e-10	-1.10038
123470040	chr12:123470040:CAT:C	2.16836e-10	-2.77645e-10	-1.23948	5.06537e-06	-2.77645e-10	-1.24089
123470811	chr12:123470811:A:G	3.40869e-09	1.50546	0.0099986	2.01417e-06	-1.93131	-0.231796
123471110	chr12:123471110:G:A	3.96372e-10	-2.77645e-10	-0.636271	1.07862e-05	-2.77645e-10	-0.485047
123471298	chr12:123471298:C:T	1.08947e-08	3.92617	-1.24876	4.66705e-06	-0.0775292	-1.24526
123471921	chr12:123471921:G:A	2.59428e-10	-2.77645e-10	-1.06015	6.59894e-06	-2.77645e-10	-0.97641
123472010	chr12:123472010:G:C	2.22999e-10	-2.77645e-10	-1.21146	5.29689e-06	-2.77645e-10	-1.1962
123472202	chr12:123472202:A:G	1.23397e-08	4.04967	-1.24772	5.04218e-06	0.00185188	-1.24733
123472328	chr12:123472328:G:A	3.97649e-10	-2.77645e-10	-0.633054	7.72118e-06	-2.77645e-10	-0.819352
123472357	chr12:123472357:C:G	3.81553e-10	-0.602841	-0.0715349	3.44281e-06	-1.46138	-0.16565
123472448	chr12:123472448:G:A	3.88412e-10	-2.77645e-10	-0.656558	7.57435e-06	-2.77645e-10	-0.838551
123472794	chr12:123472794:T:C	3.70554e-10	-0.708627	0.00500213	3.49024e-06	-1.52587	-0.0874789
123472864	chr12:123472864:G:A	2.66249e-10	-2.77645e-10	-1.03419	6.6475e-06	-2.77645e-10	-0.969078
123472899	chr12:123472899:G:A	2.25852e-10	-2.77645e-10	-1.19874	5.37866e-06	-2.77645e-10	-1.18088
123472946	chr12:123472946:C:T	3.00179e-10	-2.77645e-10	-0.914245	7.31785e-06	-2.77645e-10	-0.873002
123473092	chr12:123473092:G:A	2.4575e-10	-2.77645e-10	-1.11431	5.79312e-06	-2.77645e-10	-1.10665
123473320	chr12:123473320:GC:G	1.0536e-08	3.89284	-1.24891	4.63291e-06	-0.085521	-1.24461
123473419	chr12:123473419:G:A	7.86778e-10	1.24227	-1.19295	7.72476e-07	-1.95781	-1.16366
123473429	chr12:123473429:C:T	3.93127e-10	-0.741652	0.09716	3.77025e-06	-1.54668	0.0104991
123473531	chr12:123473531:A:G	3.75525e-10	-2.77645e-10	-0.690299	8.83685e-06	-2.77645e-10	-0.684388
123473587	chr12:123473587:C:T	3.82698e-10	-0.641465	-0.0299147	3.53199e-06	-1.48818	-0.113274
123473656	chr12:123473656:C:T	1.30156e-09	-2.77645e-10	0.552695	3.02218e-05	-2.77645e-10	0.545246
123474390	chr12:123474390:C:T	1.14535e-08	3.92472	-1.19729	5.43538e-06	-0.0171825	-1.15321
123474545	chr12:123474545:G:A	1.37921e-08	4.11174	-1.19852	5.99081e-06	0.0816983	-1.15479
123475102	chr12:123475102:A:G	4.70353e-10	-0.647179	0.182037	4.37743e-06	-1.49496	0.108101
123475134	chr12:123475134:G:A	1.46896e-08	3.63592	-0.659649	1.80729e-06	-1.48755	-0.783938
123475489	chr12:123475489:G:A	5.50565e-10	-0.30768	-2.79482e-10	4.5385e-06	-1.35072	-2.79482e-10
123475563	chr12:123475563:C:CTT	2.17325e-10	-2.77645e-10	-1.23723	5.0593e-06	-2.77645e-10	-1.24209
123475622	chr12:123475622:G:T	6.04735e-10	-0.213835	-2.79482e-10	2.54438e-05	0.373152	-2.79482e-10
123475927	chr12:123475927:A:G	9.59295e-08	5.28833	-0.435585	3.53729e-05	1.29431	-0.591678
123475965	chr12:123475965:G:A	2.46013e-10	-2.77645e-10	-1.11324	6.16292e-06	-2.77645e-10	-1.04477
123476301	chr12:123476301:C:T	2.83512e-10	-0.714263	-0.257109	2.72251e-06	-1.53595	-0.325812
123476713	chr12:123476713:TGCTGAC:T	3.07966e-10	-2.77645e-10	-0.888636	8.01176e-06	-2.77645e-10	-0.782408
123476774	chr12:123476774:T:C	2.22245e-10	-2.77645e-10	-1.21485	5.15658e-06	-2.77645e-10	-1.22305
123477292	chr12:123477292:AGAGTAGCTAGGAGTTAG:A	7.8687e-10	-2.77645e-10	0.0494375	1.74766e-05	-2.77645e-10	-0.00245677
123477387	chr12:123477387:G:A	1.49898e-08	3.31769	-0.321196	2.27909e-06	-1.5429	-0.496639
123477527	chr12:123477527:C:T	1.45194e-08	2.96462	-2.79482e-10	3.97138e-05	0.81838	-2.79482e-10
123477701	chr12:123477701:G:T	2.97643e-10	-0.689905	-0.232824	2.83824e-06	-1.52235	-0.297789
123477890	chr12:123477890:A:G	3.18519e-09	2.65805	-1.2104	2.63014e-06	-0.722517	-1.17376
123477912	chr12:123477912:C:G	3.07689e-10	-0.712741	-0.176796	2.88909e-06	-1.55405	-0.24833
123477935	chr12:123477935:C:T	1.17026e-07	6.22421	-1.17268	1.92662e-05	1.30761	-1.21257
123478174	chr12:123478174:T:A	1.7285e-07	6.57171	-1.13015	2.4191e-05	1.50455	-1.18188
123478238	chr12:123478238:C:T	1.43134e-08	3.10847	-0.15814	2.50706e-06	-1.5992	-0.345006
123479099	chr12:123479099:C:T	2.88232e-10	-2.77645e-10	-0.954859	1.08838e-05	-2.77645e-10	-0.476045
123479429	chr12:123479429:C:T	1.03047e-08	2.89117	-0.269437	2.27529e-06	-1.6081	-0.43311
123479583	chr12:123479583:G:A	3.20084e-10	-2.77645e-10	-0.850041	8.48081e-06	-2.77645e-10	-0.725513
123480117	chr12:123480117:G:C	8.00067e-10	-2.77645e-10	0.0660707	1.75737e-05	-2.77645e-10	0.00308745
123480230	chr12:123480230:G:A	7.48009e-10	-2.77645e-10	-0.00121032	1.7327e-05	-2.77645e-10	-0.0110515
123481078	chr12:123481078:C:T	2.75213e-10	-2.77645e-10	-1.00108	6.16672e-06	-2.77645e-10	-1.04415
123481118	chr12:123481118:A:T	3.01009e-10	-2.77645e-10	-0.911485	6.55123e-06	-2.77645e-10	-0.983666
123481334	chr12:123481334:C:T	1.04878e-10	-1.96583	-2.79482e-10	2.96966e-06	-1.77487	-2.79482e-10
123481668	chr12:123481668:T:A	1.72344e-10	-0.992177	-0.476956	1.8946e-06	-1.70205	-0.522264
123481901	chr12:123481901:C:T	1.06761e-09	0.993938	-0.639383	2.29228e-05	0.945313	-0.676499
123482404	chr12:123482404:C:T	2.22847e-10	-2.77645e-10	-1.21214	5.13054e-06	-2.77645e-10	-1.22811
123482426	chr12:123482426:A:G	2.04849e-08	4.54574	-1.23692	6.84841e-06	0.308426	-1.24773
123482435	chr12:123482435:C:T	1.49814e-10	-1.1358	-0.473434	1.76123e-06	-1.77824	-0.519067
123482436	chr12:123482436:G:A	3.1482e-10	-2.77645e-10	-0.866623	8.30644e-06	-2.77645e-10	-0.746288
123482625	chr12:123482625:T:C	5.63308e-09	2.55923	-0.541445	1.56965e-06	-1.72433	-0.688134
123483038	chr12:123483038:T:TG	2.15397e-10	-2.77645e-10	-1.24614	5.03515e-06	-2.77645e-10	-1.24687
123483064	chr12:123483064:G:A	3.00398e-10	-2.77645e-10	-0.913518	7.87102e-06	-2.77645e-10	-0.80013
123483070	chr12:123483070:A:T	3.00398e-10	-2.77645e-10	-0.913518	7.87102e-06	-2.77645e-10	-0.80013
123483661	chr12:123483661:C:CT	1.57749e-10	-1.0459	-0.511717	1.78027e-06	-1.73068	-0.555873
123483878	chr12:123483878:C:T	8.44327e-10	-2.77645e-10	0.119915	1.87219e-05	-2.77645e-10	0.0663748
123484137	chr12:123484137:C:T	3.08836e-10	-2.77645e-10	-0.885816	6.78744e-06	-2.77645e-10	-0.948245
123484291	chr12:123484291:C:T	1.55168e-10	-1.04584	-0.528275	1.74902e-06	-1.73157	-0.572691
123484470	chr12:123484470:C:T	1.96512e-10	-1.3379	-2.79482e-10	4.01329e-06	-1.47371	-2.79482e-10
123484910	chr12:123484910:C:T	2.96287e-10	0.0430931	-0.970391	2.76619e-05	1.24037	-0.783631
123485281	chr12:123485281:A:G	7.22371e-11	-1.14598	-1.19269	7.4879e-06	0.198481	-1.04851
123485735	chr12:123485735:C:T	8.73054e-10	-2.77645e-10	0.153372	2.0281e-05	-2.77645e-10	0.146364
123485823	chr12:123485823:G:A	3.60718e-10	0.367935	-1.09846	7.30577e-06	0.241947	-1.1166
123486066	chr12:123486066:T:C	2.4191e-10	-2.77645e-10	-1.13006	5.6853e-06	-2.77645e-10	-1.12544
123486823	chr12:123486823:C:T	2.39874e-10	-1.13851	-2.79482e-10	2.98516e-06	-1.76966	-2.79482e-10
123486944	chr12:123486944:G:A	1.87104e-08	4.44392	-1.22571	1.13645e-05	0.803478	-1.2363
123488248	chr12:123488248:G:A	2.14979e-10	-2.77645e-10	-1.24809	5.02902e-06	-2.77645e-10	-1.24809
123488331	chr12:123488331:CA:C	8.91274e-10	1.38649	-1.21246	7.47182e-07	-1.93019	-1.22458
123488368	chr12:123488368:G:A	4.51052e-10	-0.507043	-2.79482e-10	5.12937e-06	-1.22834	-2.79482e-10
123489094	chr12:123489094:G:A	2.2253e-10	-2.77645e-10	-1.21356	5.27833e-06	-2.77645e-10	-1.19971
123489177	chr12:123489177:A:G	2.34097e-10	-1.16289	-2.79482e-10	2.46891e-06	-1.95954	-2.79482e-10
123490102	chr12:123490102:ACC:A	1.00534e-10	-2.00813	-2.79482e-10	2.49362e-06	-1.94958	-2.79482e-10
123490179	chr12:123490179:T:G	3.774e-11	-2.01064	-0.977269	1.10475e-06	-1.82709	-0.936606
123490713	chr12:123490713:C:T	7.51934e-11	-1.085	-1.21356	7.79524e-06	0.284409	-1.09421
123490838	chr12:123490838:C:T	3.0828e-11	-1.9536	-1.23661	6.90432e-07	-1.99939	-1.23436
123491038	chr12:123491038:C:T	2.61104e-08	4.77549	-1.22403	8.73901e-06	0.50929	-1.20481
123491268	chr12:123491268:G:A	3.42042e-09	2.76599	-1.24709	9.61511e-07	-1.65536	-1.24721
123491346	chr12:123491346:G:A	2.57783e-10	-2.77645e-10	-1.06651	5.87993e-06	-2.77645e-10	-1.09177
123491654	chr12:123491654:T:G	1.43025e-10	-1.29379	-0.361816	1.83062e-06	-1.84787	-0.410793
123491770	chr12:123491770:C:T	3.24028e-09	2.70821	-1.24342	9.50174e-07	-1.67083	-1.2436
123491771	chr12:123491771:G:A	7.61052e-11	-1.15659	-1.12992	1.7268e-06	-1.16007	-1.15698
123491780	chr12:123491780:G:A	2.16183e-10	-2.77645e-10	-1.2425	5.05977e-06	-2.77645e-10	-1.242
123491823	chr12:123491823:G:A	5.60068e-10	-2.77645e-10	-0.290568	1.33447e-05	-2.77645e-10	-0.272201
123492314	chr12:123492314:T:C	4.17864e-08	4.64556	-0.623854	1.6021e-05	0.427184	-0.516606
123492381	chr12:123492381:G:A	7.19556e-11	-1.15497	-1.1876	7.36567e-06	0.173282	-1.03977
123492850	chr12:123492850:GT:G	3.6119e-09	2.81739	-1.24403	9.78428e-07	-1.64088	-1.24425
123493003	chr12:123493003:T:C	3.271e-09	2.71461	-1.24038	9.52149e-07	-1.67178	-1.24057
123493182	chr12:123493182:G:A	6.3531e-10	-2.77645e-10	-0.164512	1.30553e-05	-2.77645e-10	-0.294124
123493816	chr12:123493816:GCT:G	2.71194e-10	-2.77645e-10	-1.01579	6.15169e-06	-2.77645e-10	-1.04659
123494164	chr12:123494164:A:G	2.87706e-10	-2.77645e-10	-0.956687	1.08544e-05	-2.77645e-10	-0.478744
123495262	chr12:123495262:C:T	1.13225e-08	3.20549	-0.489564	1.99982e-06	-1.53472	-0.635545
123495282	chr12:123495282:C:A	6.22277e-10	-2.77645e-10	-0.18524	1.23411e-05	-2.77645e-10	-0.350381
123495616	chr12:123495616:C:T	5.73666e-11	-1.52483	-1.04433	1.29045e-06	-1.52824	-1.08009
123495619	chr12:123495619:C:A	6.2753e-11	-1.42043	-1.05899	1.41339e-06	-1.42379	-1.09354
123495766	chr12:123495766:C:T	6.86975e-11	-1.34831	-1.0406	1.5445e-06	-1.35158	-1.07704
123495878	chr12:123495878:G:A	7.00505e-11	-1.27271	-1.0967	1.58111e-06	-1.27793	-1.12725
123496139	chr12:123496139:A:G	1.0094e-10	-2.0041	-2.79482e-10	2.53189e-06	-1.93435	-2.79482e-10
123496597	chr12:123496597:G:A	4.42915e-09	3.02359	-1.24625	1.03107e-06	-1.58664	-1.24609
123496656	chr12:123496656:C:T	2.87335e-10	-2.77645e-10	-0.957977	6.26659e-06	-2.77645e-10	-1.02809
123496779	chr12:123496779:C:T	4.227e-10	-2.77645e-10	-0.571963	1.11743e-05	-2.77645e-10	-0.449704
123496841	chr12:123496841:C:T	2.29852e-10	-2.77645e-10	-1.18119	5.23729e-06	-2.77645e-10	-1.20751
123496933	chr12:123496933:C:T	6.52463e-09	2.95742	-0.792703	1.48255e-06	-1.61288	-0.856671
123497075	chr12:123497075:G:A	2.68459e-10	-2.77645e-10	-1.02593	6.13681e-06	-2.77645e-10	-1.04901
123498010	chr12:123498010:AT:A	2.23666e-10	-2.77645e-10	-1.20847	5.10523e-06	-2.77645e-10	-1.23305
123498339	chr12:123498339:CCAGG:C	7.92305e-08	5.3011	-0.639613	2.48762e-05	0.887502	-0.536911
123498806	chr12:123498806:C:T	2.59655e-10	-2.77645e-10	-1.05927	5.9461e-06	-2.77645e-10	-1.08058
123498995	chr12:123498995:A:G	7.88396e-11	-1.07242	-1.17879	8.56753e-06	0.308484	-1.02382
123499190	chr12:123499190:A:T	6.75866e-10	-2.77645e-10	-0.102631	1.48526e-05	-2.77645e-10	-0.165141
123499394	chr12:123499394:G:A	7.9009e-08	5.36836	-0.70967	2.39867e-05	0.926345	-0.612164
123499551	chr12:123499551:G:A	3.91537e-10	-2.77645e-10	-0.648544	7.26612e-06	-2.77645e-10	-0.880096
123499639	chr12:123499639:G:A	1.00958e-10	-2.00392	-2.79482e-10	3.29402e-06	-1.67121	-2.79482e-10
123499979	chr12:123499979:T:G	2.23422e-10	-2.77645e-10	-1.20956	5.15045e-06	-2.77645e-10	-1.22423
123500172	chr12:123500172:C:T	2.16621e-10	-2.77645e-10	-1.24048	5.04452e-06	-2.77645e-10	-1.24502
123500543	chr12:123500543:C:T	4.30899e-10	-0.552751	-2.79482e-10	4.13989e-06	-1.44265	-2.79482e-10
123500600	chr12:123500600:T:C	2.15066e-10	-2.77645e-10	-1.24768	5.08162e-06	-2.77645e-10	-1.23769
123500638	chr12:123500638:G:A	2.14783e-10	-2.77645e-10	-1.249	5.18571e-06	-2.77645e-10	-1.21741
123500865	chr12:123500865:G:A	2.20183e-10	-2.77645e-10	-1.22416	5.21127e-06	-2.77645e-10	-1.21249
123500980	chr12:123500980:C:T	2.69989e-10	-2.77645e-10	-1.02024	6.17003e-06	-2.77645e-10	-1.04361
123501287	chr12:123501287:T:A	3.2376e-08	4.03216	-0.265616	3.01854e-06	-1.38588	-0.372667
123502122	chr12:123502122:G:T	3.87723e-11	-1.7157	-1.24522	9.06601e-07	-1.71233	-1.24904
123502132	chr12:123502132:A:T	3.83892e-11	-1.72549	-1.24536	8.97685e-07	-1.72221	-1.24905
123502175	chr12:123502175:G:C	1.2987e-10	-0.933945	-0.818147	1.46033e-06	-1.63147	-0.853185
123502224	chr12:123502224:A:C	9.55864e-11	-1.03224	-1.02635	1.15638e-05	0.358651	-0.774093
123502325	chr12:123502325:C:T	1.34381e-09	0.584638	-2.79482e-10	4.95567e-06	-1.26279	-2.79482e-10
123502399	chr12:123502399:G:A	5.06508e-11	-1.54022	-1.15345	1.1827e-06	-1.52381	-1.17171
123502956	chr12:123502956:C:T	6.24734e-11	-1.23484	-1.24905	5.20983e-06	-0.0145361	-1.19824
123503133	chr12:123503133:A:G	6.27139e-11	-1.23297	-1.24708	5.03909e-06	-0.0171186	-1.22897
123503263	chr12:123503263:C:T	2.00357e-08	2.60465	0.681994	4.78209e-06	-1.77268	0.474243
123503264	chr12:123503264:G:A	1.26416e-08	2.82612	-2.79482e-10	4.15154e-05	0.862745	-2.79482e-10
123503493	chr12:123503493:G:A	2.73497e-08	4.18623	-0.588396	2.34761e-06	-1.334	-0.675923
123503888	chr12:123503888:C:T	7.9918e-09	2.83279	-0.465243	1.785e-06	-1.69368	-0.590221
123504079	chr12:123504079:AG:A	3.5076e-10	-2.77645e-10	-0.758523	7.19577e-06	-2.77645e-10	-0.889826
123504325	chr12:123504325:C:T	7.8215e-11	-1.19256	-1.06661	5.73996e-06	0.0692324	-1.1851
123504703	chr12:123504703:G:A	1.67793e-08	3.11665	-0.00736766	2.928e-06	-1.61585	-0.173151
123504889	chr12:123504889:A:G	1.00756e-10	-2.00593	-2.79482e-10	2.48245e-06	-1.95407	-2.79482e-10
123505183	chr12:123505183:G:C	3.06651e-11	-1.96237	-1.23313	6.95947e-07	-1.99598	-1.22982
123506137	chr12:123506137:C:T	2.17747e-10	-2.77645e-10	-1.23529	5.09633e-06	-2.77645e-10	-1.2348
123506301	chr12:123506301:T:A	3.38043e-08	5.05851	-1.24879	1.01438e-05	0.697133	-1.24359
123506357	chr12:123506357:A:G	2.06192e-08	3.15458	0.160773	3.60287e-06	-1.60551	0.023917
123506362	chr12:123506362:T:A	7.11095e-11	-1.22702	-1.12738	5.24547e-06	0.0129002	-1.21885
123506924	chr12:123506924:C:T	5.85191e-10	-2.77645e-10	-0.246686	1.35192e-05	-2.77645e-10	-0.259205
123507028	chr12:123507028:A:ATT	2.34314e-10	-2.77645e-10	-1.16196	5.46387e-06	-2.77645e-10	-1.16516
123507029	chr12:123507029:A:C	2.33985e-10	-2.77645e-10	-1.16337	5.45644e-06	-2.77645e-10	-1.16652
123507517	chr12:123507517:T:C	3.05161e-09	2.53237	-1.12757	1.78961e-05	1.13592	-1.11465
123507732	chr12:123507732:G:A	9.06996e-09	3.7425	-1.24841	1.57515e-06	-1.16128	-1.2477
123507965	chr12:123507965:A:G	4.83213e-10	-2.77645e-10	-0.438169	1.0873e-05	-2.77645e-10	-0.477039
123509558	chr12:123509558:C:T	6.20017e-08	3.72007	0.696224	9.0372e-06	-1.18389	0.521921
123509608	chr12:123509608:G:A	4.193e-11	-1.89694	-0.985688	8.66512e-07	-2.01077	-0.995831
123509635	chr12:123509635:T:C	4.90699e-10	-2.77645e-10	-0.422793	1.10422e-05	-2.77645e-10	-0.461592
123509919	chr12:123509919:C:T	2.18858e-10	-2.77645e-10	-1.2302	5.05775e-06	-2.77645e-10	-1.2424
123509974	chr12:123509974:T:C	1.4504e-09	-2.77645e-10	0.660969	3.37447e-05	-2.77645e-10	0.655505
123510122	chr12:123510122:A:G	1.23175e-08	3.20867	-0.408514	2.48585e-06	-1.47232	-0.480388
123510443	chr12:123510443:T:A	8.06502e-10	-2.77645e-10	0.074081	1.87997e-05	-2.77645e-10	0.0705226
123513223	chr12:123513223:T:G	2.26632e-08	3.72269	-0.312815	3.31713e-06	-1.18102	-0.483194
123513468	chr12:123513468:T:C	2.33788e-10	-2.77645e-10	-1.16421	5.39725e-06	-2.77645e-10	-1.17743
123513564	chr12:123513564:G:A	4.19796e-11	-1.69316	-1.18828	9.77051e-07	-1.68351	-1.20302
123513776	chr12:123513776:A:G	6.67563e-11	-1.94132	-0.476254	1.47389e-06	-2.0057	-0.469707
123514135	chr12:123514135:C:T	5.75661e-10	-0.263106	-2.79482e-10	1.75176e-05	-0.000113409	-2.79482e-10
123514155	chr12:123514155:C:T	7.80417e-11	-1.93972	-0.32166	1.71857e-06	-2.00599	-0.315833
123514947	chr12:123514947:A:T	4.08096e-10	-2.77645e-10	-0.607122	7.49079e-06	-2.77645e-10	-0.849644
123515182	chr12:123515182:T:G	3.4561e-10	-2.77645e-10	-0.773314	1.44378e-05	-2.77645e-10	-0.193472
123515354	chr12:123515354:T:C	5.16014e-11	-1.55653	-1.11855	1.20228e-06	-1.54097	-1.13813
123515739	chr12:123515739:C:T	2.49297e-10	-2.77645e-10	-1.09998	5.80338e-06	-2.77645e-10	-1.10488
123515871	chr12:123515871:C:G	5.55978e-10	-2.77645e-10	-0.297896	1.27751e-05	-2.77645e-10	-0.315823
123515921	chr12:123515921:C:G	2.17052e-10	-2.77645e-10	-1.23849	5.06541e-06	-2.77645e-10	-1.24088
123516104	chr12:123516104:G:A	3.29957e-08	4.4202	-0.634688	3.36949e-06	-0.877885	-0.770673
123517140	chr12:123517140:AC:A	2.36244e-10	-2.77645e-10	-1.15376	5.43426e-06	-2.77645e-10	-1.1706
123517204	chr12:123517204:G:A	4.92768e-08	4.30847	-0.121886	5.0725e-06	-0.91253	-0.326956
123517501	chr12:123517501:T:A	6.13342e-11	-1.5276	-0.974686	1.42678e-06	-1.50888	-0.999019
123517740	chr12:123517740:C:T	4.85119e-10	-2.77645e-10	-0.43423	1.11765e-05	-2.77645e-10	-0.449502
123517752	chr12:123517752:G:A	1.16732e-10	-1.85874	-2.79482e-10	2.57191e-06	-1.91867	-2.79482e-10
123518042	chr12:123518042:A:G	5.32738e-08	4.37045	-0.105872	5.85155e-06	-0.86666	-0.229953
123518215	chr12:123518215:A:T	3.6314e-08	4.29229	-0.410955	4.20493e-06	-0.847767	-0.579294
123518785	chr12:123518785:G:A	1.38664e-10	-1.0794	-0.607178	1.86325e-06	-1.70477	-0.536224
123518949	chr12:123518949:C:T	1.1851e-09	0.883468	-0.42451	2.19098e-06	-1.46513	-0.61384
123519499	chr12:123519499:T:C	5.1967e-10	-0.365432	-2.79482e-10	1.26947e-05	-0.322136	-2.79482e-10
123520025	chr12:123520025:G:A	1.37991e-10	-1.69144	-2.79482e-10	2.62656e-06	-1.89764	-2.79482e-10
123520200	chr12:123520200:T:C	4.88617e-11	-1.96246	-0.767173	1.28331e-06	-1.9124	-0.701476
123520216	chr12:123520216:C:T	3.6529e-10	-2.77645e-10	-0.717933	8.199e-06	-2.77645e-10	-0.759306
123520371	chr12:123520371:C:A	5.41554e-10	0.166324	-0.490507	4.02968e-06	-1.12861	-0.341026
123520443	chr12:123520443:T:C	3.94821e-11	-1.99153	-0.951247	9.33675e-07	-1.95192	-0.98003
123520765	chr12:123520765:G:C	3.90031e-11	-2.00196	-0.953023	9.14634e-07	-1.97163	-0.980919
123520928	chr12:123520928:G:T	3.99764e-10	-0.371278	-0.256472	1.55701e-06	-1.93561	-0.484938
123521085	chr12:123521085:T:C	3.34817e-10	-2.77645e-10	-0.805042	7.54198e-06	-2.77645e-10	-0.842834
123521832	chr12:123521832:C:T	3.66837e-11	-1.93078	-1.08551	9.39999e-07	-1.86598	-1.05921
123522294	chr12:123522294:C:T	5.90869e-10	0.192828	-0.429859	4.37719e-06	-1.11549	-0.271422
123522295	chr12:123522295:C:T	3.73634e-11	-1.76327	-1.23466	1.65006e-06	-1.11879	-1.24372
123522813	chr12:123522813:A:T	2.38807e-10	-2.77645e-10	-1.14297	5.08473e-06	-2.77645e-10	-1.23708
123523398	chr12:123523398:C:T	1.28719e-10	-1.76099	-2.79482e-10	2.95631e-06	-1.77938	-2.79482e-10
123523527	chr12:123523527:T:C	4.6509e-10	0.741654	-1.21805	2.96699e-06	-0.550171	-1.2256
123523912	chr12:123523912:C:T	4.87651e-10	-1.45007	1.02104	4.84189e-06	-1.99221	0.706194
123524343	chr12:123524343:G:A	2.16478e-10	-2.77645e-10	-1.24114	5.04081e-06	-2.77645e-10	-1.24575
123524371	chr12:123524371:C:A	2.5503e-10	-2.77645e-10	-1.07724	5.89815e-06	-2.77645e-10	-1.08868
123524887	chr12:123524887:C:CT	4.21672e-10	-2.77645e-10	-0.574398	1.01065e-05	-2.77645e-10	-0.550141
123525182	chr12:123525182:C:T	2.17812e-10	-2.77645e-10	-1.235	5.08728e-06	-2.77645e-10	-1.23657
123526015	chr12:123526015:TG:T	2.20164e-09	1.07833	-2.79482e-10	1.06179e-05	-0.500781	-2.79482e-10
123526031	chr12:123526031:C:T	8.39452e-10	-2.77645e-10	0.114124	1.99513e-05	-2.77645e-10	0.129973
123526706	chr12:123526706:G:A	1.60171e-10	-1.49763	-0.044754	1.78205e-06	-1.98182	-0.303733
123526738	chr12:123526738:C:T	4.21851e-10	0.165947	-0.73992	2.8959e-06	-1.16719	-0.632838
123526882	chr12:123526882:T:C	5.49317e-11	-1.55654	-1.05599	5.1294e-06	-0.41529	-0.81304
123526905	chr12:123526905:G:A	8.09664e-10	-2.77645e-10	0.0779942	1.408e-05	-2.77645e-10	-0.218561
123527080	chr12:123527080:T:C	2.32634e-10	-2.77645e-10	-1.16916	5.59829e-06	-2.77645e-10	-1.14086
123527120	chr12:123527120:T:C	1.55654e-10	-1.50924	-0.0617467	1.75489e-06	-1.97997	-0.320946
123527376	chr12:123527376:C:T	5.35244e-10	0.369907	-0.705808	3.55486e-06	-0.998603	-0.596401
123527700	chr12:123527700:A:T	1.78533e-10	-1.47012	0.0362613	1.89732e-06	-1.9889	-0.233981
123527767	chr12:123527767:G:A	3.01874e-10	-2.77645e-10	-0.908615	1.12764e-05	-2.77645e-10	-0.440609
123528011	chr12:123528011:T:C	5.49354e-10	0.341709	-0.65159	3.7059e-06	-1.0168	-0.536588
123528216	chr12:123528216:T:C	1.35477e-10	-0.539634	-1.17019	5.43188e-06	0.0602748	-1.23131
123528572	chr12:123528572:C:T	2.14773e-10	-2.77645e-10	-1.24904	5.03437e-06	-2.77645e-10	-1.24703
123528573	chr12:123528573:G:A	7.16301e-10	0.386941	-0.431466	4.92759e-06	-0.990752	-0.277718
123528576	chr12:123528576:C:T	1.14816e-09	-2.77645e-10	0.427288	2.74616e-05	-2.77645e-10	0.449469
123528618	chr12:123528618:G:A	2.18336e-10	-1.23259	-2.79482e-10	2.6871e-06	-1.87486	-2.79482e-10
123528629	chr12:123528629:G:A	2.41757e-10	-1.13069	-2.79482e-10	2.8112e-06	-1.82971	-2.79482e-10
123528669	chr12:123528669:C:T	5.67937e-10	0.349759	-0.626374	3.82884e-06	-1.01171	-0.509045
123528702	chr12:123528702:A:G	1.86282e-10	-1.45469	0.0633299	1.93669e-06	-1.99171	-0.210624
123528705	chr12:123528705:C:T	1.03431e-10	-1.97972	-2.79482e-10	2.51892e-06	-1.93949	-2.79482e-10
123528759	chr12:123528759:A:G	1.29386e-10	-0.588407	-1.16742	5.11925e-06	-0.000185951	-1.23012
123528781	chr12:123528781:A:G	2.7365e-10	-2.77645e-10	-1.00677	6.32103e-06	-2.77645e-10	-1.01944
123528859	chr12:123528859:A:G	5.65918e-10	0.377842	-0.658018	3.77066e-06	-0.992242	-0.543827
123529127	chr12:123529127:T:G	3.3512e-10	-2.77645e-10	-0.804136	7.48401e-06	-2.77645e-10	-0.85055
123529526	chr12:123529526:C:T	5.46402e-10	0.332365	-0.647635	3.69986e-06	-1.02285	-0.532171
123529630	chr12:123529630:T:C	6.386e-10	0.503207	-0.662554	4.05743e-06	-0.914327	-0.548442
123529704	chr12:123529704:C:T	2.97017e-11	-2.01008	-1.21734	8.96669e-07	-1.73278	-1.23961
123530949	chr12:123530949:T:C	1.06071e-10	-1.95451	-2.79482e-10	3.19985e-06	-1.70022	-2.79482e-10
123531285	chr12:123531285:C:T	4.49792e-11	-1.95958	-0.852843	1.03648e-06	-1.90873	-0.918752
123531521	chr12:123531521:A:G	2.18433e-10	-2.77645e-10	-1.23215	5.10489e-06	-2.77645e-10	-1.23312
123531557	chr12:123531557:G:A	5.07695e-11	-1.90943	-0.781904	1.29404e-06	-1.85393	-0.751619
123531917	chr12:123531917:C:T	3.7399e-11	-1.74901	-1.24797	1.65242e-06	-1.13712	-1.22396
123532217	chr12:123532217:C:T	1.07842e-10	-1.93796	-2.79482e-10	2.3502e-06	-2.00882	-2.79482e-10
123532267	chr12:123532267:T:C	2.17317e-10	-2.77645e-10	-1.23727	5.05398e-06	-2.77645e-10	-1.24314
123532754	chr12:123532754:T:TG	1.63201e-10	-0.826856	-0.696788	1.03827e-06	-1.99904	-0.826722
123533021	chr12:123533021:A:G	5.56783e-10	-0.00401993	-0.292431	4.39113e-06	-1.25778	-0.125953
123533826	chr12:123533826:G:A	4.45236e-10	-2.77645e-10	-0.520021	1.18346e-05	-2.77645e-10	-0.392293
123533922	chr12:123533922:C:T	1.01198e-10	-2.00154	-2.79482e-10	2.39826e-06	-1.98858	-2.79482e-10
123534267	chr12:123534267:TG:T	3.29183e-10	-2.77645e-10	-0.822011	8.4729e-06	-2.77645e-10	-0.726446
123534389	chr12:123534389:A:G	2.81182e-10	-2.77645e-10	-0.979623	1.02961e-05	-2.77645e-10	-0.531558
123534439	chr12:123534439:G:T	7.44074e-10	-2.77645e-10	-0.00648507	1.81667e-05	-2.77645e-10	0.0362724
123534508	chr12:123534508:G:T	2.37324e-10	-0.734586	-0.414615	1.3157e-06	-1.97605	-0.612898
123535503	chr12:123535503:A:T	2.10306e-10	-0.608475	-0.661586	1.08798e-06	-1.95387	-0.825128
123535797	chr12:123535797:G:A	2.60012e-10	-2.77645e-10	-1.0579	5.27803e-06	-2.77645e-10	-1.19977
123536138	chr12:123536138:T:A	1.09805e-10	-2.01009	0.0901722	3.12862e-06	-1.8645	0.141769
123536161	chr12:123536161:C:T	2.34284e-10	-0.596927	-0.565163	1.18476e-06	-1.95203	-0.741749
123536340	chr12:123536340:C:T	2.57342e-10	-2.77645e-10	-1.06822	5.80467e-06	-2.77645e-10	-1.10466
123536470	chr12:123536470:C:T	4.18519e-10	-2.77645e-10	-0.581903	1.08431e-05	-2.77645e-10	-0.479793
123536742	chr12:123536742:G:A	1.20959e-10	-1.82318	-2.79482e-10	2.99661e-06	-1.76584	-2.79482e-10
123537510	chr12:123537510:A:AAC	3.88525e-10	-0.684929	0.0286608	1.94887e-06	-1.96976	-0.226311
123537696	chr12:123537696:C:A	2.10897e-10	-0.690814	-0.576442	1.15282e-06	-1.97007	-0.751042
123538971	chr12:123538971:C:A	1.07359e-10	-1.94244	-2.79482e-10	3.24005e-06	-1.68773	-2.79482e-10
123539385	chr12:123539385:C:T	2.16515e-10	-0.686767	-0.554199	1.17753e-06	-1.96907	-0.730835
123539514	chr12:123539514:A:T	1.67827e-10	-1.64819	0.152494	2.22951e-06	-1.96924	-0.0922944
123539972	chr12:123539972:G:A	2.19724e-10	-1.50334	0.277089	3.02506e-05	-0.36429	0.910487
123540030	chr12:123540030:C:T	2.16788e-10	-2.77645e-10	-1.23971	5.20129e-06	-2.77645e-10	-1.21441
123541932	chr12:123541932:G:A	1.57273e-09	-2.77645e-10	0.741943	4.68212e-05	-2.77645e-10	0.983018
123541935	chr12:123541935:A:T	5.1799e-11	-1.52256	-1.14869	1.12268e-06	-1.63335	-1.11425
123543057	chr12:123543057:G:A	8.23402e-10	-2.77645e-10	0.0948191	1.38375e-05	-2.77645e-10	-0.235937
123543159	chr12:123543159:C:T	2.23921e-10	-2.77645e-10	-1.20733	5.33751e-06	-2.77645e-10	-1.18856
123543284	chr12:123543284:C:T	1.09382e-10	-2.00132	0.0775451	2.47317e-06	-1.77638	-0.18144
123543868	chr12:123543868:A:G	5.43425e-10	-2.77645e-10	-0.320734	1.27338e-05	-2.77645e-10	-0.319059
123544128	chr12:123544128:A:C	8.78824e-10	0.15996	-2.79482e-10	9.7227e-06	-0.588856	-2.79482e-10
123544145	chr12:123544145:C:A	5.81026e-10	-2.77645e-10	-0.25383	1.40889e-05	-2.77645e-10	-0.217931
123544429	chr12:123544429:G:A	2.28503e-10	-2.77645e-10	-1.18708	5.50731e-06	-2.77645e-10	-1.15724
123544590	chr12:123544590:A:C	2.75527e-10	0.246612	-1.24655	2.11561e-06	-0.871841	-1.24214
123544591	chr12:123544591:C:T	4.46019e-11	-1.96435	-0.8565	1.13286e-06	-1.92496	-0.81362
123545013	chr12:123545013:G:A	9.18087e-11	-2.00519	-0.0937322	2.16691e-06	-1.75435	-0.335666
123545199	chr12:123545199:A:C	4.82621e-10	0.80547	-1.24486	3.12284e-06	-0.476377	-1.2482
123545444	chr12:123545444:T:A	4.95536e-10	-0.412985	-2.79482e-10	3.32743e-06	-1.66112	-2.79482e-10
123546625	chr12:123546625:G:GT	1.48511e-09	0.684618	-2.79482e-10	7.73904e-06	-0.817042	-2.79482e-10
123546663	chr12:123546663:C:A	1.07354e-10	-1.99345	0.0509602	2.27032e-06	-1.8422	-0.2012
123547095	chr12:123547095:TTTTC:T	1.04028e-10	-1.97397	-2.79482e-10	3.70299e-06	-1.55418	-2.79482e-10
123547106	chr12:123547106:T:C	3.8327e-10	0.513112	-1.183	2.80606e-06	-0.671606	-1.15993
123547193	chr12:123547193:G:A	8.09206e-10	-2.77645e-10	0.0774281	2.35088e-05	-2.77645e-10	0.294057
123547335	chr12:123547335:C:T	1.04012e-10	-2.00922	0.0350956	2.43114e-06	-1.75835	-0.216608
123547405	chr12:123547405:G:A	3.26363e-10	-2.77645e-10	-0.830614	7.62526e-06	-2.77645e-10	-0.831853
123548126	chr12:123548126:C:A	9.43378e-11	-2.00589	-0.0658559	2.15605e-06	-1.78759	-0.307453
123548246	chr12:123548246:G:T	3.42313e-10	-2.77645e-10	-0.782899	8.22634e-06	-2.77645e-10	-0.755978
123548272	chr12:123548272:A:G	4.72558e-10	-0.498846	0.0383807	3.08079e-05	0.15136	0.413093
123548315	chr12:123548315:C:T	3.85279e-10	-2.77645e-10	-0.664658	8.36267e-06	-2.77645e-10	-0.739541
123548561	chr12:123548561:A:C	2.4238e-10	-2.77645e-10	-1.12812	5.85625e-06	-2.77645e-10	-1.09581
123548755	chr12:123548755:G:C	2.28926e-10	-2.77645e-10	-1.18523	5.35018e-06	-2.77645e-10	-1.18619
123548818	chr12:123548818:G:A	8.7311e-11	-1.85155	-0.297595	2.17897e-06	-1.79	-0.294466
123549083	chr12:123549083:A:G	2.42673e-10	-2.77645e-10	-1.12691	5.86401e-06	-2.77645e-10	-1.09448
123549184	chr12:123549184:T:C	3.24808e-10	-2.77645e-10	-0.835392	7.85855e-06	-2.77645e-10	-0.801717
123549290	chr12:123549290:C:T	9.29082e-11	-1.99996	-0.0870535	2.05087e-06	-1.81848	-0.326574
123549291	chr12:123549291:G:A	6.79159e-10	-2.77645e-10	-0.0977703	1.94526e-05	-2.77645e-10	0.10466
123549338	chr12:123549338:A:G	8.93913e-10	-0.820324	0.997307	1.742e-05	-1.29012	1.28442
123549992	chr12:123549992:C:A	9.45108e-11	-2.00085	-0.0690568	2.09203e-06	-1.81474	-0.310447
123550139	chr12:123550139:C:T	1.10542e-10	-1.91323	-2.79482e-10	3.47549e-06	-1.61758	-2.79482e-10
123550147	chr12:123550147:C:T	5.26689e-10	-2.77645e-10	-0.352016	1.24999e-05	-2.77645e-10	-0.337594
123550155	chr12:123550155:C:T	2.69252e-10	-2.77645e-10	-1.02298	9.40972e-06	-2.77645e-10	-0.621576
123550156	chr12:123550156:A:G	4.32534e-10	-0.535364	-0.0135998	2.77977e-05	0.107439	0.354196
123550162	chr12:123550162:T:C	2.33943e-10	-2.77645e-10	-1.16355	5.63128e-06	-2.77645e-10	-1.13498
123550220	chr12:123550220:T:C	2.33867e-10	-2.77645e-10	-1.16387	5.62919e-06	-2.77645e-10	-1.13535
123550417	chr12:123550417:C:T	8.13232e-10	-2.77645e-10	0.0823907	3.85084e-05	-2.77645e-10	0.787557
123550544	chr12:123550544:A:G	2.31136e-10	-2.77645e-10	-1.17562	5.39516e-06	-2.77645e-10	-1.17782
123550614	chr12:123550614:C:A	2.6875e-10	-2.77645e-10	-1.02484	6.57529e-06	-2.77645e-10	-0.98
123550859	chr12:123550859:T:C	7.49817e-11	-1.95469	-0.346695	2.02515e-06	-1.91385	-0.24383
123551234	chr12:123551234:G:A	6.01977e-11	-1.3194	-1.20159	5.49731e-06	-0.00454302	-1.15452
123551479	chr12:123551479:T:C	1.05428e-10	-0.786699	-1.1739	4.63288e-06	-0.177424	-1.15272
123551552	chr12:123551552:T:A	2.18968e-10	-2.77645e-10	-1.2297	5.32071e-06	-2.77645e-10	-1.19171
123551641	chr12:123551641:T:C	2.24842e-10	0.00160409	-1.20483	1.44963e-05	1.02203	-1.21145
123552035	chr12:123552035:G:A	2.87676e-10	-1.99402	1.03723	5.51377e-06	-1.83943	0.68336
123552212	chr12:123552212:G:A	3.4164e-10	-0.784869	-2.79482e-10	4.95497e-06	-1.26293	-2.79482e-10
123552437	chr12:123552437:G:A	3.29122e-10	0.287889	-1.11009	2.18635e-05	1.34664	-1.12514
123552618	chr12:123552618:T:C	2.17454e-10	-2.77645e-10	-1.23664	5.06142e-06	-2.77645e-10	-1.24167
123553297	chr12:123553297:T:C	1.00522e-10	-2.00089	-0.00736279	2.21197e-06	-1.81429	-0.255149
123553908	chr12:123553908:CTAAT:C	5.88748e-11	-1.333	-1.21021	5.28446e-06	-0.0289498	-1.1696
123553988	chr12:123553988:G:T	3.21345e-11	-1.98811	-1.16058	1.13807e-06	-1.53239	-1.2016
123554448	chr12:123554448:T:C	3.23277e-11	-1.99371	-1.14899	1.11798e-06	-1.55901	-1.19278
123554464	chr12:123554464:C:T	3.57139e-10	-2.77645e-10	-0.740501	7.79247e-06	-2.77645e-10	-0.81016
123554934	chr12:123554934:G:A	2.68711e-10	-2.77645e-10	-1.02499	9.37592e-06	-2.77645e-10	-0.625174
123555238	chr12:123555238:G:A	2.21062e-10	-2.77645e-10	-1.22018	5.30713e-06	-2.77645e-10	-1.19427
123555833	chr12:123555833:T:C	2.6359e-10	-1.98972	0.945491	4.97623e-06	-1.85266	0.594017
123556484	chr12:123556484:G:A	4.38259e-10	-2.77645e-10	-0.535816	1.0911e-05	-2.77645e-10	-0.473547
123557005	chr12:123557005:C:T	7.01824e-10	-2.77645e-10	-0.0649423	2.01509e-05	-2.77645e-10	0.139931
123557234	chr12:123557234:C:A	1.33776e-09	0.580128	-2.79482e-10	7.20487e-06	-0.888561	-2.79482e-10
123557313	chr12:123557313:G:A	6.621e-10	-2.77645e-10	-0.123209	1.84523e-05	-2.77645e-10	0.051871
123557412	chr12:123557412:G:C	2.92708e-10	-0.93945	-2.79482e-10	4.46757e-06	-1.36647	-2.79482e-10
123557544	chr12:123557544:C:G	4.75796e-10	0.692608	-1.14624	3.33334e-06	-0.536582	-1.12276
123557640	chr12:123557640:T:C	1.43613e-09	-2.77645e-10	0.651082	3.3735e-05	-2.77645e-10	0.655218
123557664	chr12:123557664:T:C	6.73147e-11	-1.9134	-0.495847	1.75496e-06	-1.86035	-0.440525
123558004	chr12:123558004:G:A	1.61833e-10	-1.53206	-2.79482e-10	2.95366e-06	-1.78027	-2.79482e-10
123558036	chr12:123558036:C:T	2.67264e-09	-2.77645e-10	1.2722	0.000160641	-2.77645e-10	2.21585
123558099	chr12:123558099:G:C	2.75031e-10	0.11873	-1.12047	2.27902e-06	-0.948586	-1.09099
123558474	chr12:123558474:G:A	6.34444e-11	-1.90739	-0.561068	1.6665e-06	-1.853	-0.499595
123558749	chr12:123558749:C:G	4.39689e-11	-1.90477	-0.930371	2.08831e-06	-1.277	-0.849962
123559127	chr12:123559127:T:C	2.18826e-10	-2.77645e-10	-1.23035	5.29343e-06	-2.77645e-10	-1.19685
123559918	chr12:123559918:G:A	8.16998e-10	-2.77645e-10	0.0870117	2.02069e-05	-2.77645e-10	0.142707
123560027	chr12:123560027:G:A	3.15581e-10	0.204837	-1.06905	2.72574e-06	-0.83456	-1.02602
123560943	chr12:123560943:CAA:C	5.68812e-11	-1.37644	-1.20122	4.97656e-06	-0.106276	-1.1523
123561806	chr12:123561806:G:A	2.21855e-10	-2.77645e-10	-1.2166	5.14734e-06	-2.77645e-10	-1.22484
123561840	chr12:123561840:A:G	2.81703e-10	-2.77645e-10	-0.97777	6.20533e-06	-2.77645e-10	-1.03791
123561993	chr12:123561993:T:C	8.86524e-11	-0.886543	-1.24736	1.33205e-06	-1.33161	-1.245
123562351	chr12:123562351:G:A	1.05851e-09	-2.77645e-10	0.345994	2.49786e-05	-2.77645e-10	0.354699
123563008	chr12:123563008:A:G	1.90371e-09	-2.77645e-10	0.932932	4.47017e-05	-2.77645e-10	0.936692
123563216	chr12:123563216:C:T	3.23043e-10	-2.77645e-10	-0.84084	7.55656e-06	-2.77645e-10	-0.840903
123563230	chr12:123563230:C:T	3.72798e-11	-2.00885	-0.991327	1.00992e-06	-1.76196	-1.09149
123563387	chr12:123563387:C:T	1.17323e-09	-2.77645e-10	0.448892	2.76558e-05	-2.77645e-10	0.456517
123563452	chr12:123563452:G:C	3.1515e-11	-1.91928	-1.24888	7.66491e-07	-1.88033	-1.24893
123564311	chr12:123564311:A:G	5.55367e-11	-1.66374	-0.937843	1.33633e-06	-1.67744	-0.895953
123564406	chr12:123564406:G:A	1.07027e-10	-2.01081	0.0652733	2.58159e-06	-1.72423	-0.190682
123564769	chr12:123564769:T:C	1.07626e-09	-2.77645e-10	0.36262	2.53929e-05	-2.77645e-10	0.37115
123565189	chr12:123565189:G:A	3.73557e-10	0.353409	-1.04896	3.08484e-06	-0.723384	-1.01344
123565212	chr12:123565212:T:A	3.97092e-10	0.398428	-1.03288	3.20403e-06	-0.704133	-0.994777
123565419	chr12:123565419:G:A	8.73614e-11	-0.900688	-1.24788	1.31192e-06	-1.34598	-1.24585
123565495	chr12:123565495:G:A	3.57498e-10	0.343009	-1.0825	2.95175e-06	-0.731014	-1.04991
123565516	chr12:123565516:G:A	1.109e-09	-2.77645e-10	0.392592	1.87239e-05	-2.77645e-10	0.0664801
123565654	chr12:123565654:C:A	2.58311e-10	-2.77645e-10	-1.06446	6.00747e-06	-2.77645e-10	-1.07032
123566104	chr12:123566104:A:T	1.17817e-10	-2.00717	0.157679	2.6599e-06	-1.77773	-0.107299
123566213	chr12:123566213:A:G	8.71678e-11	-0.906017	-1.24477	1.30969e-06	-1.35234	-1.24119
123566288	chr12:123566288:G:A	1.28912e-10	-1.7595	-2.79482e-10	2.92125e-06	-1.79131	-2.79482e-10
123566518	chr12:123566518:T:G	4.0793e-10	0.522589	-1.13012	3.19044e-06	-0.601227	-1.10193
123566549	chr12:123566549:G:C	3.59087e-10	0.353777	-1.08884	2.94911e-06	-0.725156	-1.05666
123567696	chr12:123567696:G:A	3.82309e-10	0.392518	-1.06491	3.11896e-06	-0.694874	-1.03095
123567785	chr12:123567785:C:T	2.76151e-10	-2.77645e-10	-0.997677	6.75488e-06	-2.77645e-10	-0.953053
123567837	chr12:123567837:A:G	1.82838e-10	-1.41003	-2.79482e-10	9.61672e-06	-0.599816	-2.79482e-10
123567963	chr12:123567963:T:G	1.2027e-09	0.4737	-2.79482e-10	6.78353e-06	-0.948822	-2.79482e-10
123568188	chr12:123568188:T:C	1.00925e-10	-2.00425	-2.79482e-10	2.43358e-06	-1.97395	-2.79482e-10
123568366	chr12:123568366:T:C	3.73554e-10	0.383807	-1.07937	3.04994e-06	-0.701504	-1.04669
123568398	chr12:123568398:G:A	4.4588e-10	0.553349	-1.07192	3.49001e-06	-0.575148	-1.03827
123568438	chr12:123568438:A:G	8.37991e-11	-0.968338	-1.22187	1.27575e-06	-1.38359	-1.23619
123568883	chr12:123568883:A:G	4.1743e-10	0.524757	-1.10927	3.27844e-06	-0.596229	-1.07972
123568995	chr12:123568995:G:A	3.4632e-10	0.271115	-1.04238	2.9402e-06	-0.786179	-0.998664
123569073	chr12:123569073:T:A	2.2858e-10	-2.77645e-10	-1.18674	5.63433e-06	-2.77645e-10	-1.13444
123569164	chr12:123569164:T:C	5.57614e-10	0.736322	-1.03128	4.24296e-06	-0.431404	-0.986654
123569220	chr12:123569220:C:T	5.96861e-11	-1.37706	-1.15246	4.72503e-06	-0.124287	-1.18616
123569515	chr12:123569515:A:AGT	1.90816e-09	-2.77645e-10	0.935268	5.25466e-05	-2.77645e-10	1.09838
123569520	chr12:123569520:A:AGT	3.20893e-11	-1.99935	-1.15075	8.41693e-07	-1.85954	-1.17612
123570811	chr12:123570811:C:T	1.39509e-10	-1.11371	-0.566784	2.48359e-06	-1.53653	-0.41708
123570819	chr12:123570819:C:T	2.45273e-10	-2.77645e-10	-1.11625	5.90626e-06	-2.77645e-10	-1.08731
123571058	chr12:123571058:A:G	2.30071e-10	0.0231749	-1.20341	1.6007e-05	1.11577	-1.20606
123571407	chr12:123571407:T:C	7.46135e-10	-2.77645e-10	-0.0037182	1.93355e-05	-2.77645e-10	0.0986223
123571482	chr12:123571482:G:A	1.0899e-10	-1.92737	-2.79482e-10	2.35869e-06	-2.00521	-2.79482e-10
123571672	chr12:123571672:C:G	3.43702e-10	-2.77645e-10	-0.77885	8.47728e-06	-2.77645e-10	-0.725929
123571864	chr12:123571864:T:C	2.6448e-10	-2.77645e-10	-1.04086	5.86729e-06	-2.77645e-10	-1.09393
123571885	chr12:123571885:C:T	2.21978e-10	-2.77645e-10	-1.21605	5.18698e-06	-2.77645e-10	-1.21717
123572138	chr12:123572138:G:A	2.9261e-10	0.272592	-1.21238	2.11645e-05	1.4054	-1.21639
123572414	chr12:123572414:T:C	6.12166e-10	-2.77645e-10	-0.201621	1.54377e-05	-2.77645e-10	-0.126505
123572565	chr12:123572565:C:A	2.41843e-10	-0.194067	-0.93627	1.4787e-05	0.711592	-0.881164
123572945	chr12:123572945:T:C	2.29621e-10	-2.77645e-10	-1.18219	5.67161e-06	-2.77645e-10	-1.12785
123573291	chr12:123573291:G:A	1.01876e-10	-1.99487	-2.79482e-10	2.34702e-06	-2.01017	-2.79482e-10
123573462	chr12:123573462:G:A	3.73795e-10	0.438536	-1.13345	2.84111e-05	1.61916	-1.1357
123573506	chr12:123573506:A:G	4.04548e-10	-2.77645e-10	-0.615856	9.91497e-06	-2.77645e-10	-0.569273
123573622	chr12:123573622:T:C	3.70778e-10	0.39376	-1.09678	2.79433e-05	1.56586	-1.099
123573643	chr12:123573643:G:A	1.13366e-09	-2.77645e-10	0.414586	2.66966e-05	-2.77645e-10	0.421219
123573739	chr12:123573739:C:T	3.39958e-10	-2.77645e-10	-0.789802	7.36282e-06	-2.77645e-10	-0.866875
123573826	chr12:123573826:G:A	2.17509e-10	-2.77645e-10	-1.23638	5.08658e-06	-2.77645e-10	-1.23671
123574005	chr12:123574005:C:T	3.31111e-11	-2.01045	-1.1083	7.60374e-07	-2.01073	-1.12654
123574413	chr12:123574413:T:C	5.45294e-10	-2.77645e-10	-0.3173	1.27377e-05	-2.77645e-10	-0.318755
123574549	chr12:123574549:G:T	4.71071e-10	-1.98109	1.51747	1.50167e-05	-1.44691	1.29276
123574872	chr12:123574872:A:G	3.22937e-10	-2.77645e-10	-0.841167	7.64817e-06	-2.77645e-10	-0.828852
123574978	chr12:123574978:C:T	3.04277e-10	-2.77645e-10	-0.900685	7.20228e-06	-2.77645e-10	-0.888921
123574999	chr12:123574999:C:T	3.61614e-10	0.383672	-1.11172	2.7155e-05	1.55202	-1.11378
123575095	chr12:123575095:A:G	3.14167e-10	-2.77645e-10	-0.868702	7.44847e-06	-2.77645e-10	-0.85531
123575261	chr12:123575261:T:C	2.89666e-10	-2.77645e-10	-0.949896	6.85057e-06	-2.77645e-10	-0.938987
123575377	chr12:123575377:C:T	6.60318e-11	-1.94947	-0.479022	1.55406e-06	-1.94652	-0.475929
123576530	chr12:123576530:T:C	2.23536e-10	-2.77645e-10	-1.20905	5.2166e-06	-2.77645e-10	-1.21147
123576546	chr12:123576546:G:A	1.44221e-09	0.655305	-2.79482e-10	7.72445e-06	-0.818928	-2.79482e-10
123576783	chr12:123576783:A:G	1.00262e-10	-2.01084	-2.79482e-10	2.47525e-06	-1.95698	-2.79482e-10
123576850	chr12:123576850:C:T	3.90378e-10	0.473883	-1.12539	2.99163e-05	1.66241	-1.12733
123576874	chr12:123576874:C:T	3.82601e-10	0.453885	-1.12552	2.91855e-05	1.6378	-1.12745
123576992	chr12:123576992:G:A	2.19177e-10	-2.77645e-10	-1.22874	5.09814e-06	-2.77645e-10	-1.23444
123577064	chr12:123577064:C:T	8.7214e-11	-1.80612	-0.344136	2.1976e-06	-1.77997	-0.295985
123577194	chr12:123577194:A:C	7.66498e-10	-1.84965	1.87285	3.25706e-05	-1.05348	1.67357
123577340	chr12:123577340:C:T	2.20886e-10	-2.77645e-10	-1.22098	5.3605e-06	-2.77645e-10	-1.18426
123578089	chr12:123578089:A:G	2.25118e-10	-2.77645e-10	-1.202	5.24805e-06	-2.77645e-10	-1.20546
123578195	chr12:123578195:C:T	3.92426e-10	0.550267	-1.19654	3.04526e-05	1.75094	-1.19809
123578196	chr12:123578196:G:A	5.86868e-11	-1.6869	-0.859511	9.95939e-07	-1.93868	-0.928712
123578415	chr12:123578415:C:T	6.72098e-10	-2.77645e-10	-0.108221	1.20564e-05	-2.77645e-10	-0.373721
123578539	chr12:123578539:T:A	3.08297e-10	-2.77645e-10	-0.887561	7.27402e-06	-2.77645e-10	-0.87901
123578907	chr12:123578907:G:A	3.87963e-10	0.443883	-1.1016	8.70899e-06	0.401218	-1.10018
123579067	chr12:123579067:C:A	8.09711e-11	-1.75371	-0.470826	1.85557e-06	-1.77756	-0.467563
123579344	chr12:123579344:T:C	9.73698e-11	-1.56537	-0.474739	1.80158e-06	-1.8765	-0.398152
123579358	chr12:123579358:G:A	1.21371e-10	-1.88175	0.0619764	5.25458e-06	-1.14455	-0.0596662
123579990	chr12:123579990:A:G	4.74801e-10	0.557551	-1.01328	3.7037e-05	1.76473	-1.01613
123580026	chr12:123580026:T:C	2.67808e-10	-2.77645e-10	-1.02836	6.29517e-06	-2.77645e-10	-1.02354
123580029	chr12:123580029:C:T	2.63813e-10	-2.77645e-10	-1.04338	6.20065e-06	-2.77645e-10	-1.03867
123580033	chr12:123580033:G:A	2.71695e-10	-2.77645e-10	-1.01395	6.50623e-06	-2.77645e-10	-0.990558
123580162	chr12:123580162:G:A	1.37502e-09	-2.77645e-10	0.607601	2.2258e-05	-2.77645e-10	0.239383
123580371	chr12:123580371:C:T	4.26644e-10	0.481012	-1.04369	3.26779e-05	1.67026	-1.04688
123580451	chr12:123580451:A:G	4.36894e-10	0.493955	-1.03289	3.35675e-05	1.68644	-1.0362
123580569	chr12:123580569:A:G	4.422e-10	0.496195	-1.02306	3.39181e-05	1.68758	-1.02695
123580869	chr12:123580869:T:C	8.59985e-11	-1.46664	-0.697655	1.5632e-06	-1.83707	-0.579517
123580881	chr12:123580881:T:C	6.28299e-10	0.459275	-0.634885	4.69416e-05	1.62368	-0.638096
123580995	chr12:123580995:G:C	5.99031e-10	-2.77645e-10	-0.223312	1.39819e-05	-2.77645e-10	-0.225552
123581120	chr12:123581120:T:C	6.59182e-10	0.749317	-0.876943	4.45722e-06	-0.562691	-0.806102
123582236	chr12:123582236:ACTT:A	2.62599e-10	-2.77645e-10	-1.048	6.40168e-06	-2.77645e-10	-1.00676
123582568	chr12:123582568:G:A	8.27446e-10	-2.77645e-10	0.0997183	1.87397e-05	-2.77645e-10	0.0673258
123582650	chr12:123582650:G:A	1.20255e-10	-1.86318	0.0341721	5.41234e-06	-1.08579	-0.0888518
123583227	chr12:123583227:A:AT	2.26812e-10	-2.77645e-10	-1.1945	5.56471e-06	-2.77645e-10	-1.14687
123583468	chr12:123583468:T:C	7.80062e-10	0.910412	-0.869663	5.03069e-06	-0.449822	-0.79794
123583549	chr12:123583549:CAAAT:C	5.58839e-10	0.815653	-1.10842	4.59748e-05	2.08519	-1.12041
123583814	chr12:123583814:C:A	1.15499e-10	-1.49481	-0.374555	2.05175e-06	-1.8463	-0.298329
123583865	chr12:123583865:C:T	1.44989e-09	-2.77645e-10	0.660619	3.41376e-05	-2.77645e-10	0.667082
123584385	chr12:123584385:C:T	2.16599e-10	-2.77645e-10	-1.24058	5.19246e-06	-2.77645e-10	-1.21611
123584480	chr12:123584480:C:T	2.91514e-10	-2.77645e-10	-0.943536	6.78313e-06	-2.77645e-10	-0.94888
123584521	chr12:123584521:C:A	6.646e-11	-1.93872	-0.483301	1.56135e-06	-1.93568	-0.482083
123584666	chr12:123584666:T:C	2.98325e-10	-2.77645e-10	-0.92044	7.06167e-06	-2.77645e-10	-0.908638
123585067	chr12:123585067:T:A	3.61478e-10	0.341293	-1.06972	2.75838e-05	1.52616	-1.07225
123585120	chr12:123585120:A:G	1.11064e-10	-1.5332	-0.375319	2.00587e-06	-1.86818	-0.299063
123585427	chr12:123585427:G:A	1.81234e-10	-1.41884	-2.79482e-10	2.39768e-06	-1.98882	-2.79482e-10
123585466	chr12:123585466:G:A	3.2281e-10	0.279468	-1.12103	2.43291e-05	1.4511	-1.12275
123585746	chr12:123585746:A:G	3.55122e-10	-2.77645e-10	-0.746164	8.57203e-06	-2.77645e-10	-0.714814
123585827	chr12:123585827:A:G	3.68781e-10	-2.77645e-10	-0.708422	8.93511e-06	-2.77645e-10	-0.67333
123586296	chr12:123586296:T:C	9.82537e-11	-1.86462	-0.166449	4.04359e-06	-1.05072	-0.41547
123586444	chr12:123586444:G:A	9.69977e-11	-1.82533	-0.218604	4.63158e-06	-1.00591	-0.324509
123586960	chr12:123586960:AT:A	3.25148e-10	0.278896	-1.11324	2.45054e-05	1.45058	-1.115
123587008	chr12:123587008:T:C	2.22299e-10	-2.77645e-10	-1.2146	5.32368e-06	-2.77645e-10	-1.19115
123587181	chr12:123587181:C:T	7.88401e-11	-1.61355	-0.637651	1.50266e-06	-1.90939	-0.546691
123587218	chr12:123587218:C:A	4.11285e-10	0.283199	-0.882537	3.0473e-05	1.43368	-0.880157
123587317	chr12:123587317:G:A	2.94017e-10	0.204887	-1.13988	2.17486e-05	1.35769	-1.14146
123587721	chr12:123587721:G:T	3.68567e-10	0.53872	-1.24772	6.5619e-06	0.265652	-1.24769
123587808	chr12:123587808:A:G	2.85281e-10	-2.77645e-10	-0.965152	6.30358e-06	-2.77645e-10	-1.0222
123587875	chr12:123587875:A:G	6.69669e-10	-2.77645e-10	-0.111842	1.56215e-05	-2.77645e-10	-0.114667
123588146	chr12:123588146:T:G	3.57686e-10	-2.77645e-10	-0.738969	8.82544e-06	-2.77645e-10	-0.685681
123589191	chr12:123589191:G:A	2.25886e-10	-2.77645e-10	-1.19859	5.53422e-06	-2.77645e-10	-1.15237
123589254	chr12:123589254:T:A	4.39608e-10	-2.77645e-10	-0.532742	1.53551e-05	-2.77645e-10	-0.131868
123589364	chr12:123589364:C:T	3.61627e-10	0.383014	-1.11103	2.78948e-05	1.57787	-1.11275
123589400	chr12:123589400:T:C	1.36908e-09	-2.77645e-10	0.603272	3.22447e-05	-2.77645e-10	0.610034
123589818	chr12:123589818:C:T	6.97183e-11	-1.92662	-0.447546	1.64204e-06	-1.92328	-0.4441
123590564	chr12:123590564:A:G	3.52155e-10	0.346966	-1.10152	2.69697e-05	1.5348	-1.1034
123591056	chr12:123591056:TAAATC:T	3.21648e-11	-2.00988	-1.13787	7.40514e-07	-2.01034	-1.15339
123591368	chr12:123591368:G:T	3.87533e-10	0.408478	-1.0673	3.00859e-05	1.61026	-1.06952
123591374	chr12:123591374:T:C	2.59048e-10	-1.89726	0.835647	8.97787e-06	-1.14121	0.472653
123591639	chr12:123591639:G:A	3.59406e-10	-2.77645e-10	-0.734172	8.67796e-06	-2.77645e-10	-0.702532
123591707	chr12:123591707:C:T	3.49465e-10	0.333466	-1.09569	2.66503e-05	1.51808	-1.0986
123592075	chr12:123592075:C:A	1.00633e-10	-2.00715	-2.79482e-10	2.42019e-06	-1.97947	-2.79482e-10
123592259	chr12:123592259:T:C	3.49948e-10	0.354204	-1.11504	2.6842e-05	1.54389	-1.11724
123592348	chr12:123592348:G:A	2.14793e-10	-2.77645e-10	-1.24895	5.0245e-06	-2.77645e-10	-1.24899
123592650	chr12:123592650:C:T	2.22435e-10	-2.77645e-10	-1.21399	5.41727e-06	-2.77645e-10	-1.17373
123592665	chr12:123592665:T:C	2.73381e-10	-2.77645e-10	-1.00776	6.52986e-06	-2.77645e-10	-0.986933
123592703	chr12:123592703:A:G	1.15636e-09	-2.77645e-10	0.434404	2.71421e-05	-2.77645e-10	0.437768
123592974	chr12:123592974:G:A	1.12791e-10	-1.89309	-2.79482e-10	2.88256e-06	-1.80464	-2.79482e-10
123593159	chr12:123593159:C:T	1.04983e-10	-1.96483	-2.79482e-10	2.37215e-06	-1.99952	-2.79482e-10
123593207	chr12:123593207:C:T	1.99654e-09	0.980547	-2.79482e-10	9.588e-06	-0.602806	-2.79482e-10
123593240	chr12:123593240:A:AT	2.9631e-10	0.222714	-1.14993	2.21764e-05	1.38521	-1.1495
123593314	chr12:123593314:G:A	1.24486e-09	0.508154	-2.79482e-10	6.98014e-06	-0.92025	-2.79482e-10
123593339	chr12:123593339:A:C	1.56881e-10	-0.37168	-1.19146	7.72381e-06	0.244161	-1.06317
123593379	chr12:123593379:A:G	4.22937e-10	-2.77645e-10	-0.571402	1.02829e-05	-2.77645e-10	-0.532839
123593513	chr12:123593513:G:C	2.17429e-10	-2.77645e-10	-1.23675	5.0806e-06	-2.77645e-10	-1.23789
123593519	chr12:123593519:T:C	3.90269e-10	-2.77645e-10	-0.651789	1.25501e-05	-2.77645e-10	-0.333589
123594038	chr12:123594038:C:G	7.48189e-10	0.931424	-0.932394	4.78147e-06	-0.43127	-0.8673
123594235	chr12:123594235:C:T	3.54622e-10	-2.77645e-10	-0.747574	8.55931e-06	-2.77645e-10	-0.716299
123594244	chr12:123594244:C:A	6.47014e-11	-1.29996	-1.14888	6.23775e-06	0.0384871	-1.07119
123594253	chr12:123594253:G:C	2.17552e-10	-2.77645e-10	-1.23619	5.08341e-06	-2.77645e-10	-1.23734
123594324	chr12:123594324:C:T	7.14059e-10	-2.77645e-10	-0.0476593	1.66493e-05	-2.77645e-10	-0.0509507
123594983	chr12:123594983:C:T	6.8434e-10	-2.77645e-10	-0.0901709	1.55152e-05	-2.77645e-10	-0.121496
123595284	chr12:123595284:G:C	7.35216e-11	-1.94244	-0.37861	1.72879e-06	-1.93955	-0.376353
123595373	chr12:123595373:A:G	3.61001e-10	0.408562	-1.13831	2.80705e-05	1.61175	-1.14035
123595548	chr12:123595548:T:C	5.23119e-10	-2.77645e-10	-0.358816	1.26039e-05	-2.77645e-10	-0.329309
123596135	chr12:123596135:A:G	9.46616e-11	-1.87386	-0.194461	3.85258e-06	-1.07407	-0.44051
123597232	chr12:123597232:G:T	7.69941e-10	0.965213	-0.937525	4.8768e-06	-0.405761	-0.873069
123598295	chr12:123598295:G:A	5.43478e-10	-2.77645e-10	-0.320637	1.34607e-05	-2.77645e-10	-0.263547
123598316	chr12:123598316:G:A	3.37931e-10	-2.77645e-10	-0.795783	8.02185e-06	-2.77645e-10	-0.78115
123598759	chr12:123598759:A:G	1.81704e-09	0.886339	-2.79482e-10	9.00467e-06	-0.665576	-2.79482e-10
123598889	chr12:123598889:C:T	2.51029e-10	-2.77645e-10	-1.09306	6.06184e-06	-2.77645e-10	-1.06131
123599053	chr12:123599053:C:T	3.12344e-10	0.285574	-1.16009	2.36253e-05	1.46	-1.161
123599069	chr12:123599069:C:G	1.85302e-10	-1.8257	0.429064	7.88579e-06	-0.95042	0.152164
123599351	chr12:123599351:G:A	1.02137e-10	-1.59018	-0.402129	1.89844e-06	-1.89531	-0.326976
123599613	chr12:123599613:T:G	3.27226e-10	0.288607	-1.11658	2.47284e-05	1.46354	-1.1189
123599852	chr12:123599852:A:G	1.73427e-09	0.839716	-2.79482e-10	1.74535e-05	-0.00377932	-2.79482e-10
123599934	chr12:123599934:A:G	4.05349e-10	-2.77645e-10	-0.613877	9.82822e-06	-2.77645e-10	-0.578061
123600083	chr12:123600083:C:T	2.70554e-10	-2.77645e-10	-1.01816	6.45768e-06	-2.77645e-10	-0.998048
123600247	chr12:123600247:CT:C	3.42256e-10	-2.77645e-10	-0.783066	8.07957e-06	-2.77645e-10	-0.77398
123600368	chr12:123600368:A:G	3.37703e-10	-2.77645e-10	-0.796459	8.01634e-06	-2.77645e-10	-0.781837
123600464	chr12:123600464:C:T	3.55438e-10	0.32917	-1.07444	2.70691e-05	1.51316	-1.07809
123600466	chr12:123600466:T:G	2.14796e-10	-2.77645e-10	-1.24894	5.02436e-06	-2.77645e-10	-1.24902
123600515	chr12:123600515:G:A	6.88213e-11	-1.26288	-1.12424	6.84463e-06	0.100658	-1.04051
123600533	chr12:123600533:T:G	3.37987e-10	0.291917	-1.08753	2.55934e-05	1.47012	-1.0911
123600955	chr12:123600955:G:A	3.36745e-11	-1.85286	-1.24903	6.79935e-07	-2.00128	-1.24779
123601044	chr12:123601044:CAG:C	1.16839e-09	-2.77645e-10	0.444758	2.75492e-05	-2.77645e-10	0.452656
123601275	chr12:123601275:G:A	7.86574e-10	-2.77645e-10	0.0490612	1.82785e-05	-2.77645e-10	0.0424045
123601902	chr12:123601902:C:T	7.55368e-11	-1.54628	-0.747723	1.38322e-06	-1.87404	-0.664863
123601981	chr12:123601981:A:G	3.0051e-10	0.128993	-1.04214	2.20136e-05	1.2689	-1.04056
123602073	chr12:123602073:G:C	3.15976e-10	-2.77645e-10	-0.862958	7.51501e-06	-2.77645e-10	-0.846417
123602109	chr12:123602109:C:T	6.35517e-10	0.763338	-0.927526	4.24756e-06	-0.553045	-0.86393
123602117	chr12:123602117:C:G	1.56511e-09	0.737089	-2.79482e-10	1.60068e-05	-0.0903067	-2.79482e-10
123603373	chr12:123603373:A:AG	2.1643e-10	-2.77645e-10	-1.24136	5.07455e-06	-2.77645e-10	-1.23908
123603441	chr12:123603441:G:C	4.1603e-10	0.117118	-0.704986	3.00637e-05	1.23344	-0.693443
123603453	chr12:123603453:G:A	2.91671e-10	-2.77645e-10	-0.942997	6.42101e-06	-2.77645e-10	-1.00374
123603819	chr12:123603819:T:C	4.39117e-10	0.206784	-0.740645	3.24078e-05	1.34428	-0.729198
123603871	chr12:123603871:C:T	3.36855e-10	0.251587	-1.05056	2.54282e-05	1.42107	-1.04853
123603985	chr12:123603985:T:G	3.86887e-10	0.132119	-0.792612	2.79751e-05	1.24995	-0.781952
123604008	chr12:123604008:G:C	9.42654e-11	-1.92672	-0.145794	2.26145e-06	-1.92187	-0.125446
123604942	chr12:123604942:G:C	7.35339e-10	-2.77645e-10	-0.0182929	1.86296e-05	-2.77645e-10	0.0614335
123605710	chr12:123605710:G:A	2.77394e-10	-2.77645e-10	-0.993186	6.63267e-06	-2.77645e-10	-0.971311
123606108	chr12:123606108:C:T	8.82869e-10	0.913833	-0.749282	5.75654e-06	-0.44237	-0.670612
123606255	chr12:123606255:G:T	4.52168e-10	-1.89386	1.38929	1.8141e-05	-1.17176	1.20662
123606267	chr12:123606267:G:A	4.15758e-10	0.162438	-0.750961	3.02831e-05	1.28724	-0.739971
123606783	chr12:123606783:C:G	1.3597e-09	-2.77645e-10	0.596395	3.20204e-05	-2.77645e-10	0.603055
123606828	chr12:123606828:G:A	3.04452e-10	-2.77645e-10	-0.900112	7.17983e-06	-2.77645e-10	-0.892043
123606913	chr12:123606913:G:A	4.55372e-10	0.204166	-0.701677	3.36242e-05	1.34147	-0.689546
123606992	chr12:123606992:T:C	3.02364e-10	-2.77645e-10	-0.906995	7.19717e-06	-2.77645e-10	-0.889631
123607385	chr12:123607385:G:A	8.63948e-10	-2.77645e-10	0.142887	2.02721e-05	-2.77645e-10	0.145928
123607486	chr12:123607486:G:C	1.33772e-09	0.580094	-2.79482e-10	7.31264e-06	-0.873714	-2.79482e-10
123607518	chr12:123607518:G:A	2.16798e-10	-2.77645e-10	-1.23966	5.02677e-06	-2.77645e-10	-1.24854
123607890	chr12:123607890:G:A	6.36806e-11	-1.35199	-1.11275	5.83833e-06	-0.0511891	-1.04768
123607971	chr12:123607971:T:C	3.6516e-10	-2.77645e-10	-0.718288	8.84217e-06	-2.77645e-10	-0.683786
123608502	chr12:123608502:C:T	3.28495e-10	-2.77645e-10	-0.824104	7.79229e-06	-2.77645e-10	-0.810185
123608562	chr12:123608562:G:A	8.65732e-10	-2.77645e-10	0.14495	2.03142e-05	-2.77645e-10	0.148002
123609046	chr12:123609046:C:T	1.96383e-10	-1.33856	-2.79482e-10	3.06472e-06	-1.74336	-2.79482e-10
123609055	chr12:123609055:A:G	1.10386e-10	-1.91464	-2.79482e-10	2.51362e-06	-1.94159	-2.79482e-10
123609252	chr12:123609252:T:C	5.83812e-10	-2.77645e-10	-0.249047	1.36306e-05	-2.77645e-10	-0.251004
123609312	chr12:123609312:T:G	3.90763e-10	0.215548	-0.866071	2.85415e-05	1.3532	-0.86516
123609380	chr12:123609380:T:G	1.02116e-10	-1.99252	-2.79482e-10	2.41667e-06	-1.98093	-2.79482e-10
123609627	chr12:123609627:T:C	3.9351e-10	0.158003	-0.801523	2.84307e-05	1.28225	-0.798093
123609671	chr12:123609671:C:G	8.90494e-10	-2.77645e-10	0.173151	2.31595e-05	-2.77645e-10	0.279087
123609801	chr12:123609801:C:T	5.80637e-10	-2.77645e-10	-0.254499	1.35563e-05	-2.77645e-10	-0.256467
123609865	chr12:123609865:T:C	1.12618e-10	-0.646816	-1.24781	4.87729e-06	-0.0761409	-1.20259
123610134	chr12:123610134:C:T	2.50626e-10	-2.77645e-10	-1.09467	6.01817e-06	-2.77645e-10	-1.06854
123610444	chr12:123610444:C:T	7.56838e-10	-2.77645e-10	0.0105239	1.71567e-05	-2.77645e-10	-0.0209278
123610490	chr12:123610490:G:A	4.92185e-10	-2.77645e-10	-0.41977	1.23397e-05	-2.77645e-10	-0.350498
123610879	chr12:123610879:C:T	6.98651e-11	-1.95503	-0.417031	1.6434e-06	-1.95302	-0.413533
123611116	chr12:123611116:G:T	3.82681e-10	-2.77645e-10	-0.671424	9.25519e-06	-2.77645e-10	-0.638134
123611158	chr12:123611158:C:G	3.91872e-10	-0.64769	-2.79482e-10	1.62446e-05	-0.0755596	-2.79482e-10
123611345	chr12:123611345:G:GGATGT	3.81816e-10	-2.77645e-10	-0.673686	9.23437e-06	-2.77645e-10	-0.640386
123611428	chr12:123611428:A:G	8.64013e-10	-2.77645e-10	0.142962	2.02744e-05	-2.77645e-10	0.146039
123611666	chr12:123611666:A:G	1.06295e-10	-1.95241	-2.79482e-10	2.34537e-06	-2.01087	-2.79482e-10
123611698	chr12:123611698:G:A	6.48859e-11	-1.9627	-0.483296	1.5268e-06	-1.96031	-0.47984
123612041	chr12:123612041:A:G	1.07256e-09	0.359175	-2.79482e-10	6.3639e-06	-1.01268	-2.79482e-10
123612126	chr12:123612126:G:A	3.52566e-11	-1.80704	-1.24894	6.89899e-07	-1.98707	-1.24746
123612981	chr12:123612981:A:G	1.11695e-10	-0.740151	-1.1627	5.48498e-06	0.000157948	-1.16146
123613219	chr12:123613219:A:G	2.64639e-10	0.205146	-1.2454	1.85267e-05	1.27665	-1.22076
123613336	chr12:123613336:A:T	6.44223e-10	-2.77645e-10	-0.150581	1.50255e-05	-2.77645e-10	-0.153569
123613509	chr12:123613509:G:A	2.59317e-10	-2.77645e-10	-1.06057	6.18215e-06	-2.77645e-10	-1.04165
123613666	chr12:123613666:T:C	1.41574e-10	-1.43101	-0.234799	2.53859e-06	-1.8067	-0.125013
123613722	chr12:123613722:A:G	3.8279e-11	-1.92822	-1.0455	9.26102e-07	-1.80973	-1.13036
123613765	chr12:123613765:A:C	5.09798e-10	-2.77645e-10	-0.384611	1.22106e-05	-2.77645e-10	-0.361018
123613775	chr12:123613775:G:A	2.33098e-10	-2.77645e-10	-1.16716	5.48213e-06	-2.77645e-10	-1.16183
123613831	chr12:123613831:T:C	4.4406e-10	-2.77645e-10	-0.522666	1.57224e-05	-2.77645e-10	-0.108235
123613892	chr12:123613892:C:T	4.53617e-10	-2.77645e-10	-0.501372	1.09862e-05	-2.77645e-10	-0.466676
123614065	chr12:123614065:C:G	5.27804e-11	-1.47669	-1.17579	3.36829e-06	-0.505527	-1.14339
123615155	chr12:123615155:A:G	3.18257e-10	-2.77645e-10	-0.855767	7.65439e-06	-2.77645e-10	-0.82804
123615157	chr12:123615157:G:C	6.3557e-11	-1.92633	-0.540358	1.68166e-06	-1.80764	-0.535896
123615166	chr12:123615166:C:A	2.56358e-10	-2.77645e-10	-1.07205	6.1342e-06	-2.77645e-10	-1.04944
123615378	chr12:123615378:T:C	1.36077e-10	-1.40914	-0.296264	2.41208e-06	-1.7926	-0.190228
123615687	chr12:123615687:ACTGT:A	3.44626e-10	-2.77645e-10	-0.776164	8.18377e-06	-2.77645e-10	-0.761166
123615876	chr12:123615876:A:G	8.1338e-11	-1.23681	-0.983203	1.17027e-06	-1.6818	-1.02429
123615939	chr12:123615939:G:A	2.36509e-10	0.0504155	-1.20306	1.88041e-06	-1.05325	-1.17858
123616072	chr12:123616072:A:G	1.53243e-09	-2.77645e-10	0.715985	3.61232e-05	-2.77645e-10	0.723617
123616178	chr12:123616178:T:C	2.15695e-10	-2.77645e-10	-1.24476	5.02964e-06	-2.77645e-10	-1.24797
123616494	chr12:123616494:T:G	5.64867e-11	-1.90731	-0.677314	1.40763e-06	-1.834	-0.687411
123617213	chr12:123617213:C:T	4.48648e-10	-2.77645e-10	-0.512387	1.07453e-05	-2.77645e-10	-0.488854
123617257	chr12:123617257:T:C	3.33683e-10	-2.77645e-10	-0.808434	7.23472e-06	-2.77645e-10	-0.884426
123617311	chr12:123617311:C:A	7.43119e-11	-1.41091	-0.899444	1.26821e-06	-1.79644	-0.829275
123617431	chr12:123617431:T:A	3.35947e-10	-2.77645e-10	-0.801673	7.97426e-06	-2.77645e-10	-0.787101
123617434	chr12:123617434:G:C	2.50259e-10	-2.77645e-10	-1.09613	6.14281e-06	-2.77645e-10	-1.04804
123617669	chr12:123617669:G:A	7.27586e-11	-1.88498	-0.446502	1.75653e-06	-1.85903	-0.440951
123617782	chr12:123617782:C:G	2.66037e-10	-2.77645e-10	-1.03499	5.93041e-06	-2.77645e-10	-1.08322
123617809	chr12:123617809:C:T	3.16985e-09	1.44282	-2.79482e-10	3.57279e-05	0.712614	-2.79482e-10
123618225	chr12:123618225:T:C	3.2868e-10	-2.77645e-10	-0.82354	7.80448e-06	-2.77645e-10	-0.808621
123618254	chr12:123618254:C:T	6.43474e-11	-1.92666	-0.527669	1.70799e-06	-1.80579	-0.522215
123618324	chr12:123618324:T:C	6.14492e-11	-1.92625	-0.57417	1.62775e-06	-1.80657	-0.569553
123618346	chr12:123618346:G:A	2.10351e-10	-1.90085	0.631005	7.44321e-06	-1.15011	0.294091
123618347	chr12:123618347:G:A	2.14243e-10	-0.118308	-1.13321	3.16599e-06	-0.621775	-1.08908
123618373	chr12:123618373:T:C	5.40888e-11	-1.9534	-0.6746	1.54798e-06	-1.76112	-0.665251
123618513	chr12:123618513:A:C	7.17328e-11	-1.89594	-0.449735	2.91073e-06	-1.13472	-0.660195
123619055	chr12:123619055:C:T	4.03052e-10	-2.77645e-10	-0.61956	1.37958e-05	-2.77645e-10	-0.238952
123619250	chr12:123619250:A:G	6.29354e-11	-1.98192	-0.494599	2.30093e-06	-1.41231	-0.617697
123619322	chr12:123619322:C:T	6.2879e-11	-1.92311	-0.554299	1.65282e-06	-1.81163	-0.549205
123619502	chr12:123619502:A:G	6.20394e-11	-1.91785	-0.573007	1.60547e-06	-1.81903	-0.570872
123619913	chr12:123619913:C:G	1.89993e-10	-1.39309	0.0214475	3.38416e-06	-1.77986	0.135651
123620004	chr12:123620004:A:G	1.14211e-10	-1.88592	0.00533938	2.6657e-06	-1.90887	0.0260184
123620139	chr12:123620139:G:A	6.61428e-11	-1.91922	-0.507594	1.72114e-06	-1.8172	-0.503135
123620679	chr12:123620679:A:T	5.09994e-11	-1.88809	-0.798721	1.22492e-06	-1.86015	-0.800295
123620749	chr12:123620749:G:A	4.01754e-10	-0.622786	-2.79482e-10	1.66423e-05	-0.0513729	-2.79482e-10
123620781	chr12:123620781:T:C	6.01427e-11	-1.95783	-0.564077	1.72604e-06	-1.75599	-0.561501
123620789	chr12:123620789:G:A	6.0571e-11	-1.93225	-0.582554	1.61502e-06	-1.80347	-0.580505
123621025	chr12:123621025:A:G	1.00895e-10	-1.93296	-0.0715854	2.36712e-06	-1.95074	-0.0508983
123621091	chr12:123621091:G:A	9.90687e-11	-1.91534	-0.107471	2.31425e-06	-1.93498	-0.0892537
123621292	chr12:123621292:T:C	9.53774e-11	-1.99537	-0.0654141	3.07004e-06	-1.69619	-0.0454384
123621330	chr12:123621330:C:G	5.47493e-10	-2.77645e-10	-0.313276	2.07989e-05	-2.77645e-10	0.171584
123621361	chr12:123621361:A:G	6.74138e-11	-1.95397	-0.453801	1.91453e-06	-1.7643	-0.449546
123621378	chr12:123621378:G:A	3.39459e-11	-1.9719	-1.12196	9.46704e-07	-1.73257	-1.18552
123621401	chr12:123621401:C:T	6.60116e-11	-1.96447	-0.464321	2.49053e-06	-1.35163	-0.599199
123621498	chr12:123621498:T:C	2.15658e-10	-2.77645e-10	-1.24493	5.02991e-06	-2.77645e-10	-1.24792
123622221	chr12:123622221:C:T	1.75448e-10	-1.45128	-2.79482e-10	2.37134e-06	-1.99986	-2.79482e-10
123622468	chr12:123622468:G:A	6.70315e-11	-1.59956	-0.813904	1.25782e-06	-1.88877	-0.745167
123622487	chr12:123622487:G:A	2.57991e-10	-2.77645e-10	-1.0657	6.22468e-06	-2.77645e-10	-1.0348
123623035	chr12:123623035:C:G	3.42458e-10	-2.77645e-10	-0.782476	8.76827e-06	-2.77645e-10	-0.69218
123623113	chr12:123623113:G:A	2.3953e-09	-2.77645e-10	1.16264	5.68809e-05	-2.77645e-10	1.17764
123623749	chr12:123623749:T:C	1.01227e-10	-1.62376	-0.3775	1.98548e-06	-1.897	-0.280461
123623787	chr12:123623787:A:G	4.54934e-10	-2.77645e-10	-0.498473	1.08879e-05	-2.77645e-10	-0.475662
123624073	chr12:123624073:G:A	5.34336e-11	-1.81012	-0.83007	1.12941e-06	-1.92443	-0.817191
123624106	chr12:123624106:TATAA:T	1.80476e-10	-1.42303	-2.79482e-10	2.91055e-06	-1.79498	-2.79482e-10
123624330	chr12:123624330:CT:C	4.50409e-11	-1.9577	-0.853352	1.31174e-06	-1.74845	-0.843513
123624561	chr12:123624561:A:G	2.18422e-10	-2.77645e-10	-1.2322	5.08521e-06	-2.77645e-10	-1.23698
123624716	chr12:123624716:C:T	1.42301e-10	-1.66068	-2.79482e-10	2.62095e-06	-1.89978	-2.79482e-10
123624759	chr12:123624759:G:A	3.20674e-10	-2.77645e-10	-0.848202	7.37489e-06	-2.77645e-10	-0.865238
123625068	chr12:123625068:C:T	1.3132e-09	0.561597	-2.79482e-10	7.22683e-06	-0.885518	-2.79482e-10
123625080	chr12:123625080:G:A	4.61685e-10	-2.77645e-10	-0.483743	1.1222e-05	-2.77645e-10	-0.445442
123625441	chr12:123625441:G:A	7.22723e-11	-1.85647	-0.481712	1.38566e-06	-1.94938	-0.587767
123625470	chr12:123625470:T:C	2.95377e-11	-2.01077	-1.22219	6.81476e-07	-1.99792	-1.24889
123625688	chr12:123625688:T:C	2.15329e-10	-2.77645e-10	-1.24646	5.02582e-06	-2.77645e-10	-1.24873
123626128	chr12:123626128:A:G	2.13506e-10	-0.0143325	-1.24063	1.71676e-06	-1.07383	-1.24905
123626338	chr12:123626338:C:T	1.40347e-09	-2.77645e-10	0.628079	5.4664e-05	-2.77645e-10	1.13789
123627109	chr12:123627109:T:C	3.28802e-10	-2.77645e-10	-0.823171	7.7768e-06	-2.77645e-10	-0.812174
123627452	chr12:123627452:T:C	8.97723e-11	-1.81047	-0.310874	1.67829e-06	-1.91964	-0.425902
123627674	chr12:123627674:T:C	1.6418e-09	-2.77645e-10	0.784925	6.52631e-05	-2.77645e-10	1.31511
123627899	chr12:123627899:G:T	1.47529e-09	-2.77645e-10	0.677986	5.78083e-05	-2.77645e-10	1.19381
123628015	chr12:123628015:T:C	1.52446e-09	-2.77645e-10	0.710769	6.00014e-05	-2.77645e-10	1.23105
123628318	chr12:123628318:T:C	2.06006e-10	-1.9392	0.648479	7.69629e-06	-1.98673	1.16415
123628772	chr12:123628772:C:G	3.67475e-10	-0.740258	0.0282887	4.9762e-06	-1.42178	0.163128
123628913	chr12:123628913:A:G	1.09791e-10	-1.87039	-0.0496616	2.42876e-06	-1.89313	-0.0828032
123629018	chr12:123629018:C:T	3.57569e-10	-2.77645e-10	-0.739296	8.39506e-06	-2.77645e-10	-0.735675
123629282	chr12:123629282:C:T	2.07941e-09	-2.77645e-10	1.02121	8.58211e-05	-2.77645e-10	1.58895
123629418	chr12:123629418:C:G	9.60157e-11	-1.88041	-0.173705	2.12754e-06	-1.90226	-0.206093
123629657	chr12:123629657:C:G	1.11373e-09	-2.77645e-10	0.396841	4.17222e-05	-2.77645e-10	0.867713
123629809	chr12:123629809:TAAATA:T	3.26524e-10	-2.77645e-10	-0.83012	7.74162e-06	-2.77645e-10	-0.816708
123629859	chr12:123629859:C:A	5.48172e-10	-2.77645e-10	-0.312035	2.12486e-05	-2.77645e-10	0.19297
123630005	chr12:123630005:G:A	9.08142e-11	-1.79794	-0.311871	1.68939e-06	-1.91215	-0.426798
123630119	chr12:123630119:G:A	4.19483e-10	-2.77645e-10	-0.579602	9.71853e-06	-2.77645e-10	-0.589284
123630124	chr12:123630124:C:T	3.52164e-10	-2.77645e-10	-0.754527	8.36494e-06	-2.77645e-10	-0.73927
123630653	chr12:123630653:A:G	5.00242e-11	-1.71427	-0.991851	1.04625e-06	-1.93231	-0.885801
123630944	chr12:123630944:T:C	6.18993e-10	-2.77645e-10	-0.190531	1.40373e-05	-2.77645e-10	-0.221602
123631264	chr12:123631264:G:A	9.66347e-11	-1.89112	-0.156566	2.1435e-06	-1.91198	-0.1889
123631448	chr12:123631448:G:A	5.78505e-10	-2.77645e-10	-0.258178	2.25722e-05	-2.77645e-10	0.253401
123631487	chr12:123631487:A:G	3.33878e-10	-2.77645e-10	-0.807849	7.91981e-06	-2.77645e-10	-0.793952
123631490	chr12:123631490:T:C	3.35189e-10	-2.77645e-10	-0.80393	7.95216e-06	-2.77645e-10	-0.789875
123631578	chr12:123631578:A:G	5.18154e-11	-1.75233	-0.918604	1.11731e-06	-1.95182	-0.800577
123631636	chr12:123631636:G:A	4.15596e-10	-2.77645e-10	-0.588912	9.94357e-06	-2.77645e-10	-0.566393
123632038	chr12:123632038:A:G	5.42244e-11	-1.6889	-0.936596	1.13199e-06	-1.91863	-0.820712
123632261	chr12:123632261:C:G	9.41173e-10	0.0145773	0.213925	7.38341e-06	-1.08835	0.224262
123632710	chr12:123632710:T:G	2.1293e-10	-1.56708	0.309416	4.2207e-06	-1.86659	0.443277
123633137	chr12:123633137:CAT:C	2.7772e-10	-1.7412	0.749185	1.00053e-05	-1.83023	1.27002
123633221	chr12:123633221:T:G	7.30766e-10	-2.77645e-10	-0.0245315	1.32146e-05	-2.77645e-10	-0.281994
123633942	chr12:123633942:A:C	1.6972e-09	-2.77645e-10	0.818108	3.56517e-05	-2.77645e-10	0.710478
123634401	chr12:123634401:T:C	1.28437e-09	-2.77645e-10	0.539396	4.91669e-05	-2.77645e-10	1.0319
123634608	chr12:123634608:A:G	2.33053e-10	0.077713	-1.24507	1.82995e-06	-1.0107	-1.24833
123634762	chr12:123634762:T:G	5.19417e-10	-2.77645e-10	-0.365919	1.97741e-05	-2.77645e-10	0.121052
123634784	chr12:123634784:G:C	2.42992e-10	-2.77645e-10	-1.1256	5.67196e-06	-2.77645e-10	-1.12778
123634841	chr12:123634841:C:T	1.58293e-09	-2.77645e-10	0.748405	6.22736e-05	-2.77645e-10	1.26822
123635342	chr12:123635342:G:A	6.58674e-10	-2.77645e-10	-0.128397	1.21396e-05	-2.77645e-10	-0.366842
123635436	chr12:123635436:G:A	7.8388e-11	-1.80809	-0.448869	1.47959e-06	-1.91756	-0.553994
123635658	chr12:123635658:C:A	4.06913e-10	0.469896	-1.07992	2.82767e-06	-0.793401	-1.03046
123635980	chr12:123635980:G:A	2.88201e-10	-2.77645e-10	-0.954966	9.73159e-06	-2.77645e-10	-0.587942
123636359	chr12:123636359:A:T	2.42076e-10	-2.77645e-10	-1.12937	5.65293e-06	-2.77645e-10	-1.13115
123636444	chr12:123636444:C:T	4.71513e-11	-1.83476	-0.9305	9.10768e-07	-1.93503	-1.02176
123636882	chr12:123636882:A:T	3.44992e-11	-1.96504	-1.11265	1.30551e-06	-1.43127	-1.16545
123636927	chr12:123636927:A:T	2.65047e-10	-2.77645e-10	-1.03872	6.28602e-06	-2.77645e-10	-1.02499
123637564	chr12:123637564:A:G	1.72583e-09	-1.73969	2.57452	5.18741e-05	-1.94603	3.03153
123637861	chr12:123637861:G:A	9.87608e-11	-1.86835	-0.157572	2.19008e-06	-1.89166	-0.18772
123638116	chr12:123638116:C:G	2.52247e-09	0.0836401	1.13073	3.16954e-05	-1.095	1.68785
123638461	chr12:123638461:G:A	8.65135e-10	-2.77645e-10	0.144261	1.53654e-05	-2.77645e-10	-0.131198
123638523	chr12:123638523:G:A	2.12419e-09	0.0069782	1.03554	2.70429e-05	-1.14531	1.57941
123638909	chr12:123638909:G:C	1.83116e-10	-1.4085	-2.79482e-10	2.5362e-06	-1.93265	-2.79482e-10
123638930	chr12:123638930:G:A	2.30011e-09	0.124906	0.997183	2.80326e-05	-1.06712	1.53717
123638997	chr12:123638997:G:A	5.37583e-10	-2.77645e-10	-0.331541	2.07277e-05	-2.77645e-10	0.168152
123639817	chr12:123639817:A:G	3.22711e-10	-2.77645e-10	-0.84187	7.63696e-06	-2.77645e-10	-0.83032
123640080	chr12:123640080:G:A	2.23508e-10	-2.77645e-10	-1.20918	5.19252e-06	-2.77645e-10	-1.2161
123640305	chr12:123640305:C:A	3.45193e-10	-2.77645e-10	-0.774522	8.16996e-06	-2.77645e-10	-0.762854
123640360	chr12:123640360:G:T	1.45089e-09	-2.77645e-10	0.661306	3.0788e-05	-2.77645e-10	0.563808
123640471	chr12:123640471:G:A	3.81609e-11	-1.9425	-1.03431	8.97783e-07	-1.95029	-1.02085
123640486	chr12:123640486:G:A	3.45068e-10	-2.77645e-10	-0.774885	8.36982e-06	-2.77645e-10	-0.738686
123641178	chr12:123641178:A:C	1.4317e-09	0.647993	-2.79482e-10	7.67488e-06	-0.825366	-2.79482e-10
123641328	chr12:123641328:C:T	2.5035e-10	-0.0632718	-1.03249	1.7606e-06	-1.25852	-1.03915
123641344	chr12:123641344:G:C	2.2346e-10	-2.77645e-10	-1.20939	5.2074e-06	-2.77645e-10	-1.21324
123641414	chr12:123641414:C:T	8.44408e-11	-1.94751	-0.235062	3.03103e-06	-1.32677	-0.427646
123641517	chr12:123641517:G:A	3.31765e-11	-1.93345	-1.18333	7.75177e-07	-1.94145	-1.17653
123641539	chr12:123641539:G:T	1.71399e-10	-1.47463	-2.79482e-10	2.8391e-06	-1.81983	-2.79482e-10
123641616	chr12:123641616:A:C	9.68267e-10	-2.77645e-10	0.256883	2.28246e-05	-2.77645e-10	0.264519
123641633	chr12:123641633:A:G	3.58506e-11	-1.966	-1.07326	8.47265e-07	-1.96646	-1.0626
123641774	chr12:123641774:TTAAA:T	4.63714e-10	-2.77645e-10	-0.479358	1.11598e-05	-2.77645e-10	-0.450997
123641792	chr12:123641792:C:T	8.66287e-11	-1.86461	-0.292383	1.65174e-06	-1.95345	-0.408038
123642105	chr12:123642105:C:T	3.83371e-11	-1.92127	-1.05093	9.00758e-07	-1.9297	-1.03814
123642274	chr12:123642274:A:G	1.98238e-10	-1.57706	0.247906	3.88453e-06	-1.87087	0.364554
123642938	chr12:123642938:A:T	4.01365e-10	-2.77645e-10	-0.623753	9.14342e-06	-2.77645e-10	-0.650284
123643103	chr12:123643103:C:T	1.10544e-10	-1.91321	-2.79482e-10	2.52979e-06	-1.93518	-2.79482e-10
123643178	chr12:123643178:C:A	1.24593e-09	-2.77645e-10	0.509014	2.95448e-05	-2.77645e-10	0.52259
123643530	chr12:123643530:A:G	2.75756e-09	0.153561	1.14992	3.38929e-05	-1.04833	1.70822
123643877	chr12:123643877:C:T	3.77384e-11	-1.94673	-1.04122	8.88113e-07	-1.95411	-1.02786
123643956	chr12:123643956:G:A	1.00413e-10	-2.00933	-2.79482e-10	2.38771e-06	-1.99298	-2.79482e-10
123644103	chr12:123644103:C:T	1.36314e-09	-2.77645e-10	0.598922	3.23077e-05	-2.77645e-10	0.611986
123644418	chr12:123644418:G:A	2.41693e-10	-1.56519	0.434231	4.8218e-06	-1.86318	0.573007
123644614	chr12:123644614:C:T	9.91246e-11	-1.8813	-0.140945	2.20021e-06	-1.90333	-0.171436
123645262	chr12:123645262:G:A	8.55764e-11	-1.84838	-0.320834	1.62617e-06	-1.94336	-0.433736
123645377	chr12:123645377:C:A	1.22151e-09	-2.77645e-10	0.48922	2.89591e-05	-2.77645e-10	0.502567
123645838	chr12:123645838:C:T	7.07156e-10	-2.77645e-10	-0.0573743	1.54486e-05	-2.77645e-10	-0.125802
123645841	chr12:123645841:A:G	2.35256e-10	-1.55429	0.396339	4.59539e-06	-1.85715	0.518886
123645933	chr12:123645933:C:T	1.54611e-10	-1.95915	0.381435	3.57003e-06	-1.97024	0.379493
123646084	chr12:123646084:A:G	2.15604e-09	1.0574	-2.79482e-10	2.03958e-05	0.15201	-2.79482e-10
123647095	chr12:123647095:G:A	1.39146e-09	0.619484	-2.79482e-10	7.51056e-06	-0.847009	-2.79482e-10
123647355	chr12:123647355:C:G	1.24995e-09	-2.77645e-10	0.512231	2.94874e-05	-2.77645e-10	0.520646
123647382	chr12:123647382:G:A	9.19547e-11	-1.84529	-0.252037	1.75339e-06	-1.94186	-0.359902
123647402	chr12:123647402:G:T	3.11558e-10	-2.77645e-10	-0.877038	7.33069e-06	-2.77645e-10	-0.871249
123647450	chr12:123647450:C:T	1.12677e-09	-2.77645e-10	0.408486	2.65637e-05	-2.77645e-10	0.416226
123647785	chr12:123647785:A:G	1.65902e-09	0.79536	-2.79482e-10	2.00459e-05	0.134708	-2.79482e-10
123648122	chr12:123648122:C:A	4.77271e-10	-2.77645e-10	-0.450542	1.16625e-05	-2.77645e-10	-0.406936
123648250	chr12:123648250:C:A	1.00858e-10	-2.00491	-2.79482e-10	2.61622e-06	-1.90159	-2.79482e-10
123648256	chr12:123648256:C:T	3.07044e-10	-2.77645e-10	-0.891634	7.18151e-06	-2.77645e-10	-0.891808
123648283	chr12:123648283:G:A	2.9083e-10	-2.77645e-10	-0.945885	6.79507e-06	-2.77645e-10	-0.947122
123648309	chr12:123648309:G:A	2.98484e-10	-0.00661097	-0.913297	2.00946e-06	-1.22942	-0.936037
123650109	chr12:123650109:C:T	4.86474e-11	-1.5356	-1.19842	8.86466e-07	-1.7761	-1.20773
123650255	chr12:123650255:C:T	4.45516e-11	-1.9145	-0.907472	1.81864e-06	-1.2732	-0.992033
123650441	chr12:123650441:A:G	6.07919e-11	-1.26559	-1.24557	8.03965e-07	-1.83943	-1.24209
123651211	chr12:123651211:G:T	2.92891e-10	-2.77645e-10	-0.938826	7.62352e-06	-2.77645e-10	-0.832081
123651253	chr12:123651253:C:T	1.24451e-10	-1.79471	-2.79482e-10	2.40446e-06	-1.986	-2.79482e-10
123651267	chr12:123651267:G:T	5.40652e-10	-2.77645e-10	-0.32585	2.09371e-05	-2.77645e-10	0.178206
123651356	chr12:123651356:C:T	2.15285e-10	-2.77645e-10	-1.24666	5.0326e-06	-2.77645e-10	-1.24738
123651434	chr12:123651434:C:T	2.33678e-10	-2.77645e-10	-1.16468	5.50135e-06	-2.77645e-10	-1.15833
123652871	chr12:123652871:A:G	4.13637e-10	-2.77645e-10	-0.593636	1.01098e-05	-2.77645e-10	-0.549814
123652938	chr12:123652938:C:T	8.86416e-11	-1.90976	-0.22426	1.53477e-06	-1.96866	-0.466273
123653381	chr12:123653381:G:T	1.37089e-09	0.604591	-2.79482e-10	7.46332e-06	-0.853319	-2.79482e-10
123653513	chr12:123653513:G:A	4.27902e-10	-0.0423375	-0.517393	2.92327e-06	-1.24618	-0.544437
123654585	chr12:123654585:T:A	2.15884e-10	-2.77645e-10	-1.24388	5.08839e-06	-2.77645e-10	-1.23636
123655050	chr12:123655050:A:G	6.36532e-11	-1.99018	-0.474999	1.30404e-06	-1.95957	-0.638283
123655280	chr12:123655280:C:T	2.48906e-10	-2.77645e-10	-1.10155	5.92224e-06	-2.77645e-10	-1.0846
123655388	chr12:123655388:C:T	3.73245e-10	-2.77645e-10	-0.69639	8.54392e-06	-2.77645e-10	-0.718099
123655539	chr12:123655539:CT:C	8.50896e-10	-2.77645e-10	0.127665	1.97483e-05	-2.77645e-10	0.11975
123655855	chr12:123655855:G:A	7.37928e-10	-2.77645e-10	-0.0147786	3.0434e-05	-2.77645e-10	0.55224
123655965	chr12:123655965:C:G	6.03371e-10	-2.77645e-10	-0.216094	1.36333e-05	-2.77645e-10	-0.250804
123656482	chr12:123656482:C:G	1.07699e-10	-1.84729	-0.0919939	2.38092e-06	-1.86934	-0.12649
123656787	chr12:123656787:G:C	2.61379e-10	-2.77645e-10	-1.05266	6.69308e-06	-2.77645e-10	-0.962244
123656815	chr12:123656815:A:G	1.72057e-10	-1.6238	0.153004	3.53169e-06	-1.87593	0.274388
123656971	chr12:123656971:T:G	5.55559e-10	-2.77645e-10	-0.298651	1.25908e-05	-2.77645e-10	-0.330354
123657115	chr12:123657115:C:T	1.03195e-10	-1.9831	0.00109836	2.30944e-06	-1.99267	-0.0336468
123657202	chr12:123657202:A:G	7.14031e-11	-1.79144	-0.558845	1.37747e-06	-1.88507	-0.658003
123657520	chr12:123657520:G:A	2.76867e-10	-2.77645e-10	-0.99509	6.477e-06	-2.77645e-10	-0.995062
123658044	chr12:123658044:A:G	7.01228e-11	-1.80201	-0.566363	1.35653e-06	-1.89302	-0.665369
123658158	chr12:123658158:A:G	3.65829e-10	-0.162034	-0.554426	2.61293e-06	-1.32117	-0.581678
123658179	chr12:123658179:C:G	3.11099e-09	-2.77645e-10	1.42407	7.35754e-05	-2.77645e-10	1.43499
123658463	chr12:123658463:G:A	1.05656e-10	-1.95844	-2.79482e-10	2.45589e-06	-1.96483	-2.79482e-10
123658746	chr12:123658746:G:A	2.88739e-09	-2.77645e-10	1.34948	5.8664e-05	-2.77645e-10	1.20851
123658826	chr12:123658826:A:G	2.279e-10	-2.77645e-10	-1.18972	6.77998e-06	-2.77645e-10	-0.949345
123658999	chr12:123658999:A:G	2.01412e-10	-2.00605	0.692776	4.66871e-06	-2.00284	0.680408
123659603	chr12:123659603:C:T	3.02975e-10	0.0873041	-0.992278	2.27453e-06	-1.05008	-0.991463
123659732	chr12:123659732:G:C	4.67164e-10	-0.508874	0.0369293	6.23243e-06	-1.45543	0.421873
123659812	chr12:123659812:T:C	4.11666e-10	-0.044217	-0.554196	2.81342e-06	-1.24737	-0.581544
123659848	chr12:123659848:A:G	5.58775e-11	-1.49258	-1.10289	9.98915e-07	-1.81174	-1.05267
123660246	chr12:123660246:T:C	8.18195e-11	-1.15266	-1.06145	9.48211e-07	-1.7736	-1.1429
123660953	chr12:123660953:A:G	2.31249e-10	-2.77645e-10	-1.17513	5.40905e-06	-2.77645e-10	-1.17524
123661150	chr12:123661150:T:C	5.98715e-11	-1.4746	-1.05182	1.072e-06	-1.80013	-0.993666
123661454	chr12:123661454:A:G	2.30488e-10	-2.77645e-10	-1.17843	5.4132e-06	-2.77645e-10	-1.17448
123662142	chr12:123662142:A:G	2.31034e-10	-2.77645e-10	-1.17606	5.42545e-06	-2.77645e-10	-1.17222
123662926	chr12:123662926:A:G	5.93754e-10	-0.37846	0.146299	7.54046e-06	-1.37583	0.53279
123663197	chr12:123663197:C:T	7.947e-09	2.36192	-2.79482e-10	3.98427e-05	0.821621	-2.79482e-10
123663284	chr12:123663284:A:G	3.94808e-11	-1.73623	-1.20658	7.77924e-07	-1.93084	-1.18361
123663660	chr12:123663660:A:G	8.71469e-11	-1.84873	-0.302297	1.70156e-06	-1.9258	-0.405969
123664089	chr12:123664089:C:T	3.73751e-10	-2.77645e-10	-0.695035	9.15963e-06	-2.77645e-10	-0.648513
123664835	chr12:123664835:C:A	1.04227e-10	-0.893449	-1.07861	1.07025e-06	-1.63323	-1.16219
123664840	chr12:123664840:A:G	1.13448e-09	-2.77645e-10	0.415308	2.62925e-05	-2.77645e-10	0.405966
123665466	chr12:123665466:T:C	5.53775e-11	-1.4887	-1.11575	1.04053e-06	-1.75507	-1.06852
123665571	chr12:123665571:G:A	1.08475e-10	-1.93211	-2.79482e-10	3.10627e-06	-1.7299	-2.79482e-10
123665638	chr12:123665638:C:T	2.51851e-10	-2.77645e-10	-1.08979	5.84941e-06	-2.77645e-10	-1.09698
123665828	chr12:123665828:T:C	8.76819e-10	-2.77645e-10	0.157675	2.0324e-05	-2.77645e-10	0.148482
123666855	chr12:123666855:A:G	3.67025e-10	-2.77645e-10	-0.713194	9.86114e-06	-2.77645e-10	-0.574717
123666892	chr12:123666892:A:G	5.07866e-11	-1.61149	-1.07951	9.61774e-07	-1.88045	-1.02185
123667434	chr12:123667434:A:G	4.97019e-10	-0.412896	0.00289927	6.22001e-06	-1.39815	0.362599
123667501	chr12:123667501:G:GTTATTATTTA	5.46171e-10	-2.77645e-10	-0.315693	1.33123e-05	-2.77645e-10	-0.274631
123667505	chr12:123667505:GGACT:G	5.52577e-10	-2.77645e-10	-0.304032	1.34708e-05	-2.77645e-10	-0.262794
123667801	chr12:123667801:CTTA:C	3.75845e-10	-2.77645e-10	-0.689448	9.84793e-06	-2.77645e-10	-0.576058
123668725	chr12:123668725:T:C	5.84335e-10	-2.77645e-10	-0.24815	1.32006e-05	-2.77645e-10	-0.283054
123669092	chr12:123669092:A:T	3.40006e-11	-1.9068	-1.18544	7.64119e-07	-1.969	-1.16335
123669316	chr12:123669316:T:C	3.78652e-11	-1.86397	-1.12062	8.48259e-07	-1.93976	-1.08813
123669899	chr12:123669899:T:C	5.0369e-10	-0.399891	0.00322751	6.27756e-06	-1.38964	0.363299
123669983	chr12:123669983:C:CTG	4.82575e-10	-2.77645e-10	-0.43949	1.30421e-05	-2.77645e-10	-0.295135
123670047	chr12:123670047:AATG:A	5.10639e-10	-0.42601	0.043048	6.46612e-06	-1.40588	0.409139
123670586	chr12:123670586:A:G	3.97836e-10	-2.77645e-10	-0.632586	9.23286e-06	-2.77645e-10	-0.640549
123670593	chr12:123670593:A:G	2.15962e-10	-2.77645e-10	-1.24352	5.13119e-06	-2.77645e-10	-1.22798
123670979	chr12:123670979:A:G	3.54637e-11	-1.82668	-1.22344	7.68652e-07	-1.9192	-1.20723
123671146	chr12:123671146:G:A	6.63915e-10	-2.77645e-10	-0.120471	1.29481e-05	-2.77645e-10	-0.302368
123671161	chr12:123671161:G:A	3.52344e-10	-2.77645e-10	-0.754018	1.24581e-05	-2.77645e-10	-0.340951
123671503	chr12:123671503:C:T	3.52736e-10	-0.141119	-0.611786	3.64099e-06	-1.21728	-0.353786
123672090	chr12:123672090:C:T	3.39618e-10	-0.130551	-0.660253	3.46395e-06	-1.20949	-0.411417
123672215	chr12:123672215:G:A	1.67816e-09	-2.77645e-10	0.806831	3.85823e-05	-2.77645e-10	0.789475
123672262	chr12:123672262:T:A	3.55541e-10	-0.744984	-2.79482e-10	1.46046e-05	-0.181982	-2.79482e-10
123672291	chr12:123672291:G:A	3.00528e-10	0.0733441	-0.986428	2.24547e-06	-1.06861	-0.985792
123672350	chr12:123672350:A:G	7.07728e-11	-1.31854	-1.04062	1.20014e-06	-1.704	-0.976884
123672458	chr12:123672458:A:G	2.90642e-10	-2.77645e-10	-0.946532	9.34966e-06	-2.77645e-10	-0.627979
123672505	chr12:123672505:G:A	3.37251e-11	-1.85297	-1.24742	7.28294e-07	-1.93732	-1.24305
123672506	chr12:123672506:C:T	2.18676e-10	-2.77645e-10	-1.23103	5.18832e-06	-2.77645e-10	-1.21691
123672544	chr12:123672544:T:C	3.3425e-10	-0.150155	-0.65658	2.3819e-06	-1.31144	-0.683974
123672628	chr12:123672628:G:C	1.00499e-10	-2.00847	-2.79482e-10	2.64425e-06	-1.89093	-2.79482e-10
123672641	chr12:123672641:T:G	6.60815e-11	-1.36802	-1.05972	1.12011e-06	-1.74036	-1.00953
123672700	chr12:123672700:G:A	3.31858e-11	-1.86845	-1.24805	7.19701e-07	-1.94785	-1.24439
123672751	chr12:123672751:A:G	2.50549e-10	-2.77645e-10	-1.09497	5.95926e-06	-2.77645e-10	-1.07837
123672788	chr12:123672788:C:T	3.38242e-11	-1.85237	-1.24508	7.31445e-07	-1.93699	-1.23907
123672826	chr12:123672826:G:A	2.88524e-10	-2.77645e-10	-0.953846	6.91122e-06	-2.77645e-10	-0.930172
123673127	chr12:123673127:A:T	3.37125e-11	-1.85569	-1.24506	7.29834e-07	-1.9392	-1.23905
123673198	chr12:123673198:A:G	3.3683e-11	-1.85597	-1.24566	7.29039e-07	-1.93933	-1.24002
123673529	chr12:123673529:G:A	2.33751e-10	-0.0436794	-1.12069	1.84681e-06	-1.12957	-1.12029
123673533	chr12:123673533:A:G	3.4258e-11	-1.8388	-1.24591	7.37367e-07	-1.92757	-1.24042
123673908	chr12:123673908:T:C	3.40343e-11	-1.84551	-1.24574	7.34241e-07	-1.93208	-1.24016
123673955	chr12:123673955:G:A	3.4511e-11	-1.82942	-1.24793	7.39557e-07	-1.92089	-1.24413
123674665	chr12:123674665:G:A	7.44829e-10	-2.77645e-10	-0.00547016	1.71554e-05	-2.77645e-10	-0.0210072
123674864	chr12:123674864:A:G	3.46611e-11	-1.82412	-1.24889	7.40369e-07	-1.91731	-1.24661
123674999	chr12:123674999:T:C	1.07555e-10	-1.94062	-2.79482e-10	2.49956e-06	-1.9472	-2.79482e-10
123675219	chr12:123675219:G:A	3.43966e-11	-1.83227	-1.24839	7.37313e-07	-1.9229	-1.24516
123675338	chr12:123675338:A:T	6.95056e-11	-1.35102	-1.02619	1.1767e-06	-1.72904	-0.971567
123675372	chr12:123675372:G:A	6.1398e-10	-2.77645e-10	-0.198663	1.20703e-05	-2.77645e-10	-0.372569
123675474	chr12:123675474:C:G	3.48159e-11	-1.82298	-1.24557	7.46186e-07	-1.91629	-1.23981
123676251	chr12:123676251:C:T	8.04913e-10	-2.77645e-10	0.0721092	1.48571e-05	-2.77645e-10	-0.164839
123676395	chr12:123676395:C:T	2.62705e-10	-2.77645e-10	-1.04759	6.73878e-06	-2.77645e-10	-0.95544
123676509	chr12:123676509:A:G	3.61459e-11	-1.79075	-1.24032	7.53069e-07	-1.90186	-1.24505
123676742	chr12:123676742:A:T	2.18863e-10	-2.77645e-10	-1.23018	5.19134e-06	-2.77645e-10	-1.21633
123676947	chr12:123676947:A:G	3.52282e-11	-1.80778	-1.249	7.48776e-07	-1.90549	-1.24715
123677105	chr12:123677105:G:A	2.89019e-10	-2.77645e-10	-0.952134	6.76024e-06	-2.77645e-10	-0.95226
123677187	chr12:123677187:AAATC:A	2.30818e-10	-2.77645e-10	-1.17699	6.97131e-06	-2.77645e-10	-0.921516
123677198	chr12:123677198:G:A	4.41469e-10	-2.77645e-10	-0.528517	1.0599e-05	-2.77645e-10	-0.502554
123677500	chr12:123677500:G:C	3.44094e-11	-1.83125	-1.24905	7.36056e-07	-1.92205	-1.24772
123677635	chr12:123677635:A:G	2.5306e-10	-2.77645e-10	-1.085	6.01527e-06	-2.77645e-10	-1.06902
123677930	chr12:123677930:A:G	3.56081e-11	-1.80044	-1.24562	7.5192e-07	-1.89989	-1.24855
123677945	chr12:123677945:T:TA	2.44343e-10	-2.77645e-10	-1.12005	5.74974e-06	-2.77645e-10	-1.11416
123677980	chr12:123677980:T:C	3.74799e-10	-2.77645e-10	-0.692235	8.8937e-06	-2.77645e-10	-0.677976
123678081	chr12:123678081:C:T	2.59011e-10	-2.77645e-10	-1.06176	6.17033e-06	-2.77645e-10	-1.04357
123678158	chr12:123678158:C:T	3.39981e-11	-1.84336	-1.24896	7.29418e-07	-1.93051	-1.24832
123678203	chr12:123678203:G:A	8.02928e-11	-1.48106	-0.75189	1.48401e-06	-1.80971	-0.658859
123678380	chr12:123678380:T:C	3.80816e-10	-2.77645e-10	-0.676309	8.78569e-06	-2.77645e-10	-0.690195
123678413	chr12:123678413:T:C	3.49771e-10	-0.129967	-0.631378	3.58464e-06	-1.20836	-0.378302
123678480	chr12:123678480:G:A	3.28883e-10	-0.19504	-0.627882	3.44639e-06	-1.25174	-0.374253
123678872	chr12:123678872:A:C	3.25958e-10	-2.77645e-10	-0.831857	1.10966e-05	-2.77645e-10	-0.45668
123679077	chr12:123679077:G:A	3.60724e-10	-2.77645e-10	-0.730512	9.67152e-06	-2.77645e-10	-0.594134
123679550	chr12:123679550:G:A	2.33301e-10	-2.77645e-10	-1.1663	5.3813e-06	-2.77645e-10	-1.18039
123679975	chr12:123679975:G:A	3.8723e-10	-2.77645e-10	-0.659607	8.82541e-06	-2.77645e-10	-0.685684
123680028	chr12:123680028:C:T	4.29906e-10	0.409259	-0.964319	2.9177e-06	-0.828123	-0.9644
123680029	chr12:123680029:G:A	4.57833e-10	-2.77645e-10	-0.49212	1.04139e-05	-2.77645e-10	-0.520181
123680114	chr12:123680114:T:A	2.22749e-10	-1.21258	-2.79482e-10	5.3881e-06	-1.17913	-2.79482e-10
123680144	chr12:123680144:G:A	1.00812e-10	-2.00537	-2.79482e-10	2.40465e-06	-1.98592	-2.79482e-10
123680481	chr12:123680481:A:AG	7.91038e-11	-1.2804	-0.967461	1.33466e-06	-1.67815	-0.896493
123680509	chr12:123680509:C:T	8.28879e-11	-1.43126	-0.769877	1.49266e-06	-1.77877	-0.683987
123680564	chr12:123680564:T:C	3.25753e-11	-1.89821	-1.23687	7.17801e-07	-1.96761	-1.22728
123680994	chr12:123680994:C:T	2.89792e-09	-2.77645e-10	1.35312	5.93765e-05	-2.77645e-10	1.22058
123681037	chr12:123681037:T:C	6.05963e-10	-2.77645e-10	-0.211806	1.3669e-05	-2.77645e-10	-0.248186
123681130	chr12:123681130:C:G	3.60133e-11	-1.78835	-1.24639	7.64051e-07	-1.89156	-1.24088
123681282	chr12:123681282:T:A	7.60252e-11	-1.27889	-1.00867	1.2747e-06	-1.67814	-0.94247
123681494	chr12:123681494:T:C	3.51083e-11	-1.81663	-1.24356	7.51886e-07	-1.91214	-1.23635
123681730	chr12:123681730:T:C	1.26572e-10	-1.77781	-2.79482e-10	2.89792e-06	-1.79933	-2.79482e-10
123681872	chr12:123681872:T:G	2.17179e-10	-2.77645e-10	-1.2379	5.17985e-06	-2.77645e-10	-1.21854
123681953	chr12:123681953:T:C	7.60888e-11	-1.24911	-1.03761	1.25844e-06	-1.65769	-0.975757
123682107	chr12:123682107:A:C	2.59613e-10	-2.77645e-10	-1.05943	6.18573e-06	-2.77645e-10	-1.04107
123682197	chr12:123682197:C:T	1.77068e-10	-1.44209	-2.79482e-10	2.38399e-06	-1.99454	-2.79482e-10
123682407	chr12:123682407:G:A	3.09082e-09	-2.77645e-10	1.41757	6.33033e-05	-2.77645e-10	1.28462
123682431	chr12:123682431:G:T	1.66226e-10	-1.76921	0.26393	3.09429e-06	-1.87502	0.141265
123682474	chr12:123682474:T:C	3.51855e-11	-1.81551	-1.24248	7.53562e-07	-1.91148	-1.23479
123682628	chr12:123682628:C:T	9.47105e-11	-1.71864	-0.349164	1.76971e-06	-1.83453	-0.457969
123682902	chr12:123682902:C:T	6.99988e-10	-2.77645e-10	-0.0675613	1.61565e-05	-2.77645e-10	-0.080994
123683117	chr12:123683117:G:A	2.6845e-10	-2.77645e-10	-1.02596	6.40909e-06	-2.77645e-10	-1.0056
123683304	chr12:123683304:A:G	7.21989e-10	-2.77645e-10	-0.0366158	1.24909e-05	-2.77645e-10	-0.338321
123683308	chr12:123683308:C:T	2.4102e-10	-2.77645e-10	-1.13374	5.99517e-06	-2.77645e-10	-1.07236
123683409	chr12:123683409:C:T	7.77036e-11	-1.42981	-0.835914	1.39374e-06	-1.77816	-0.753162
123683895	chr12:123683895:T:C	5.90287e-10	-2.77645e-10	-0.238016	1.33221e-05	-2.77645e-10	-0.273892
123683996	chr12:123683996:A:C	3.43684e-10	-0.139878	-0.639024	3.52845e-06	-1.21574	-0.38672
123684309	chr12:123684309:T:C	4.45889e-10	-2.77645e-10	-0.518554	1.03413e-05	-2.77645e-10	-0.527175
123684463	chr12:123684463:C:T	2.80932e-10	-0.160376	-0.820137	2.74105e-06	-1.25208	-0.602894
123684546	chr12:123684546:A:G	3.6133e-10	-1.46301	0.734171	7.12526e-06	-1.7819	0.882227
123684693	chr12:123684693:C:T	3.47667e-11	-1.82755	-1.24241	7.47289e-07	-1.92004	-1.23458
123684695	chr12:123684695:T:C	4.15106e-11	-1.64576	-1.24692	8.49939e-07	-1.78382	-1.24209
123684826	chr12:123684826:T:G	3.61893e-10	-2.77645e-10	-0.727277	1.28404e-05	-2.77645e-10	-0.310722
123685283	chr12:123685283:T:C	2.67326e-10	-2.77645e-10	-1.03016	6.37784e-06	-2.77645e-10	-1.01049
123685341	chr12:123685341:A:C	3.79823e-10	-2.77645e-10	-0.67892	8.7631e-06	-2.77645e-10	-0.692769
123685460	chr12:123685460:C:T	2.24348e-10	-2.77645e-10	-1.20543	5.11796e-06	-2.77645e-10	-1.23056
123686029	chr12:123686029:T:G	2.60019e-10	-2.77645e-10	-1.05787	6.19603e-06	-2.77645e-10	-1.03941
123686604	chr12:123686604:C:T	7.45413e-11	-1.46263	-0.844644	1.35236e-06	-1.79851	-0.762952
123686713	chr12:123686713:A:G	4.49151e-10	-2.77645e-10	-0.511265	1.04219e-05	-2.77645e-10	-0.519406
123686776	chr12:123686776:T:C	7.49334e-11	-1.45875	-0.84328	1.35766e-06	-1.7961	-0.761457
123686870	chr12:123686870:G:A	1.38776e-09	0.616822	-2.79482e-10	1.75014e-05	-0.00103691	-2.79482e-10
123687093	chr12:123687093:A:G	4.57929e-11	-2.00452	-0.789979	1.04299e-06	-2.00975	-0.811471
123687111	chr12:123687111:C:T	3.48683e-11	-1.82383	-1.24322	7.48267e-07	-1.91747	-1.23584
123687279	chr12:123687279:T:C	3.46753e-11	-1.82905	-1.24355	7.4527e-07	-1.92096	-1.23637
123687356	chr12:123687356:A:G	3.46343e-11	-1.82915	-1.24463	7.44223e-07	-1.9207	-1.23804
123687580	chr12:123687580:C:A	3.80426e-10	-2.77645e-10	-0.677335	8.77689e-06	-2.77645e-10	-0.691197
123687795	chr12:123687795:T:C	2.86338e-10	-1.56766	0.606204	5.80964e-06	-1.8467	0.742897
123687952	chr12:123687952:A:C	1.24222e-09	0.50603	-2.79482e-10	7.05746e-06	-0.909234	-2.79482e-10
123688008	chr12:123688008:A:T	7.4117e-11	-1.28677	-1.02621	1.24342e-06	-1.68279	-0.962658
123688159	chr12:123688159:A:G	3.40625e-10	-0.175597	-0.612246	3.55765e-06	-1.23899	-0.355223
123688184	chr12:123688184:G:A	7.28516e-11	-1.45938	-0.870822	1.31835e-06	-1.79602	-0.790917
123688199	chr12:123688199:T:C	3.33343e-10	-1.52599	0.716533	6.77281e-06	-1.82193	0.871525
123688901	chr12:123688901:C:T	1.1794e-10	-1.94773	0.0992807	2.62752e-06	-1.96334	0.0660646
123689445	chr12:123689445:G:A	2.14837e-10	-2.77645e-10	-1.24875	5.02424e-06	-2.77645e-10	-1.24905
123689518	chr12:123689518:T:A	7.4136e-11	-1.4701	-0.842625	1.34848e-06	-1.80348	-0.76086
123689687	chr12:123689687:G:A	3.71844e-11	-1.78104	-1.2217	7.997e-07	-1.88708	-1.19976
123690390	chr12:123690390:A:T	1.07015e-10	-1.95872	0.013062	2.3904e-06	-1.9729	-0.0189516
123690410	chr12:123690410:G:A	2.14799e-10	-2.77645e-10	-1.24892	5.02429e-06	-2.77645e-10	-1.24903
123690539	chr12:123690539:C:T	1.2127e-09	0.481977	-2.79482e-10	6.94593e-06	-0.925162	-2.79482e-10
123691158	chr12:123691158:C:T	2.90233e-10	-2.77645e-10	-0.947942	9.33656e-06	-2.77645e-10	-0.629381
123691232	chr12:123691232:C:T	3.53196e-10	-2.77645e-10	-0.751602	8.39015e-06	-2.77645e-10	-0.736261
123691466	chr12:123691466:T:C	7.24262e-11	-1.29333	-1.04273	1.21457e-06	-1.68736	-0.981568
123691524	chr12:123691524:G:A	4.69887e-10	-2.77645e-10	-0.466134	9.84972e-06	-2.77645e-10	-0.575876
123691545	chr12:123691545:C:T	2.9677e-10	-2.77645e-10	-0.925668	9.63479e-06	-2.77645e-10	-0.597939
123691701	chr12:123691701:T:C	2.18605e-10	-2.77645e-10	-1.23136	5.18324e-06	-2.77645e-10	-1.21789
123691925	chr12:123691925:G:A	3.54336e-11	-1.81171	-1.23925	7.59628e-07	-1.90795	-1.23029
123691963	chr12:123691963:C:T	3.79602e-10	-0.0267111	-0.652789	2.58749e-06	-1.23076	-0.681864
123691969	chr12:123691969:A:G	4.0766e-11	-1.97423	-0.936551	8.84406e-07	-1.98493	-1.00122
123692201	chr12:123692201:A:G	3.43454e-11	-1.83561	-1.24654	7.37912e-07	-1.92527	-1.24198
123692204	chr12:123692204:C:T	2.59228e-10	-2.77645e-10	-1.06092	6.17587e-06	-2.77645e-10	-1.04267
123692301	chr12:123692301:T:C	1.04284e-10	-1.96523	-0.00627792	2.32848e-06	-1.97861	-0.0394984
123692959	chr12:123692959:G:C	4.12441e-11	-1.98447	-0.914645	9.11294e-07	-1.97395	-0.982262
123692991	chr12:123692991:C:T	3.59883e-11	-1.81652	-1.21891	7.79861e-07	-1.90746	-1.2045
123693096	chr12:123693096:G:A	3.36049e-11	-1.85494	-1.24902	7.23472e-07	-1.93864	-1.24838
123693316	chr12:123693316:G:A	1.14409e-10	-1.97033	0.091483	2.55551e-06	-1.98299	0.0579244
123693318	chr12:123693318:G:A	1.61739e-09	-2.77645e-10	0.769945	3.72166e-05	-2.77645e-10	0.753437
123693751	chr12:123693751:G:T	3.41871e-10	-2.77645e-10	-0.78419	1.19568e-05	-2.77645e-10	-0.382019
123693834	chr12:123693834:T:C	1.07757e-10	-1.96803	0.0292811	2.40741e-06	-1.98093	-0.00383463
123694118	chr12:123694118:C:T	3.49035e-11	-1.82953	-1.23651	7.52319e-07	-1.92192	-1.22599
123694537	chr12:123694537:C:T	2.53625e-10	-2.77645e-10	-1.08277	5.60279e-06	-2.77645e-10	-1.14005
123694606	chr12:123694606:G:T	2.27812e-10	-2.77645e-10	-1.1901	6.77413e-06	-2.77645e-10	-0.950208
123694870	chr12:123694870:T:C	8.09184e-11	-1.84732	-0.377865	1.72487e-06	-1.98634	-0.331831
123695073	chr12:123695073:G:A	7.18939e-11	-1.30298	-1.04046	1.21083e-06	-1.69297	-0.979049
123695092	chr12:123695092:A:G	9.93098e-11	-1.96589	-0.0544909	2.22045e-06	-1.97888	-0.0867251
123695334	chr12:123695334:C:T	2.94483e-10	-2.77645e-10	-0.933403	9.5293e-06	-2.77645e-10	-0.608948
123695381	chr12:123695381:T:A	2.95567e-10	0.0474925	-0.977224	2.22645e-06	-1.08542	-0.977496
123695464	chr12:123695464:T:C	3.33175e-11	-1.86902	-1.24352	7.25595e-07	-1.94781	-1.23627
123695927	chr12:123695927:T:C	3.32606e-11	-1.86642	-1.24783	7.21633e-07	-1.94591	-1.24365
123695960	chr12:123695960:C:T	1.11249e-09	0.395727	-2.79482e-10	6.55618e-06	-0.98291	-2.79482e-10
123696119	chr12:123696119:C:T	3.46233e-10	-2.77645e-10	-0.771513	7.99762e-06	-2.77645e-10	-0.784174
123697201	chr12:123697201:G:C	3.54921e-10	-2.77645e-10	-0.746731	8.17754e-06	-2.77645e-10	-0.761927
123697273	chr12:123697273:A:G	3.40824e-11	-1.84907	-1.24078	7.38587e-07	-1.93414	-1.23219
123697573	chr12:123697573:C:T	3.38665e-11	-1.84739	-1.24881	7.29688e-07	-1.93208	-1.24637
123697596	chr12:123697596:T:C	1.45473e-10	-1.72063	0.082001	2.5037e-06	-1.94674	0.00118916
123697783	chr12:123697783:C:T	2.43884e-10	-2.77645e-10	-1.12193	5.73815e-06	-2.77645e-10	-1.11618
123697887	chr12:123697887:G:T	2.30771e-10	-2.77645e-10	-1.1772	5.41974e-06	-2.77645e-10	-1.17327
123698020	chr12:123698020:C:T	1.6287e-09	-2.77645e-10	0.776911	3.73693e-05	-2.77645e-10	0.75753
123698404	chr12:123698404:G:T	4.04875e-10	-2.77645e-10	-0.615048	9.72412e-06	-2.77645e-10	-0.58871
123698506	chr12:123698506:C:T	1.20039e-10	-1.95285	0.122039	2.67342e-06	-1.96801	0.0880546
123698750	chr12:123698750:G:A	3.11788e-10	-2.77645e-10	-0.876301	1.04249e-05	-2.77645e-10	-0.519123
123698804	chr12:123698804:TG:T	1.60178e-10	-0.361656	-1.18068	1.3899e-06	-1.34463	-1.18946
123699013	chr12:123699013:A:T	3.05696e-10	-2.77645e-10	-0.896035	7.1502e-06	-2.77645e-10	-0.896178
123699257	chr12:123699257:C:T	3.41029e-11	-1.84663	-1.24261	7.38116e-07	-1.93215	-1.23483
123699280	chr12:123699280:A:G	6.89573e-11	-1.36401	-1.02113	1.18845e-06	-1.73324	-0.957421
123699394	chr12:123699394:A:G	2.89639e-10	-2.77645e-10	-0.949991	9.30059e-06	-2.77645e-10	-0.633241
123699497	chr12:123699497:TA:T	3.14568e-10	0.0860586	-0.953483	2.33963e-06	-1.06056	-0.952766
123699518	chr12:123699518:G:A	3.39714e-11	-1.85032	-1.24279	7.35744e-07	-1.93506	-1.23514
123699831	chr12:123699831:A:G	4.07745e-10	-2.77645e-10	-0.607982	9.81513e-06	-2.77645e-10	-0.579394
123699935	chr12:123699935:G:C	3.41765e-11	-1.84275	-1.24434	7.37755e-07	-1.92996	-1.23751
123700157	chr12:123700157:G:A	2.91805e-10	-2.77645e-10	-0.942538	9.39975e-06	-2.77645e-10	-0.622635
123700273	chr12:123700273:ACCCCAACC:A	3.08082e-10	-1.54748	0.659224	6.20777e-06	-1.83465	0.797136
123700282	chr12:123700282:A:G	3.08462e-10	-1.57835	0.691328	6.301e-06	-1.85304	0.830432
123700347	chr12:123700347:G:C	2.16109e-10	-2.77645e-10	-1.24284	5.13574e-06	-2.77645e-10	-1.2271
123700356	chr12:123700356:C:T	1.16674e-10	-1.94925	0.0900083	2.59851e-06	-1.96485	0.0564667
123700577	chr12:123700577:C:T	3.37605e-11	-1.85343	-1.2459	7.30236e-07	-1.93766	-1.24005
123700614	chr12:123700614:A:G	1.60778e-10	-0.35662	-1.18198	1.3925e-06	-1.34152	-1.19069
123700665	chr12:123700665:C:T	2.97923e-10	-1.59074	0.668948	6.10593e-06	-1.86137	0.807309
123700862	chr12:123700862:C:T	2.75355e-10	-2.77645e-10	-1.00056	8.71685e-06	-2.77645e-10	-0.69806
123701308	chr12:123701308:G:A	3.4305e-10	-0.158301	-0.622448	3.55878e-06	-1.2273	-0.366602
123701401	chr12:123701401:T:G	3.42182e-11	-1.84496	-1.24091	7.40107e-07	-1.9318	-1.23248
123702453	chr12:123702453:T:TG	2.45516e-10	-1.92236	0.807096	6.50691e-06	-2.01021	1.01976
123702533	chr12:123702533:A:AC	3.29631e-11	-1.8891	-1.23414	7.25335e-07	-1.96153	-1.22291
123702535	chr12:123702535:T:C	3.29745e-11	-1.88821	-1.23468	7.25182e-07	-1.96104	-1.22362
123702638	chr12:123702638:G:A	1.19927e-10	-1.97092	0.139178	2.6818e-06	-1.98315	0.106319
123702843	chr12:123702843:T:C	5.89432e-10	-2.77645e-10	-0.239466	1.3303e-05	-2.77645e-10	-0.27533
123703079	chr12:123703079:T:C	2.27991e-10	-2.77645e-10	-1.18932	6.78606e-06	-2.77645e-10	-0.948449
123703169	chr12:123703169:TA:T	1.15627e-10	-1.86825	-2.79482e-10	2.86254e-06	-1.81161	-2.79482e-10
123703339	chr12:123703339:A:G	8.60355e-11	-1.80118	-0.362684	1.83412e-06	-1.96654	-0.290208
123703354	chr12:123703354:G:C	2.91183e-10	-2.77645e-10	-0.944673	6.8106e-06	-2.77645e-10	-0.944838
123703377	chr12:123703377:T:C	3.35763e-11	-1.85658	-1.24822	7.25536e-07	-1.93971	-1.24445
123703477	chr12:123703477:C:T	2.32179e-10	-2.77645e-10	-1.17112	5.45245e-06	-2.77645e-10	-1.16725
123703517	chr12:123703517:C:T	3.33409e-11	-1.86374	-1.2481	7.22132e-07	-1.94471	-1.24416
123703556	chr12:123703556:C:T	1.41537e-10	-0.475723	-1.19034	1.28268e-06	-1.41623	-1.19814
123703700	chr12:123703700:G:A	2.78942e-10	-2.77645e-10	-0.987622	6.36085e-06	-2.77645e-10	-1.01316
123703887	chr12:123703887:T:G	2.63148e-09	-2.77645e-10	1.25668	5.41526e-05	-2.77645e-10	1.12849
123704208	chr12:123704208:T:C	1.00621e-10	-2.00726	-2.79482e-10	2.41502e-06	-1.98161	-2.79482e-10
123704711	chr12:123704711:C:T	2.4616e-10	-2.77645e-10	-1.11264	5.75621e-06	-2.77645e-10	-1.11304
123705110	chr12:123705110:T:C	2.00726e-10	-1.78179	0.465104	4.50186e-06	-1.88392	0.525089
123705216	chr12:123705216:G:A	1.85447e-10	-1.39586	-2.79482e-10	2.67212e-06	-1.88045	-2.79482e-10
123705843	chr12:123705843:A:G	1.02008e-10	-1.99357	-2.79482e-10	2.80368e-06	-1.83239	-2.79482e-10
123705846	chr12:123705846:A:T	3.52893e-11	-1.80622	-1.24883	7.50337e-07	-1.90439	-1.24616
123705852	chr12:123705852:G:T	2.21166e-10	-2.77645e-10	-1.21971	5.15868e-06	-2.77645e-10	-1.22264
123705878	chr12:123705878:T:C	1.01323e-10	-2.00031	-2.79482e-10	2.73852e-06	-1.8559	-2.79482e-10
123705879	chr12:123705879:C:T	1.02281e-10	-1.9909	-2.79482e-10	2.82598e-06	-1.82446	-2.79482e-10
123705891	chr12:123705891:A:G	1.08366e-10	-1.93311	-2.79482e-10	3.2429e-06	-1.68685	-2.79482e-10
123705899	chr12:123705899:A:G	1.09773e-10	-1.92021	-2.79482e-10	3.32227e-06	-1.66267	-2.79482e-10
123705905	chr12:123705905:T:C	1.08516e-10	-1.93173	-2.79482e-10	3.24888e-06	-1.68501	-2.79482e-10
123705912	chr12:123705912:T:A	1.14265e-10	-1.88011	-2.79482e-10	3.58716e-06	-1.58596	-2.79482e-10
123705917	chr12:123705917:T:C	1.04149e-10	-1.9728	-2.79482e-10	2.97286e-06	-1.77379	-2.79482e-10
123705922	chr12:123705922:A:T	1.01563e-10	-1.99794	-2.79482e-10	2.76142e-06	-1.84757	-2.79482e-10
123706035	chr12:123706035:C:T	3.3416e-11	-1.862	-1.24759	7.2404e-07	-1.94312	-1.24311
123706058	chr12:123706058:T:G	3.11745e-10	-2.77645e-10	-0.876441	1.04209e-05	-2.77645e-10	-0.519504
123706101	chr12:123706101:G:A	3.16017e-10	-0.170868	-0.691962	3.2352e-06	-1.23893	-0.450298
123706289	chr12:123706289:T:C	3.35065e-11	-1.85958	-1.2473	7.25675e-07	-1.94142	-1.24255
123706392	chr12:123706392:A:G	2.40406e-10	-2.77645e-10	-1.1363	5.35417e-06	-2.77645e-10	-1.18544
123707660	chr12:123707660:T:C	1.36582e-09	0.600888	-2.79482e-10	7.49837e-06	-0.848634	-2.79482e-10
123707758	chr12:123707758:G:A	3.27886e-10	-2.77645e-10	-0.82596	7.66542e-06	-2.77645e-10	-0.8266
123707780	chr12:123707780:C:T	2.99823e-10	-2.77645e-10	-0.915431	9.96939e-06	-2.77645e-10	-0.563799
123707800	chr12:123707800:C:T	3.33268e-10	-0.0958003	-0.713879	3.31148e-06	-1.19034	-0.475589
123707868	chr12:123707868:G:A	1.62416e-10	-1.80127	0.272799	3.04874e-06	-1.89863	0.150041
123708155	chr12:123708155:A:G	3.59038e-10	-2.77645e-10	-0.735197	8.27222e-06	-2.77645e-10	-0.750416
123708181	chr12:123708181:C:T	3.22707e-11	-1.89591	-1.24856	7.06321e-07	-1.96555	-1.24545
123708447	chr12:123708447:A:G	3.77452e-10	-2.77645e-10	-0.685181	8.67544e-06	-2.77645e-10	-0.702823
123708478	chr12:123708478:A:G	1.18343e-10	-1.84504	-2.79482e-10	2.83852e-06	-1.82004	-2.79482e-10
123708924	chr12:123708924:G:A	3.567e-11	-1.81045	-1.23386	7.51645e-07	-1.90704	-1.24177
123709021	chr12:123709021:G:T	2.9005e-10	-2.77645e-10	-0.948573	6.71109e-06	-2.77645e-10	-0.959558
123709119	chr12:123709119:T:C	7.78244e-11	-1.45809	-0.806085	1.41472e-06	-1.79374	-0.722655
123710022	chr12:123710022:G:A	2.2271e-09	-2.77645e-10	1.08983	4.49507e-05	-2.77645e-10	0.942249
123710760	chr12:123710760:C:T	8.34444e-10	-2.77645e-10	0.108141	1.93355e-05	-2.77645e-10	0.0986237
123711207	chr12:123711207:C:T	2.99625e-10	-2.77645e-10	-0.916092	9.95853e-06	-2.77645e-10	-0.564889
123711309	chr12:123711309:G:T	3.3415e-11	-1.86121	-1.24842	7.23035e-07	-1.94267	-1.24495
123711616	chr12:123711616:G:C	1.57506e-10	-0.354197	-1.20496	1.36414e-06	-1.34089	-1.2119
123711672	chr12:123711672:G:A	3.37669e-11	-1.85271	-1.24644	7.30042e-07	-1.93696	-1.24101
123711752	chr12:123711752:C:A	3.28532e-11	-1.91493	-1.21164	7.34644e-07	-1.97703	-1.19466
123711791	chr12:123711791:C:A	3.78471e-10	-0.063604	-0.618881	2.6008e-06	-1.25783	-0.649665
123712067	chr12:123712067:A:G	1.28658e-10	-1.96946	0.207992	2.85934e-06	-1.98291	0.170185
123712122	chr12:123712122:T:C	9.51767e-10	-2.77645e-10	0.239696	2.22741e-05	-2.77645e-10	0.240108
123712166	chr12:123712166:G:C	5.95126e-11	-1.92856	-0.603881	1.93317e-06	-1.85019	-0.353973
123712188	chr12:123712188:G:C	1.56308e-10	-1.8218	0.255	2.95074e-06	-1.91318	0.131915
123712696	chr12:123712696:G:A	3.5535e-10	-2.77645e-10	-0.745522	8.38978e-06	-2.77645e-10	-0.736305
123712733	chr12:123712733:A:C	5.47933e-11	-1.47388	-1.14118	9.00917e-07	-1.80053	-1.16713
123712761	chr12:123712761:CG:C	3.55448e-10	-2.77645e-10	-0.745247	8.18952e-06	-2.77645e-10	-0.760463
123712763	chr12:123712763:G:T	3.55399e-10	-2.77645e-10	-0.745384	8.18836e-06	-2.77645e-10	-0.760605
123714171	chr12:123714171:G:C	3.29155e-11	-1.87843	-1.24625	7.18088e-07	-1.95378	-1.24071
123714174	chr12:123714174:C:T	3.29962e-11	-1.87543	-1.2468	7.18832e-07	-1.95177	-1.24168
123714443	chr12:123714443:G:A	3.65849e-10	-2.77645e-10	-0.716404	8.41574e-06	-2.77645e-10	-0.733214
123714459	chr12:123714459:G:A	3.29153e-11	-1.87925	-1.24544	7.18652e-07	-1.95433	-1.23936
123714573	chr12:123714573:T:C	3.28704e-11	-1.87927	-1.24678	7.17064e-07	-1.95429	-1.24162
123714640	chr12:123714640:A:T	1.43693e-10	-1.65094	-2.79482e-10	2.65451e-06	-1.88706	-2.79482e-10
123714877	chr12:123714877:C:T	1.86055e-09	0.910002	-2.79482e-10	9.27168e-06	-0.636355	-2.79482e-10
123715684	chr12:123715684:A:G	2.24964e-10	-2.77645e-10	-1.20268	5.24912e-06	-2.77645e-10	-1.20526
123715790	chr12:123715790:A:G	3.39731e-10	-2.77645e-10	-0.790472	8.49723e-06	-2.77645e-10	-0.723579
123715848	chr12:123715848:A:G	4.62809e-10	-2.77645e-10	-0.48131	1.11375e-05	-2.77645e-10	-0.453
123716466	chr12:123716466:G:A	1.00644e-10	-2.00704	-2.79482e-10	2.41311e-06	-1.9824	-2.79482e-10
123716540	chr12:123716540:C:T	9.19247e-11	-1.32456	-0.773093	1.50154e-06	-1.61759	-0.839245
123716567	chr12:123716567:C:G	2.2492e-10	-1.45543	0.252546	4.28305e-06	-1.77624	0.367585
123716804	chr12:123716804:G:A	4.27621e-10	-2.77645e-10	-0.560389	1.02824e-05	-2.77645e-10	-0.532888
123716826	chr12:123716826:A:T	2.62944e-10	-2.77645e-10	-1.04669	6.11472e-06	-2.77645e-10	-1.05262
123716977	chr12:123716977:G:A	5.56164e-11	-1.36904	-1.2311	9.46153e-07	-1.67753	-1.24114
123717208	chr12:123717208:G:A	2.32137e-10	-2.77645e-10	-1.1713	5.65082e-06	-2.77645e-10	-1.13152
123717301	chr12:123717301:C:T	1.03498e-10	-1.97908	-2.79482e-10	2.34822e-06	-2.00966	-2.79482e-10
123717695	chr12:123717695:C:T	5.46027e-11	-1.43536	-1.18318	9.76473e-07	-1.70925	-1.17788
123717829	chr12:123717829:G:GA	3.68661e-09	-2.77645e-10	1.59384	7.67757e-05	-2.77645e-10	1.47757
123718043	chr12:123718043:G:C	4.13492e-10	-2.77645e-10	-0.593986	9.69354e-06	-2.77645e-10	-0.591859
123718153	chr12:123718153:C:T	1.143e-09	0.656806	-0.234021	1.50374e-05	0.0784228	-0.2312
123718550	chr12:123718550:G:A	2.54157e-10	-2.77645e-10	-1.08067	5.6789e-06	-2.77645e-10	-1.12656
123718867	chr12:123718867:A:AT	4.70797e-11	-1.84579	-0.920995	9.42329e-07	-2.00998	-0.912737
123718936	chr12:123718936:G:A	3.41309e-10	-2.77645e-10	-0.785836	7.95634e-06	-2.77645e-10	-0.78935
123719285	chr12:123719285:G:A	3.43573e-11	-1.84095	-1.24086	1.02134e-06	-1.59397	-1.24823
123719421	chr12:123719421:T:G	2.28936e-10	-2.77645e-10	-1.18518	5.35382e-06	-2.77645e-10	-1.18551
123719611	chr12:123719611:T:G	4.39545e-11	-1.587	-1.24847	7.42555e-07	-1.91706	-1.24392
123719629	chr12:123719629:C:T	3.34722e-10	-2.77645e-10	-0.805324	7.79589e-06	-2.77645e-10	-0.809722
123719634	chr12:123719634:C:CA	2.2695e-10	-2.77645e-10	-1.1939	5.44879e-06	-2.77645e-10	-1.16793
123719730	chr12:123719730:T:G	8.94501e-10	1.41247	-1.23483	4.00956e-06	-0.246314	-1.22832
123719855	chr12:123719855:G:A	1.14952e-10	-1.57673	-0.297388	1.94826e-06	-1.80081	-0.39557
123720221	chr12:123720221:C:G	1.0569e-09	1.56131	-1.21684	4.55812e-06	-0.138994	-1.20742
123720258	chr12:123720258:G:A	4.84455e-10	-2.77645e-10	-0.435602	1.1642e-05	-2.77645e-10	-0.408697
123720422	chr12:123720422:C:T	4.85112e-11	-1.55093	-1.1859	9.18774e-07	-1.80393	-1.1441
123720439	chr12:123720439:A:G	5.02294e-11	-1.51881	-1.18321	9.23238e-07	-1.76142	-1.18177
123720462	chr12:123720462:C:T	7.88211e-11	-1.64467	-0.606773	1.44926e-06	-1.95987	-0.532393
123720499	chr12:123720499:G:C	4.74006e-11	-1.53782	-1.22217	8.75283e-07	-1.77491	-1.22161
123721275	chr12:123721275:T:G	4.24995e-10	-2.77645e-10	-0.566547	1.24987e-05	-2.77645e-10	-0.337692
123721382	chr12:123721382:T:A	3.43413e-10	-2.77645e-10	-0.779692	8.00628e-06	-2.77645e-10	-0.783092
123721410	chr12:123721410:A:G	4.52192e-09	-2.77645e-10	1.79807	9.35263e-05	-2.77645e-10	1.67492
123721649	chr12:123721649:T:C	5.15419e-11	-1.5038	-1.17243	9.44371e-07	-1.74907	-1.17149
123722068	chr12:123722068:A:G	3.98371e-10	-2.77645e-10	-0.631242	9.33499e-06	-2.77645e-10	-0.629549
123722088	chr12:123722088:T:C	5.38465e-10	-2.77645e-10	-0.329903	1.21815e-05	-2.77645e-10	-0.363398
123722551	chr12:123722551:T:C	5.35563e-11	-1.44003	-1.19786	9.58015e-07	-1.70991	-1.1963
123722662	chr12:123722662:C:T	4.47045e-11	-1.56953	-1.24902	7.4696e-07	-1.90877	-1.2463
123722841	chr12:123722841:T:G	5.16121e-11	-1.50664	-1.16823	9.46306e-07	-1.75219	-1.16631
123722924	chr12:123722924:C:T	3.95494e-10	0.118926	-0.757415	3.37308e-06	-1.03616	-0.611335
123723002	chr12:123723002:A:C	2.28758e-10	-2.77645e-10	-1.18596	5.33058e-06	-2.77645e-10	-1.18986
123723373	chr12:123723373:C:T	4.72015e-11	-1.57296	-1.19124	8.8129e-07	-1.79996	-1.18972
123723512	chr12:123723512:A:G	4.6999e-11	-1.55836	-1.21014	8.73494e-07	-1.78961	-1.20896
123723616	chr12:123723616:A:C	3.02491e-10	-2.77645e-10	-0.906575	7.03529e-06	-2.77645e-10	-0.91238
123723738	chr12:123723738:C:T	3.95527e-10	0.177011	-0.815416	3.26405e-06	-1.0025	-0.677854
123723759	chr12:123723759:A:G	5.07231e-11	-1.51433	-1.17791	9.3129e-07	-1.75847	-1.17603
123723908	chr12:123723908:T:C	3.4283e-10	-2.77645e-10	-0.781391	8.03173e-06	-2.77645e-10	-0.779918
123723947	chr12:123723947:C:T	1.16512e-10	-1.86063	-2.79482e-10	2.70584e-06	-1.86791	-2.79482e-10
123724096	chr12:123724096:T:C	1.11398e-09	1.62681	-1.22975	4.75419e-06	-0.0819591	-1.22233
123724464	chr12:123724464:G:A	2.47758e-10	-2.77645e-10	-1.10617	5.72383e-06	-2.77645e-10	-1.11868
123724785	chr12:123724785:T:C	5.1291e-11	-1.47974	-1.20137	9.27638e-07	-1.73881	-1.19962
123724805	chr12:123724805:C:T	4.83772e-11	-1.55309	-1.1865	8.98064e-07	-1.78591	-1.18493
123725021	chr12:123725021:C:T	2.81856e-10	-2.77645e-10	-0.977227	6.51585e-06	-2.77645e-10	-0.989082
123725225	chr12:123725225:C:T	2.24195e-10	-2.77645e-10	-1.20611	5.11735e-06	-2.77645e-10	-1.23068
123725231	chr12:123725231:G:T	4.13466e-10	0.181758	-0.775808	3.42887e-06	-0.999034	-0.632055
123725370	chr12:123725370:G:T	4.8122e-11	-1.55863	-1.18626	8.94855e-07	-1.78966	-1.18476
123725460	chr12:123725460:A:C	2.63925e-10	-1.04296	-2.79482e-10	1.0491e-05	-0.512799	-2.79482e-10
123725788	chr12:123725788:G:T	3.76507e-10	-2.77645e-10	-0.687688	8.82582e-06	-2.77645e-10	-0.685637
123726002	chr12:123726002:C:T	4.44599e-11	-1.57555	-1.24849	7.46494e-07	-1.91162	-1.24407
123726027	chr12:123726027:A:G	4.11039e-09	-2.77645e-10	1.70265	8.54668e-05	-2.77645e-10	1.58481
123726080	chr12:123726080:T:C	6.23151e-10	-2.77645e-10	-0.183837	1.45219e-05	-2.77645e-10	-0.187659
123726137	chr12:123726137:C:T	5.71445e-10	-2.77645e-10	-0.270457	1.37584e-05	-2.77645e-10	-0.241666
123726235	chr12:123726235:T:C	4.83998e-11	-1.55592	-1.1832	8.99416e-07	-1.78768	-1.18164
123726325	chr12:123726325:C:T	1.09456e-09	1.62543	-1.24595	4.61468e-06	-0.0914478	-1.24263
123727017	chr12:123727017:A:G	4.77751e-11	-1.56026	-1.19186	8.88965e-07	-1.79067	-1.19034
123727296	chr12:123727296:T:C	2.44914e-10	-2.77645e-10	-1.11772	5.6615e-06	-2.77645e-10	-1.12963
123727310	chr12:123727310:G:A	1.21495e-09	1.71331	-1.22947	5.01615e-06	-0.028634	-1.22202
123727364	chr12:123727364:C:T	5.90367e-10	-2.77645e-10	-0.237881	1.3741e-05	-2.77645e-10	-0.242936
123727477	chr12:123727477:G:T	2.4183e-10	-2.77645e-10	-1.13039	5.68601e-06	-2.77645e-10	-1.12531
123727499	chr12:123727499:G:C	2.48438e-10	-2.77645e-10	-1.10343	5.73805e-06	-2.77645e-10	-1.1162
123727624	chr12:123727624:T:C	2.45194e-10	-2.77645e-10	-1.11658	5.66645e-06	-2.77645e-10	-1.12876
123727734	chr12:123727734:A:G	2.9472e-10	-2.77645e-10	-0.932599	6.85638e-06	-2.77645e-10	-0.93814
123728317	chr12:123728317:C:T	1.02488e-10	-1.98888	-2.79482e-10	2.42294e-06	-1.97834	-2.79482e-10
123728325	chr12:123728325:A:G	6.04963e-11	-1.66413	-0.851909	1.13326e-06	-1.85949	-0.87873
123728555	chr12:123728555:CCTT:C	5.03727e-11	-1.51061	-1.18857	9.236e-07	-1.75575	-1.18704
123728744	chr12:123728744:C:T	2.27709e-10	-2.77645e-10	-1.19056	5.25368e-06	-2.77645e-10	-1.20439
123729537	chr12:123729537:G:A	2.04872e-10	-1.29624	-2.79482e-10	2.46915e-06	-1.95944	-2.79482e-10
123729853	chr12:123729853:C:T	6.4976e-10	-2.77645e-10	-0.142022	2.59117e-05	-2.77645e-10	0.391375
123729963	chr12:123729963:T:C	4.29949e-11	-1.62767	-1.22987	8.25088e-07	-1.82828	-1.2273
123729979	chr12:123729979:C:G	4.23678e-11	-1.62992	-1.24232	8.23232e-07	-1.81479	-1.24304
123730059	chr12:123730059:T:C	4.32098e-10	-2.77645e-10	-0.549972	1.53745e-05	-2.77645e-10	-0.130611
123730124	chr12:123730124:G:A	4.87626e-11	-1.50089	-1.23077	8.94818e-07	-1.74617	-1.22828
123730147	chr12:123730147:T:C	3.84351e-10	-2.77645e-10	-0.66707	9.88512e-06	-2.77645e-10	-0.572288
123730347	chr12:123730347:A:G	4.49868e-11	-1.56401	-1.24825	8.25783e-07	-1.80723	-1.24751
123730594	chr12:123730594:A:C	2.99579e-10	-2.77645e-10	-0.916248	6.96689e-06	-2.77645e-10	-0.92215
123730793	chr12:123730793:A:G	1.13399e-09	1.63758	-1.22271	4.76008e-06	-0.088943	-1.21411
123730865	chr12:123730865:C:T	2.46999e-10	-2.77645e-10	-1.10924	5.70749e-06	-2.77645e-10	-1.12154
123731801	chr12:123731801:C:T	4.308e-10	-0.552982	-2.79482e-10	3.92456e-06	-1.49606	-2.79482e-10
123731935	chr12:123731935:G:A	2.73297e-10	-1.00806	-2.79482e-10	1.09188e-05	-0.472835	-2.79482e-10
123731988	chr12:123731988:G:A	4.8469e-11	-1.53286	-1.20484	8.94385e-07	-1.77141	-1.20353
123732267	chr12:123732267:C:T	4.96055e-10	-2.77645e-10	-0.411939	1.1928e-05	-2.77645e-10	-0.384433
123732268	chr12:123732268:G:A	4.6193e-10	-2.77645e-10	-0.483213	1.66419e-05	-2.77645e-10	-0.0513945
123732305	chr12:123732305:T:C	8.80486e-11	-1.34435	-0.796384	1.36725e-06	-1.76503	-0.785491
123732452	chr12:123732452:A:G	2.3919e-10	-2.77645e-10	-1.14137	5.43577e-06	-2.77645e-10	-1.17032
123732457	chr12:123732457:C:T	6.32343e-10	-2.77645e-10	-0.169193	2.50677e-05	-2.77645e-10	0.358262
123732532	chr12:123732532:G:GCTGGCCTCCT	2.3008e-09	1.12239	-2.79482e-10	1.08139e-05	-0.482485	-2.79482e-10
123732572	chr12:123732572:C:T	9.6606e-10	1.47491	-1.22031	4.26866e-06	-0.200618	-1.2114
123732909	chr12:123732909:T:C	5.51585e-10	-2.77645e-10	-0.30583	1.28467e-05	-2.77645e-10	-0.31023
123733057	chr12:123733057:A:G	5.46206e-10	-2.77645e-10	-0.315629	1.27216e-05	-2.77645e-10	-0.320018
123733080	chr12:123733080:A:G	6.73849e-11	-1.41031	-0.997897	1.06733e-06	-1.81697	-0.98119
123733141	chr12:123733141:C:T	6.60216e-11	-1.41901	-1.00964	1.04938e-06	-1.82183	-0.993286
123733142	chr12:123733142:C:T	6.47747e-11	-1.41896	-1.02875	1.0288e-06	-1.8219	-1.01302
123733293	chr12:123733293:C:A	6.33315e-11	-1.44077	-1.02948	1.01534e-06	-1.83378	-1.01432
123733348	chr12:123733348:G:C	3.34952e-10	-2.77645e-10	-0.804637	8.18118e-06	-2.77645e-10	-0.761483
123733391	chr12:123733391:C:T	2.35e-10	0.0544083	-1.21345	1.77764e-06	-1.06435	-1.22369
123733479	chr12:123733479:T:C	6.70032e-11	-1.41751	-0.996377	1.06465e-06	-1.82103	-0.97964
123733497	chr12:123733497:T:C	6.60604e-11	-1.42309	-1.00496	1.05198e-06	-1.82432	-0.988332
123733812	chr12:123733812:T:G	4.77028e-11	-1.55882	-1.19482	8.86703e-07	-1.78992	-1.19364
123733890	chr12:123733890:G:A	1.1109e-10	-1.90829	-2.79482e-10	2.92831e-06	-1.78889	-2.79482e-10
123734250	chr12:123734250:A:G	4.90074e-11	-1.53166	-1.19499	9.03933e-07	-1.77084	-1.19348
123734414	chr12:123734414:C:T	7.37051e-10	-2.77645e-10	-0.0159682	1.70262e-05	-2.77645e-10	-0.0285663
123734453	chr12:123734453:G:A	5.72155e-11	-1.45002	-1.12178	9.56383e-07	-1.83167	-1.07624
123734489	chr12:123734489:C:A	4.3875e-11	-1.58856	-1.24872	7.41183e-07	-1.91795	-1.24487
123734574	chr12:123734574:A:G	8.78244e-11	-1.34749	-0.795797	1.36623e-06	-1.76706	-0.784207
123734583	chr12:123734583:G:A	2.40024e-10	-2.77645e-10	-1.13789	7.50594e-06	-2.77645e-10	-0.847624
123734788	chr12:123734788:T:C	4.51713e-10	-2.77645e-10	-0.505579	1.61954e-05	-2.77645e-10	-0.0785894
123735048	chr12:123735048:T:C	8.60214e-11	-1.36226	-0.801769	1.34679e-06	-1.77564	-0.789952
123735160	chr12:123735160:TGTGTGTCTGTGTGTGTCTG:T	1.05998e-09	1.55234	-1.20496	4.591e-06	-0.145546	-1.19367
123735244	chr12:123735244:C:T	4.85901e-11	-1.53957	-1.19563	8.98317e-07	-1.7763	-1.19425
123735284	chr12:123735284:C:T	4.52275e-10	-2.77645e-10	-0.504334	1.62224e-05	-2.77645e-10	-0.0769247
123735363	chr12:123735363:T:C	8.57486e-11	-1.36139	-0.805817	1.34138e-06	-1.77513	-0.794483
123735429	chr12:123735429:G:A	3.16527e-10	-2.77645e-10	-0.861215	7.88877e-06	-2.77645e-10	-0.797879
123735576	chr12:123735576:G:A	4.14922e-10	-2.77645e-10	-0.590534	9.60526e-06	-2.77645e-10	-0.601008
123735975	chr12:123735975:C:T	4.35306e-11	-1.59638	-1.24878	7.38721e-07	-1.92108	-1.24508
123736001	chr12:123736001:T:C	2.36917e-10	-2.77645e-10	-1.15092	5.41627e-06	-2.77645e-10	-1.17391
123736005	chr12:123736005:C:T	4.06883e-10	-2.77645e-10	-0.6101	9.43141e-06	-2.77645e-10	-0.619274
123736332	chr12:123736332:T:C	8.65589e-11	-1.34342	-0.81438	1.36312e-06	-1.76424	-0.7893
123736470	chr12:123736470:G:A	4.53256e-10	-2.77645e-10	-0.502169	1.62651e-05	-2.77645e-10	-0.0742985
123736564	chr12:123736564:G:A	2.88298e-10	-2.77645e-10	-0.954631	7.03231e-06	-2.77645e-10	-0.912803
123736842	chr12:123736842:T:C	2.62178e-10	-2.77645e-10	-1.0496	5.78251e-06	-2.77645e-10	-1.10848
123737249	chr12:123737249:G:A	2.49857e-10	-2.77645e-10	-1.09774	5.7699e-06	-2.77645e-10	-1.11066
123737917	chr12:123737917:G:C	1.70864e-10	-1.47776	-2.79482e-10	2.37592e-06	-1.99793	-2.79482e-10
123738140	chr12:123738140:C:G	8.87277e-11	-1.30384	-0.82921	1.36874e-06	-1.74531	-0.804117
123738148	chr12:123738148:T:G	8.62315e-11	-1.37641	-0.785178	1.37657e-06	-1.78407	-0.759655
123738263	chr12:123738263:G:A	9.97641e-10	1.50829	-1.22152	4.36486e-06	-0.176911	-1.21282
123738264	chr12:123738264:G:T	8.90759e-11	-1.34777	-0.781363	1.40516e-06	-1.76706	-0.756107
123738362	chr12:123738362:G:C	5.97073e-11	-1.40221	-1.12696	9.47741e-07	-1.79823	-1.11876
123738842	chr12:123738842:G:C	4.0106e-10	-2.77645e-10	-0.624514	9.57356e-06	-2.77645e-10	-0.604313
123739019	chr12:123739019:A:G	4.017e-10	-2.77645e-10	-0.62292	9.11529e-06	-2.77645e-10	-0.653365
123739234	chr12:123739234:C:T	2.18595e-10	-2.77645e-10	-1.2314	5.11216e-06	-2.77645e-10	-1.2317
123739264	chr12:123739264:G:A	2.7226e-10	-2.77645e-10	-1.01187	5.97119e-06	-2.77645e-10	-1.07637
123739297	chr12:123739297:T:C	6.29063e-11	-1.23689	-1.24009	9.24329e-07	-1.69853	-1.24347
123739563	chr12:123739563:C:T	7.17546e-10	0.995272	-1.03806	1.53146e-05	0.887408	-1.02192
123739664	chr12:123739664:A:G	4.96468e-11	-1.51606	-1.19763	8.24748e-07	-1.88302	-1.17298
123740207	chr12:123740207:T:C	3.89154e-11	-1.92867	-1.02856	8.56031e-07	-2.01026	-1.00851
123740491	chr12:123740491:G:A	2.24008e-10	-2.77645e-10	-1.20695	5.35682e-06	-2.77645e-10	-1.18495
123740526	chr12:123740526:A:C	6.23093e-11	-1.31513	-1.17139	9.51711e-07	-1.75359	-1.15922
123740567	chr12:123740567:G:T	2.27594e-10	-2.77645e-10	-1.19106	5.28762e-06	-2.77645e-10	-1.19795
123740618	chr12:123740618:A:G	3.41243e-10	-2.77645e-10	-0.78603	7.2607e-06	-2.77645e-10	-0.880843
123740669	chr12:123740669:C:G	4.54994e-10	-2.77645e-10	-0.498342	1.05808e-05	-2.77645e-10	-0.504278
123740777	chr12:123740777:C:T	1.0369e-09	1.55307	-1.2277	4.48168e-06	-0.143375	-1.21995
123741251	chr12:123741251:C:T	2.2852e-10	-2.77645e-10	-1.187	5.20297e-06	-2.77645e-10	-1.21409
123741516	chr12:123741516:A:G	4.34288e-11	-1.60073	-1.24677	7.40475e-07	-1.92389	-1.23989
123741607	chr12:123741607:A:G	3.43495e-10	-2.77645e-10	-0.779452	8.12197e-06	-2.77645e-10	-0.768746
123741624	chr12:123741624:G:T	3.21016e-10	-2.77645e-10	-0.847134	7.50015e-06	-2.77645e-10	-0.848395
123741679	chr12:123741679:G:A	2.39811e-10	-2.77645e-10	-1.13877	5.5478e-06	-2.77645e-10	-1.14992
123741773	chr12:123741773:A:T	2.2542e-10	-2.77645e-10	-1.20066	5.40263e-06	-2.77645e-10	-1.17643
123741886	chr12:123741886:G:A	2.42353e-10	-2.77645e-10	-1.12823	5.60313e-06	-2.77645e-10	-1.13999
123741920	chr12:123741920:T:C	3.75242e-10	-2.77645e-10	-0.691055	1.33376e-05	-2.77645e-10	-0.272734
123742123	chr12:123742123:G:A	1.06459e-09	1.58021	-1.22849	4.5605e-06	-0.125019	-1.22087
123742253	chr12:123742253:T:A	5.88522e-11	-1.4054	-1.1382	9.37426e-07	-1.80308	-1.12486
123742505	chr12:123742505:G:T	2.25586e-10	-2.77645e-10	-1.19992	5.40725e-06	-2.77645e-10	-1.17558
123743414	chr12:123743414:G:A	8.38206e-11	-1.05935	-1.13059	1.49956e-06	-1.37896	-1.07919
123743675	chr12:123743675:A:C	4.47718e-10	-2.77645e-10	-0.514462	1.07998e-05	-2.77645e-10	-0.483789
123743753	chr12:123743753:T:A	1.00387e-10	-2.00959	-2.79482e-10	2.65468e-06	-1.88699	-2.79482e-10
123743771	chr12:123743771:T:C	2.32327e-10	-2.77645e-10	-1.17048	5.27212e-06	-2.77645e-10	-1.20089
123743867	chr12:123743867:A:G	2.35093e-10	-2.77645e-10	-1.15865	5.44257e-06	-2.77645e-10	-1.16907
123744078	chr12:123744078:C:T	3.7758e-09	-2.77645e-10	1.61774	7.78674e-05	-2.77645e-10	1.49169
123744086	chr12:123744086:T:C	3.43535e-10	-2.77645e-10	-0.779335	1.17981e-05	-2.77645e-10	-0.395381
123744882	chr12:123744882:T:C	1.60168e-10	-1.43398	-0.108421	2.53077e-06	-1.69861	-0.236185
123745475	chr12:123745475:G:A	3.59468e-10	-2.77645e-10	-0.733999	8.49531e-06	-2.77645e-10	-0.723805
123746821	chr12:123746821:T:C	5.26734e-11	-1.50909	-1.14542	8.79516e-07	-1.88024	-1.11146
123746888	chr12:123746888:G:A	2.32129e-10	-2.77645e-10	-1.17133	5.38163e-06	-2.77645e-10	-1.18033
123747220	chr12:123747220:T:C	2.37306e-10	-2.77645e-10	-1.14927	5.49385e-06	-2.77645e-10	-1.15969
123747306	chr12:123747306:G:A	2.86717e-10	-2.77645e-10	-0.96013	6.70893e-06	-2.77645e-10	-0.959879
123748091	chr12:123748091:A:G	2.22223e-10	-2.77645e-10	-1.21495	5.31753e-06	-2.77645e-10	-1.19231
123749078	chr12:123749078:C:G	6.62205e-10	-2.77645e-10	-0.123049	1.62612e-05	-2.77645e-10	-0.0745382
123749493	chr12:123749493:T:C	2.93483e-10	-1.5366	0.599792	4.73438e-06	-1.77374	0.465274
123749596	chr12:123749596:C:T	2.20196e-10	-2.77645e-10	-1.22411	5.08712e-06	-2.77645e-10	-1.23661
123749641	chr12:123749641:A:G	1.0404e-09	1.55685	-1.22811	4.47737e-06	-0.143865	-1.22042
123749644	chr12:123749644:C:G	2.14916e-10	-2.77645e-10	-1.24838	5.02443e-06	-2.77645e-10	-1.24901
123749706	chr12:123749706:A:G	5.32312e-11	-1.53188	-1.1121	9.03292e-07	-1.89192	-1.07311
123749758	chr12:123749758:G:A	8.83058e-10	1.38804	-1.22328	3.99365e-06	-0.26385	-1.21476
123749898	chr12:123749898:T:C	3.38938e-11	-1.85953	-1.23586	6.85247e-07	-2.01076	-1.23053
123750113	chr12:123750113:G:T	5.15994e-10	-2.77645e-10	-0.37253	1.23484e-05	-2.77645e-10	-0.34979
123750391	chr12:123750391:C:T	2.36915e-10	-2.77645e-10	-1.15092	5.4882e-06	-2.77645e-10	-1.16072
123750392	chr12:123750392:G:A	3.44808e-10	-2.77645e-10	-0.775637	7.83344e-06	-2.77645e-10	-0.804917
123750798	chr12:123750798:T:G	2.15967e-10	-2.77645e-10	-1.2435	5.10044e-06	-2.77645e-10	-1.23399
123750963	chr12:123750963:C:T	2.23719e-10	-2.77645e-10	-1.20823	5.24453e-06	-2.77645e-10	-1.20613
123751228	chr12:123751228:G:A	2.18075e-10	-2.77645e-10	-1.23379	5.05398e-06	-2.77645e-10	-1.24314
123751343	chr12:123751343:A:G	3.39668e-11	-1.8667	-1.22654	6.89667e-07	-2.01087	-1.22399
123751395	chr12:123751395:C:G	6.62205e-10	-2.77645e-10	-0.123049	1.62612e-05	-2.77645e-10	-0.0745382
123751818	chr12:123751818:CTTCT:C	4.86646e-09	-2.77645e-10	1.8715	0.000100194	-2.77645e-10	1.74379
123752669	chr12:123752669:G:A	2.9659e-10	-2.77645e-10	-0.926273	7.19645e-06	-2.77645e-10	-0.889731
123752808	chr12:123752808:G:A	6.53073e-10	-2.77645e-10	-0.136936	1.60381e-05	-2.77645e-10	-0.0883506
123752910	chr12:123752910:T:C	5.08777e-10	-2.77645e-10	-0.386616	1.18257e-05	-2.77645e-10	-0.393043
123753047	chr12:123753047:A:G	4.36335e-09	-2.77645e-10	1.76237	9.00324e-05	-2.77645e-10	1.63685
123754893	chr12:123754893:T:G	3.32431e-10	-2.77645e-10	-0.812193	1.09461e-05	-2.77645e-10	-0.470331
123755678	chr12:123755678:T:C	2.17143e-10	-2.77645e-10	-1.23807	5.0413e-06	-2.77645e-10	-1.24565
123755755	chr12:123755755:T:C	1.04732e-09	-2.77645e-10	0.335367	2.46739e-05	-2.77645e-10	0.342428
123756100	chr12:123756100:C:A	1.05644e-10	-1.95855	-2.79482e-10	2.37562e-06	-1.99806	-2.79482e-10
123756182	chr12:123756182:G:A	5.23284e-10	0.874521	-1.23302	1.07306e-05	0.742591	-1.23281
123756196	chr12:123756196:CA:C	2.23989e-10	-2.77645e-10	-1.20703	5.21409e-06	-2.77645e-10	-1.21195
123756199	chr12:123756199:T:A	2.2319e-10	-2.77645e-10	-1.2106	5.1966e-06	-2.77645e-10	-1.21531
123756322	chr12:123756322:T:C	1.13255e-10	-1.88899	-2.79482e-10	3.03162e-06	-1.75422	-2.79482e-10
123756959	chr12:123756959:C:T	3.28949e-10	-0.822723	-2.79482e-10	1.36104e-05	-0.252481	-2.79482e-10
123758010	chr12:123758010:A:G	1.01184e-10	-2.00168	-2.79482e-10	2.39874e-06	-1.98837	-2.79482e-10
123758606	chr12:123758606:C:T	5.16373e-10	0.873865	-1.24566	1.0676e-05	0.750147	-1.24547
123759160	chr12:123759160:T:C	5.80377e-11	-1.44391	-1.11363	9.45044e-07	-1.84531	-1.07453
123759632	chr12:123759632:G:A	2.25998e-10	-2.77645e-10	-1.1981	5.25812e-06	-2.77645e-10	-1.20354
123759677	chr12:123759677:G:A	3.30402e-10	-2.77645e-10	-0.818314	8.3507e-06	-2.77645e-10	-0.740973
123759725	chr12:123759725:C:G	3.10875e-10	-1.46547	0.586237	4.9215e-06	-1.72156	0.451857
123759763	chr12:123759763:C:T	3.51354e-10	-2.77645e-10	-0.756832	1.16604e-05	-2.77645e-10	-0.407119
123760361	chr12:123760361:G:A	3.46353e-10	-2.77645e-10	-0.771168	1.14381e-05	-2.77645e-10	-0.426367
123760678	chr12:123760678:A:G	4.49427e-10	-2.77645e-10	-0.510653	1.04467e-05	-2.77645e-10	-0.517032
123760742	chr12:123760742:G:A	2.15596e-10	-2.77645e-10	-1.24522	5.02669e-06	-2.77645e-10	-1.24856
123760907	chr12:123760907:A:C	1.02275e-10	-1.99096	-2.79482e-10	2.43775e-06	-1.97224	-2.79482e-10
123761259	chr12:123761259:C:G	4.19582e-10	-2.77645e-10	-0.579367	9.81207e-06	-2.77645e-10	-0.579706
123761267	chr12:123761267:A:G	9.36301e-10	1.42691	-1.2036	4.1878e-06	-0.238351	-1.19279
123761389	chr12:123761389:G:C	2.15295e-10	-2.77645e-10	-1.24661	5.02471e-06	-2.77645e-10	-1.24895
123761457	chr12:123761457:G:A	8.89706e-11	-1.52119	-0.60913	1.57146e-06	-1.88877	-0.522546
123761585	chr12:123761585:G:A	3.15211e-11	-1.9209	-1.24707	6.76168e-07	-2.00639	-1.24824
123761635	chr12:123761635:G:A	3.97527e-10	0.613902	-1.24726	8.20144e-06	0.488103	-1.24711
123761686	chr12:123761686:A:G	3.59518e-10	-2.77645e-10	-0.733862	1.19713e-05	-2.77645e-10	-0.380806
123762072	chr12:123762072:G:A	2.64484e-10	-2.77645e-10	-1.04084	6.47727e-06	-2.77645e-10	-0.995019
123762363	chr12:123762363:G:A	3.08498e-11	-1.99996	-1.18954	9.57643e-07	-1.74608	-1.16052
123762662	chr12:123762662:G:C	3.20647e-11	-1.90439	-1.24648	6.74292e-07	-2.00953	-1.24788
123762665	chr12:123762665:C:T	3.20768e-11	-1.90439	-1.2461	6.74468e-07	-2.00953	-1.24762
123762785	chr12:123762785:A:G	7.70837e-10	-2.77645e-10	0.0288523	1.77511e-05	-2.77645e-10	0.0131302
123762808	chr12:123762808:C:T	4.24633e-09	-2.77645e-10	1.73518	8.79419e-05	-2.77645e-10	1.61336
123763727	chr12:123763727:C:G	1.24507e-09	-2.77645e-10	0.508325	2.88919e-05	-2.77645e-10	0.500241
123764296	chr12:123764296:G:A	2.49104e-10	-2.77645e-10	-1.10076	5.80525e-06	-2.77645e-10	-1.10456
123764776	chr12:123764776:C:T	1.15605e-10	-1.86845	-2.79482e-10	2.50491e-06	-1.94507	-2.79482e-10
123764882	chr12:123764882:G:A	2.4996e-10	-2.77645e-10	-1.09733	5.63665e-06	-2.77645e-10	-1.13403
123765018	chr12:123765018:A:G	2.14784e-10	-2.77645e-10	-1.24899	5.02435e-06	-2.77645e-10	-1.24902
123765236	chr12:123765236:A:G	2.39748e-10	-2.77645e-10	-1.13904	5.53931e-06	-2.77645e-10	-1.15145
123765271	chr12:123765271:G:A	3.96102e-11	-1.88632	-1.05322	8.11833e-07	-2.00645	-1.06533
123765364	chr12:123765364:A:G	1.65209e-10	-0.889886	-0.621531	4.37791e-06	-0.76568	-0.621067
123765500	chr12:123765500:A:G	3.04282e-10	-2.77645e-10	-0.900671	7.97326e-06	-2.77645e-10	-0.787225
123765716	chr12:123765716:C:T	2.27924e-10	-2.77645e-10	-1.18961	5.65914e-06	-2.77645e-10	-1.13005
123765862	chr12:123765862:CATCT:C	6.61924e-11	-1.99403	-0.432029	1.70287e-06	-1.91918	-0.411831
123765926	chr12:123765926:C:T	6.17606e-11	-1.99917	-0.496187	1.56971e-06	-1.93275	-0.479682
123765933	chr12:123765933:A:G	6.40683e-11	-1.25952	-1.19915	1.28014e-06	-1.41388	-1.20247
123766036	chr12:123766036:G:A	4.02536e-11	-1.94715	-0.976273	1.63846e-06	-1.38871	-0.980847
123766069	chr12:123766069:T:C	1.07239e-10	-0.763637	-1.17993	2.0753e-06	-0.958004	-1.17521
123766335	chr12:123766335:T:C	3.80049e-11	-1.97977	-1.00114	1.38527e-06	-1.57648	-0.960937
123766346	chr12:123766346:C:T	6.04071e-11	-1.99149	-0.52603	1.55044e-06	-1.91498	-0.509801
123766613	chr12:123766613:T:C	4.76798e-11	-1.96434	-0.789779	1.23728e-06	-1.86668	-0.783727
123766684	chr12:123766684:G:A	3.5838e-11	-1.93705	-1.10256	1.47732e-06	-1.36395	-1.10914
123766699	chr12:123766699:TTGAG:T	4.39737e-10	0.259323	-0.791772	1.26452e-05	0.464722	-0.790763
123766756	chr12:123766756:A:G	1.32944e-10	-1.7287	-2.79482e-10	2.59043e-06	-1.91149	-2.79482e-10
123767051	chr12:123767051:G:A	2.48015e-10	-2.77645e-10	-1.10514	6.03759e-06	-2.77645e-10	-1.06531
123767059	chr12:123767059:C:G	4.12847e-11	-1.98363	-0.914503	1.49719e-06	-1.59403	-0.865695
123767283	chr12:123767283:T:A	5.98358e-11	-2.00972	-0.5173	1.40834e-06	-2.00243	-0.51848
123767395	chr12:123767395:T:C	6.16974e-11	-1.99479	-0.501595	1.42724e-06	-2.01087	-0.496704
123767570	chr12:123767570:G:A	2.62452e-10	-2.77645e-10	-1.04856	6.1905e-06	-2.77645e-10	-1.0403
123767960	chr12:123767960:C:T	1.04825e-09	-2.77645e-10	0.336257	2.14512e-05	-2.77645e-10	0.202462
123768032	chr12:123768032:T:C	3.07352e-11	-1.97301	-1.2202	1.19053e-06	-1.4726	-1.21632
123768377	chr12:123768377:C:T	3.21915e-10	0.143048	-0.987386	6.23248e-06	-0.0167267	-1.01682
123768607	chr12:123768607:TACAA:T	1.19545e-10	-0.836214	-0.998722	2.32133e-06	-1.05244	-0.968737
123768626	chr12:123768626:G:A	1.20712e-10	-0.61991	-1.20531	2.28252e-06	-0.835541	-1.2025
123768958	chr12:123768958:T:C	1.231e-10	-0.838594	-0.967032	2.40547e-06	-1.05248	-0.933092
123768980	chr12:123768980:T:C	1.1744e-10	-0.833252	-1.01945	2.28501e-06	-1.04841	-0.988534
123769226	chr12:123769226:ACCT:A	2.82554e-10	-0.738981	-0.235776	5.18962e-06	-0.976183	-0.240476
123769536	chr12:123769536:G:A	2.07838e-10	-1.28187	-2.79482e-10	5.62744e-06	-1.13566	-2.79482e-10
123769541	chr12:123769541:C:T	4.154e-10	0.200342	-0.789726	1.18879e-05	0.400387	-0.788186
123769776	chr12:123769776:T:C	1.23312e-10	-1.80391	-2.79482e-10	2.47868e-06	-1.95559	-2.79482e-10
123770661	chr12:123770661:A:G	1.24301e-10	-0.820664	-0.975254	2.39874e-06	-1.03103	-0.957344
123770682	chr12:123770682:T:C	4.69214e-10	-2.77645e-10	-0.467567	1.09233e-05	-2.77645e-10	-0.47242
123771161	chr12:123771161:G:A	2.44659e-10	-2.77645e-10	-1.11876	5.69983e-06	-2.77645e-10	-1.12288
123771408	chr12:123771408:G:A	4.3154e-10	-2.77645e-10	-0.551265	9.76987e-06	-2.77645e-10	-0.584016
123771450	chr12:123771450:A:G	2.3257e-10	-2.77645e-10	-1.16943	5.41825e-06	-2.77645e-10	-1.17355
123771453	chr12:123771453:T:G	8.81984e-11	-0.896548	-1.24249	1.75414e-06	-1.06236	-1.23898
123771548	chr12:123771548:T:G	2.34854e-10	-2.77645e-10	-1.15966	5.52234e-06	-2.77645e-10	-1.15452
123771550	chr12:123771550:G:T	3.42398e-10	-2.77645e-10	-0.782652	7.76407e-06	-2.77645e-10	-0.813813
123771719	chr12:123771719:T:A	4.10662e-10	-2.77645e-10	-0.600854	9.65616e-06	-2.77645e-10	-0.595723
123771818	chr12:123771818:G:A	6.07018e-10	-2.77645e-10	-0.210067	1.30609e-05	-2.77645e-10	-0.293693
123772514	chr12:123772514:C:A	3.40303e-10	-2.77645e-10	-0.788789	7.97491e-06	-2.77645e-10	-0.787019
123772574	chr12:123772574:C:T	2.3829e-10	-2.77645e-10	-1.14514	5.66164e-06	-2.77645e-10	-1.1296
123773171	chr12:123773171:C:T	1.00712e-10	-2.00636	-2.79482e-10	2.35338e-06	-2.00747	-2.79482e-10
123773407	chr12:123773407:A:C	2.37718e-10	-2.77645e-10	-1.14754	5.39442e-06	-2.77645e-10	-1.17795
123773524	chr12:123773524:A:G	4.45075e-11	-1.59534	-1.22763	8.3265e-07	-1.83187	-1.21459
123773596	chr12:123773596:T:C	1.12632e-10	-0.664019	-1.23048	1.6526e-06	-1.13028	-1.23069
123773888	chr12:123773888:A:G	1.44489e-09	0.657162	-2.79482e-10	1.00068e-05	-0.560057	-2.79482e-10
123774062	chr12:123774062:AAGG:A	2.40415e-10	-2.77645e-10	-1.13626	5.44583e-06	-2.77645e-10	-1.16847
123774273	chr12:123774273:G:A	2.54078e-10	-2.77645e-10	-1.08098	5.93082e-06	-2.77645e-10	-1.08316
123774340	chr12:123774340:T:C	3.87305e-11	-1.78608	-1.17592	7.5331e-07	-1.99961	-1.14699
123774393	chr12:123774393:C:G	7.87214e-11	-1.73875	-0.51396	1.26042e-06	-1.92498	-0.70689
123774461	chr12:123774461:A:G	2.38846e-10	-2.77645e-10	-1.14281	5.41582e-06	-2.77645e-10	-1.17399
123774864	chr12:123774864:T:C	2.14788e-10	-2.77645e-10	-1.24897	5.02525e-06	-2.77645e-10	-1.24884
123774940	chr12:123774940:C:T	4.11795e-11	-1.75091	-1.14977	9.31587e-07	-1.80954	-1.12464
123775038	chr12:123775038:A:G	4.00571e-11	-1.68139	-1.24693	7.67134e-07	-1.88653	-1.24188
123775170	chr12:123775170:C:T	2.57673e-10	-2.77645e-10	-1.06693	5.86379e-06	-2.77645e-10	-1.09452
123775262	chr12:123775262:C:T	2.66233e-10	-2.77645e-10	-1.03425	6.2101e-06	-2.77645e-10	-1.03714
123775348	chr12:123775348:A:G	3.26289e-10	0.366395	-1.19724	2.58279e-06	-0.716484	-1.19796
123775362	chr12:123775362:G:T	3.3617e-11	-1.99438	-1.10921	7.92707e-07	-1.96232	-1.1333
123775423	chr12:123775423:CA:C	4.05366e-10	-2.77645e-10	-0.613835	9.30137e-06	-2.77645e-10	-0.633157
123775496	chr12:123775496:A:G	2.39821e-10	-2.77645e-10	-1.13873	5.43504e-06	-2.77645e-10	-1.17045
123775512	chr12:123775512:T:C	1.26051e-09	-2.77645e-10	0.52065	2.48403e-05	-2.77645e-10	0.34915
123775966	chr12:123775966:C:T	2.99423e-11	-1.98609	-1.23326	8.38503e-07	-1.79561	-1.24384
123776355	chr12:123776355:G:C	2.16829e-10	-2.77645e-10	-1.23952	5.10023e-06	-2.77645e-10	-1.23403
123776565	chr12:123776565:C:T	2.34437e-10	-2.77645e-10	-1.16144	5.37355e-06	-2.77645e-10	-1.18183
123776581	chr12:123776581:T:C	4.87637e-11	-1.80331	-0.928329	1.13191e-06	-1.8661	-0.873316
123776779	chr12:123776779:C:T	3.49022e-10	-2.77645e-10	-0.763489	8.44792e-06	-2.77645e-10	-0.729399
123776851	chr12:123776851:G:A	2.16777e-10	-2.77645e-10	-1.23976	5.45338e-06	-2.77645e-10	-1.16708
123776863	chr12:123776863:T:A	1.30846e-09	-2.77645e-10	0.557985	2.57734e-05	-2.77645e-10	0.386023
123777232	chr12:123777232:A:G	3.11163e-10	-2.77645e-10	-0.878308	7.49679e-06	-2.77645e-10	-0.848845
123777237	chr12:123777237:G:C	5.38681e-11	-1.64883	-0.983261	1.07134e-06	-1.69613	-1.09828
123777334	chr12:123777334:A:G	1.20558e-10	-1.8265	-2.79482e-10	2.52526e-06	-1.93697	-2.79482e-10
123777361	chr12:123777361:G:A	2.14885e-10	-2.77645e-10	-1.24852	5.07739e-06	-2.77645e-10	-1.23852
123777382	chr12:123777382:A:G	4.71075e-11	-1.51714	-1.24905	1.00239e-06	-1.61473	-1.24621
123777395	chr12:123777395:C:T	8.79327e-11	-1.83583	-0.306227	1.81678e-06	-2.00972	-0.256538
123777505	chr12:123777505:T:C	1.17241e-10	-1.8586	0.0042069	2.52001e-06	-2.00739	0.0683328
123777531	chr12:123777531:T:C	8.03048e-11	-1.90813	-0.324662	1.81436e-06	-1.99437	-0.273215
123777543	chr12:123777543:A:T	2.14785e-10	-2.77645e-10	-1.24899	5.03217e-06	-2.77645e-10	-1.24747
123777702	chr12:123777702:G:A	3.58583e-11	-1.83771	-1.20134	7.23421e-07	-2.00773	-1.17936
123777712	chr12:123777712:C:T	3.97231e-10	-2.77645e-10	-0.634106	9.65001e-06	-2.77645e-10	-0.59636
123777743	chr12:123777743:T:A	2.27744e-10	-2.77645e-10	-1.19041	5.53616e-06	-2.77645e-10	-1.15202
123777744	chr12:123777744:T:C	2.17456e-10	-2.77645e-10	-1.23663	5.05129e-06	-2.77645e-10	-1.24368
123777888	chr12:123777888:C:A	2.40269e-10	-2.77645e-10	-1.13687	5.6404e-06	-2.77645e-10	-1.13336
123777943	chr12:123777943:A:G	3.66692e-11	-1.99694	-1.01975	8.17055e-07	-2.00575	-1.05962
123778086	chr12:123778086:C:T	8.14829e-11	-1.88135	-0.336886	1.77646e-06	-2.00246	-0.28624
123778117	chr12:123778117:C:T	5.42729e-11	-1.9582	-0.666402	1.71573e-06	-1.71692	-0.606555
123778601	chr12:123778601:G:T	1.33759e-09	-2.77645e-10	0.579999	2.59935e-05	-2.77645e-10	0.394526
123778849	chr12:123778849:C:T	2.17797e-10	-2.77645e-10	-1.23506	5.19971e-06	-2.77645e-10	-1.21472
123778958	chr12:123778958:A:G	3.36159e-11	-1.95029	-1.15334	7.51141e-07	-1.97275	-1.17673
123779000	chr12:123779000:T:C	2.37958e-10	-2.77645e-10	-1.14653	5.44973e-06	-2.77645e-10	-1.16775
123779158	chr12:123779158:T:C	2.44959e-10	-2.77645e-10	-1.11754	5.59261e-06	-2.77645e-10	-1.14187
123779193	chr12:123779193:G:A	4.2341e-11	-1.65736	-1.21551	9.29167e-07	-1.73576	-1.20102
123779213	chr12:123779213:C:T	4.76788e-11	-1.9443	-0.809836	1.01155e-06	-1.96957	-0.88227
123779669	chr12:123779669:T:C	2.18463e-10	-2.77645e-10	-1.23201	5.11168e-06	-2.77645e-10	-1.23179
123779708	chr12:123779708:T:C	1.26443e-09	-2.77645e-10	0.523752	2.47504e-05	-2.77645e-10	0.345522
123779730	chr12:123779730:A:G	1.1934e-10	-1.76753	-0.0691172	2.22502e-06	-2.00923	-0.0543237
123779898	chr12:123779898:C:T	1.23337e-09	-2.77645e-10	0.498884	2.41932e-05	-2.77645e-10	0.322754
123780052	chr12:123780052:C:T	2.18708e-10	-2.77645e-10	-1.23089	5.60165e-06	-2.77645e-10	-1.14026
123780098	chr12:123780098:A:AAC	1.03782e-10	-1.75395	-0.222387	1.92564e-06	-2.00813	-0.199932
123780506	chr12:123780506:T:C	3.48065e-11	-1.8366	-1.23222	6.96732e-07	-2.00795	-1.21672
123780791	chr12:123780791:A:G	3.29416e-10	-2.77645e-10	-0.821303	7.40356e-06	-2.77645e-10	-0.861358
123780882	chr12:123780882:G:A	2.99506e-10	-2.77645e-10	-0.91649	6.76312e-06	-2.77645e-10	-0.951835
123780981	chr12:123780981:G:T	2.23562e-10	-2.77645e-10	-1.20894	5.14896e-06	-2.77645e-10	-1.22452
123781552	chr12:123781552:G:A	2.40301e-10	-2.77645e-10	-1.13673	5.55161e-06	-2.77645e-10	-1.14923
123781696	chr12:123781696:C:T	2.22172e-10	-2.77645e-10	-1.21518	5.12389e-06	-2.77645e-10	-1.22941
123781815	chr12:123781815:A:G	2.14814e-10	-2.77645e-10	-1.24885	5.24508e-06	-2.77645e-10	-1.20603
123782562	chr12:123782562:C:T	2.19156e-10	-1.22884	-2.79482e-10	8.97899e-06	-0.668432	-2.79482e-10
123782702	chr12:123782702:G:A	1.79037e-09	0.871554	-2.79482e-10	1.19195e-05	-0.385144	-2.79482e-10
123783068	chr12:123783068:C:T	2.64719e-10	-2.77645e-10	-1.03996	5.9927e-06	-2.77645e-10	-1.07278
123783156	chr12:123783156:T:C	4.97041e-11	-2.00998	-0.70256	1.31276e-06	-1.92555	-0.665632
123783662	chr12:123783662:G:A	4.2115e-10	-2.77645e-10	-0.575637	1.0347e-05	-2.77645e-10	-0.52662
123783717	chr12:123783717:A:T	2.37248e-10	-2.77645e-10	-1.14952	5.56784e-06	-2.77645e-10	-1.14631
123783734	chr12:123783734:G:A	5.13889e-11	-2.01062	-0.66858	1.36898e-06	-1.91863	-0.630628
123783810	chr12:123783810:AG:A	3.32192e-10	-2.77645e-10	-0.812912	7.3886e-06	-2.77645e-10	-0.863381
123783888	chr12:123783888:A:G	2.64545e-10	-2.77645e-10	-1.04062	5.98822e-06	-2.77645e-10	-1.07353
123783911	chr12:123783911:A:G	5.06723e-11	-2.01087	-0.682372	1.35748e-06	-1.90828	-0.649413
123784241	chr12:123784241:C:T	2.68263e-10	-2.77645e-10	-1.02666	6.0554e-06	-2.77645e-10	-1.06237
123784326	chr12:123784326:C:T	2.32088e-10	-2.77645e-10	-1.17151	5.41392e-06	-2.77645e-10	-1.17435
123785233	chr12:123785233:C:T	2.42163e-10	-2.77645e-10	-1.12901	5.68322e-06	-2.77645e-10	-1.1258
123785525	chr12:123785525:A:G	2.15549e-10	-2.77645e-10	-1.24544	5.02774e-06	-2.77645e-10	-1.24835
123785558	chr12:123785558:T:C	7.85805e-11	-1.72766	-0.526846	1.6409e-06	-1.78433	-0.583743
123785564	chr12:123785564:G:A	5.09112e-11	-1.58093	-1.10761	1.1993e-06	-1.58499	-1.09658
123785818	chr12:123785818:G:A	3.32983e-10	-2.77645e-10	-0.810535	7.45906e-06	-2.77645e-10	-0.85389
123785920	chr12:123785920:C:T	2.3054e-10	-2.77645e-10	-1.1782	5.46122e-06	-2.77645e-10	-1.16565
123785924	chr12:123785924:G:A	3.26429e-10	-2.77645e-10	-0.830412	7.84023e-06	-2.77645e-10	-0.804051
123786357	chr12:123786357:A:G	2.57342e-10	-2.77645e-10	-1.06822	5.84075e-06	-2.77645e-10	-1.09846
123786392	chr12:123786392:A:G	3.25287e-11	-1.99432	-1.14219	7.75642e-07	-1.96392	-1.15346
123786561	chr12:123786561:A:G	2.15801e-10	-2.77645e-10	-1.24427	5.09048e-06	-2.77645e-10	-1.23595
123786690	chr12:123786690:T:C	7.41545e-11	-1.08911	-1.22336	1.23578e-06	-1.42193	-1.22969
123787395	chr12:123787395:CTCTCTCTA:C	2.21684e-10	-2.77645e-10	-1.21737	5.3635e-06	-2.77645e-10	-1.1837
123787529	chr12:123787529:A:G	4.61012e-11	-1.59868	-1.18911	7.27023e-07	-1.97964	-1.20247
123787569	chr12:123787569:C:G	2.5087e-10	-1.09369	-2.79482e-10	1.06897e-05	-0.494037	-2.79482e-10
123788354	chr12:123788354:C:T	8.13494e-11	-1.0101	-1.20977	1.25608e-06	-1.4168	-1.21852
123788388	chr12:123788388:C:G	2.44101e-10	-1.12105	-2.79482e-10	1.04052e-05	-0.521017	-2.79482e-10
123788481	chr12:123788481:C:T	6.26173e-11	-1.7015	-0.780086	1.09893e-06	-2.00085	-0.768127
123788560	chr12:123788560:C:T	2.16274e-10	-2.77645e-10	-1.24208	5.03663e-06	-2.77645e-10	-1.24658
123788561	chr12:123788561:G:A	7.74146e-11	-1.6497	-0.619755	1.38019e-06	-1.86025	-0.680844
123788800	chr12:123788800:C:T	6.529e-11	-1.75806	-0.681729	1.36229e-06	-1.8104	-0.743759
123789262	chr12:123789262:T:A	8.31825e-11	-1.75604	-0.441546	1.56396e-06	-2.00541	-0.410691
123789335	chr12:123789335:C:T	2.16255e-10	-2.77645e-10	-1.24217	5.0245e-06	-2.77645e-10	-1.24899
123789456	chr12:123789456:T:C	2.15925e-10	-2.77645e-10	-1.24369	5.02572e-06	-2.77645e-10	-1.24875
123789493	chr12:123789493:C:T	2.16125e-10	-2.77645e-10	-1.24277	5.03609e-06	-2.77645e-10	-1.24669
123789927	chr12:123789927:A:G	8.68333e-11	-1.80213	-0.3525	1.69574e-06	-2.01087	-0.324331
123790078	chr12:123790078:A:C	2.50443e-10	-2.77645e-10	-1.0954	5.8849e-06	-2.77645e-10	-1.09093
123790234	chr12:123790234:T:A	3.26652e-11	-1.88484	-1.24747	6.78334e-07	-2.01086	-1.24058
123790540	chr12:123790540:A:C	5.81826e-11	-1.7391	-0.815938	1.06027e-06	-2.00645	-0.798346
123790604	chr12:123790604:A:G	4.27137e-11	-1.75965	-1.10445	8.11044e-07	-2.00169	-1.07106
123790783	chr12:123790783:A:G	1.01533e-10	-1.99824	-2.79482e-10	2.35471e-06	-2.0069	-2.79482e-10
123790797	chr12:123790797:T:C	6.15691e-11	-1.73232	-0.766143	1.1137e-06	-2.00534	-0.750293
123790848	chr12:123790848:G:A	2.14777e-10	-2.77645e-10	-1.24902	5.0319e-06	-2.77645e-10	-1.24752
123790939	chr12:123790939:A:G	4.4174e-10	-2.77645e-10	-0.527903	1.03865e-05	-2.77645e-10	-0.522808
123791234	chr12:123791234:A:G	2.15534e-10	-2.77645e-10	-1.24551	5.0275e-06	-2.77645e-10	-1.2484
123791650	chr12:123791650:C:T	3.15618e-10	-2.77645e-10	-0.864091	7.57035e-06	-2.77645e-10	-0.839079
123792362	chr12:123792362:C:T	2.98539e-11	-2.00118	-1.22113	7.29983e-07	-1.95157	-1.22648
123792652	chr12:123792652:A:G	3.8334e-11	-1.82666	-1.14563	7.68102e-07	-2.01032	-1.11683
123793054	chr12:123793054:A:G	2.15623e-10	-2.77645e-10	-1.24509	5.4447e-06	-2.77645e-10	-1.16868
123793393	chr12:123793393:CA:C	2.9964e-11	-1.99281	-1.22582	7.22281e-07	-1.96795	-1.22071
123793483	chr12:123793483:C:T	7.79587e-11	-1.04914	-1.21331	1.20385e-06	-1.45477	-1.22303
123793716	chr12:123793716:T:C	5.88497e-11	-1.36708	-1.17656	1.26849e-06	-1.43831	-1.18719
123793915	chr12:123793915:A:C	2.15591e-10	-2.77645e-10	-1.24524	5.42225e-06	-2.77645e-10	-1.17281
123794261	chr12:123794261:C:T	3.1902e-11	-1.97083	-1.18512	7.24426e-07	-1.98859	-1.1971
123794310	chr12:123794310:G:A	2.17107e-10	-2.77645e-10	-1.23824	5.04082e-06	-2.77645e-10	-1.24575
123794451	chr12:123794451:A:G	2.41917e-10	-2.77645e-10	-1.13003	5.68211e-06	-2.77645e-10	-1.126
123794691	chr12:123794691:T:C	3.19165e-11	-2.01	-1.1455	8.17325e-07	-1.92193	-1.14311
123795362	chr12:123795362:T:C	7.44526e-11	-1.15951	-1.14895	1.20925e-06	-1.52872	-1.14459
123795425	chr12:123795425:C:T	2.16547e-10	-2.77645e-10	-1.24082	5.03746e-06	-2.77645e-10	-1.24642
123795738	chr12:123795738:G:A	2.14975e-10	-2.77645e-10	-1.2481	5.02475e-06	-2.77645e-10	-1.24894
123795774	chr12:123795774:C:A	3.18342e-11	-1.95079	-1.20729	7.0231e-07	-2.00128	-1.21542
123795931	chr12:123795931:A:G	2.15641e-10	-2.77645e-10	-1.24501	5.02607e-06	-2.77645e-10	-1.24868
123796097	chr12:123796097:G:A	3.33042e-10	-0.810356	-2.79482e-10	3.67689e-06	-1.56125	-2.79482e-10
123796775	chr12:123796775:T:C	5.61502e-11	-1.9805	-0.61009	1.23426e-06	-2.00972	-0.643128
123796885	chr12:123796885:T:C	2.26173e-10	-2.77645e-10	-1.19733	5.32652e-06	-2.77645e-10	-1.19062
123796927	chr12:123796927:G:A	6.87147e-11	-1.42816	-0.960499	1.21247e-06	-1.7175	-0.953157
123797372	chr12:123797372:G:A	2.47596e-09	1.19576	-2.79482e-10	1.52114e-05	-0.141275	-2.79482e-10
123797487	chr12:123797487:G:A	3.78177e-10	-2.77645e-10	-0.683262	9.02873e-06	-2.77645e-10	-0.662907
123797525	chr12:123797525:G:A	2.29954e-10	-2.77645e-10	-1.18075	5.47248e-06	-2.77645e-10	-1.16359
123797769	chr12:123797769:A:G	6.47189e-11	-1.45895	-0.989625	1.35051e-06	-1.51444	-1.04839
123797822	chr12:123797822:A:T	3.78046e-10	-2.77645e-10	-0.683609	9.02557e-06	-2.77645e-10	-0.663257
123798097	chr12:123798097:A:G	1.00825e-10	-2.00524	-2.79482e-10	2.48545e-06	-1.95287	-2.79482e-10
123798214	chr12:123798214:A:G	2.47511e-10	-2.77645e-10	-1.10717	6.19143e-06	-2.77645e-10	-1.04015
123798838	chr12:123798838:GCTCACA:G	2.14959e-10	-2.77645e-10	-1.24818	5.02507e-06	-2.77645e-10	-1.24888
123799029	chr12:123799029:C:T	9.34801e-11	-1.21426	-0.866614	1.90174e-06	-1.28622	-0.934325
123799099	chr12:123799099:C:T	3.14704e-10	-2.77645e-10	-0.866994	7.38402e-06	-2.77645e-10	-0.864
123799178	chr12:123799178:C:T	2.17402e-10	-2.77645e-10	-1.23688	5.04695e-06	-2.77645e-10	-1.24453
123799666	chr12:123799666:A:G	2.15519e-10	-2.77645e-10	-1.24558	5.02543e-06	-2.77645e-10	-1.24881
123799789	chr12:123799789:C:T	7.29735e-11	-1.47422	-0.854304	1.4838e-06	-1.53229	-0.936425
123799985	chr12:123799985:A:G	2.42374e-10	-2.77645e-10	-1.12814	5.90731e-06	-2.77645e-10	-1.08713
123800450	chr12:123800450:C:T	1.81112e-09	-2.77645e-10	0.883074	3.39369e-05	-2.77645e-10	0.661184
123800515	chr12:123800515:T:C	6.48173e-09	2.15812	-2.79482e-10	2.99695e-05	0.536862	-2.79482e-10
123800548	chr12:123800548:G:A	2.44802e-10	-2.77645e-10	-1.11817	5.75006e-06	-2.77645e-10	-1.11411
123801122	chr12:123801122:A:G	2.23217e-10	-2.77645e-10	-1.21048	5.22986e-06	-2.77645e-10	-1.20893
123801194	chr12:123801194:C:T	2.19565e-10	-2.77645e-10	-1.22698	5.0811e-06	-2.77645e-10	-1.23779
123801257	chr12:123801257:T:G	2.78043e-10	-2.77645e-10	-0.990851	5.80959e-06	-2.77645e-10	-1.10381
123801323	chr12:123801323:G:T	2.15343e-10	-2.77645e-10	-1.24639	5.12828e-06	-2.77645e-10	-1.22855
123801571	chr12:123801571:G:A	2.19565e-10	-2.77645e-10	-1.22698	5.0811e-06	-2.77645e-10	-1.23779
123801637	chr12:123801637:T:A	2.68547e-10	-2.77645e-10	-1.0256	6.91024e-06	-2.77645e-10	-0.930314
123801669	chr12:123801669:A:G	5.65582e-11	-1.56515	-1.01821	1.16785e-06	-1.62426	-1.08389
123801670	chr12:123801670:A:G	5.63008e-11	-1.56439	-1.02353	1.16339e-06	-1.62359	-1.08839
123801765	chr12:123801765:C:T	2.44265e-10	-2.77645e-10	-1.12037	5.59189e-06	-2.77645e-10	-1.142
123801812	chr12:123801812:GTT:G	5.49124e-11	-1.59949	-1.01339	1.13566e-06	-1.65629	-1.07981
123802219	chr12:123802219:G:A	2.13792e-10	-0.579202	-0.674418	3.16935e-06	-0.982434	-0.727357
123802295	chr12:123802295:A:G	2.17613e-10	-2.77645e-10	-1.23591	5.05121e-06	-2.77645e-10	-1.24369
123802336	chr12:123802336:G:A	2.49289e-10	-2.77645e-10	-1.10001	6.11822e-06	-2.77645e-10	-1.05205
123802521	chr12:123802521:A:G	4.18368e-11	-1.66259	-1.22226	9.34877e-07	-1.72112	-1.20954
123802586	chr12:123802586:G:A	4.05199e-11	-1.68664	-1.23019	9.06205e-07	-1.74266	-1.21915
123802696	chr12:123802696:C:T	2.31744e-10	-2.77645e-10	-1.17299	5.40633e-06	-2.77645e-10	-1.17575
123803666	chr12:123803666:G:A	2.15498e-10	-2.77645e-10	-1.24567	5.0325e-06	-2.77645e-10	-1.2474
123804160	chr12:123804160:G:A	4.09231e-11	-1.68677	-1.22016	9.17005e-07	-1.74327	-1.20669
123804207	chr12:123804207:A:G	2.16174e-10	-2.77645e-10	-1.24254	5.03167e-06	-2.77645e-10	-1.24757
123804263	chr12:123804263:C:T	2.16983e-10	-2.77645e-10	-1.23881	5.57007e-06	-2.77645e-10	-1.14591
123804268	chr12:123804268:A:G	5.05535e-11	-1.50969	-1.1859	1.13207e-06	-1.56965	-1.16962
123804302	chr12:123804302:G:A	2.18352e-10	-2.77645e-10	-1.23252	5.10016e-06	-2.77645e-10	-1.23405
123804597	chr12:123804597:T:A	4.37119e-11	-1.69887	-1.14213	9.72442e-07	-1.76511	-1.12616
123804602	chr12:123804602:T:C	2.51187e-10	-2.77645e-10	-1.09243	6.15688e-06	-2.77645e-10	-1.04575
123804638	chr12:123804638:A:G	2.15145e-10	-2.77645e-10	-1.24731	5.02422e-06	-2.77645e-10	-1.24905
123804655	chr12:123804655:G:T	2.37605e-10	-2.77645e-10	-1.14802	5.57327e-06	-2.77645e-10	-1.14534
123804769	chr12:123804769:T:C	2.54458e-10	-2.77645e-10	-1.07949	6.48707e-06	-2.77645e-10	-0.993508
123804800	chr12:123804800:G:A	2.35859e-10	-2.77645e-10	-1.15539	5.53281e-06	-2.77645e-10	-1.15262
123805089	chr12:123805089:C:T	1.10563e-10	-1.91304	-2.79482e-10	2.38233e-06	-1.99524	-2.79482e-10
123805193	chr12:123805193:A:T	3.63606e-10	-2.77645e-10	-0.722555	8.49973e-06	-2.77645e-10	-0.723284
123805215	chr12:123805215:GC:G	1.39294e-09	-2.77645e-10	0.620544	3.04694e-05	-2.77645e-10	0.553403
123805220	chr12:123805220:TCAA:T	1.39861e-09	-2.77645e-10	0.624612	3.05936e-05	-2.77645e-10	0.557471
123805424	chr12:123805424:C:T	2.18607e-10	-2.77645e-10	-1.23135	5.19316e-06	-2.77645e-10	-1.21598
123805686	chr12:123805686:T:C	4.31526e-11	-1.90359	-0.950296	9.13769e-07	-1.93981	-1.01369
123805863	chr12:123805863:G:A	9.82582e-10	-2.77645e-10	0.271559	1.81107e-05	-2.77645e-10	0.0331868
123806105	chr12:123806105:T:G	2.35649e-10	-2.77645e-10	-1.15628	5.52628e-06	-2.77645e-10	-1.1538
123806548	chr12:123806548:A:G	5.83385e-11	-1.91487	-0.637489	1.20557e-06	-1.94907	-0.7273
123806987	chr12:123806987:T:C	3.9271e-11	-1.7127	-1.23544	8.07583e-07	-1.82821	-1.24882
123807058	chr12:123807058:G:A	1.06646e-10	-1.94911	-2.79482e-10	2.35611e-06	-2.00631	-2.79482e-10
123807059	chr12:123807059:C:T	2.1765e-10	-2.77645e-10	-1.23574	5.05047e-06	-2.77645e-10	-1.24384
123807608	chr12:123807608:G:A	2.17803e-10	-2.77645e-10	-1.23504	5.05271e-06	-2.77645e-10	-1.24339
123808201	chr12:123808201:T:A	3.14619e-11	-1.94246	-1.22739	7.24764e-07	-1.95171	-1.23352
123808327	chr12:123808327:C:T	2.67229e-09	-2.77645e-10	1.27207	4.84513e-05	-2.77645e-10	1.01724
123808866	chr12:123808866:G:A	1.91276e-10	-1.36491	-2.79482e-10	7.54957e-06	-0.841828	-2.79482e-10
123809518	chr12:123809518:T:C	2.84232e-10	-2.77645e-10	-0.968834	6.34079e-06	-2.77645e-10	-1.01632
123809970	chr12:123809970:C:T	2.97e-10	-2.77645e-10	-0.924894	7.11584e-06	-2.77645e-10	-0.900995
123810457	chr12:123810457:T:C	2.25526e-10	-2.77645e-10	-1.20019	5.18769e-06	-2.77645e-10	-1.21703
123810464	chr12:123810464:T:C	2.2532e-10	-2.77645e-10	-1.2011	5.18388e-06	-2.77645e-10	-1.21776
123810554	chr12:123810554:G:A	2.15585e-10	-2.77645e-10	-1.24527	5.04925e-06	-2.77645e-10	-1.24408
123810637	chr12:123810637:G:A	3.43768e-10	-2.77645e-10	-0.778659	8.28347e-06	-2.77645e-10	-0.749057
123810687	chr12:123810687:C:T	2.1606e-10	-2.77645e-10	-1.24307	5.0304e-06	-2.77645e-10	-1.24782
123810848	chr12:123810848:GTAAA:G	2.52125e-10	-2.77645e-10	-1.0887	6.35621e-06	-2.77645e-10	-1.01389
123810924	chr12:123810924:C:T	8.74497e-11	-0.916746	-1.23082	1.37894e-06	-1.34221	-1.1998
123811129	chr12:123811129:C:T	1.46711e-10	-1.63016	-2.79482e-10	2.88366e-06	-1.80426	-2.79482e-10
123811130	chr12:123811130:G:A	4.083e-11	-1.82385	-1.08536	7.88774e-07	-1.94688	-1.15371
123811322	chr12:123811322:A:G	1.30749e-10	-1.74534	-2.79482e-10	3.97847e-06	-1.48242	-2.79482e-10
123811547	chr12:123811547:C:T	2.15802e-10	-2.77645e-10	-1.24426	5.02479e-06	-2.77645e-10	-1.24893
123811594	chr12:123811594:G:A	2.92653e-10	-2.77645e-10	-0.939637	7.14723e-06	-2.77645e-10	-0.896594
123811657	chr12:123811657:C:T	2.15874e-10	-2.77645e-10	-1.24393	5.09073e-06	-2.77645e-10	-1.2359
123811710	chr12:123811710:A:G	2.16873e-10	-2.77645e-10	-1.23931	5.04012e-06	-2.77645e-10	-1.24589
123811745	chr12:123811745:C:T	2.22793e-10	-2.77645e-10	-1.21238	5.13705e-06	-2.77645e-10	-1.22684
123811964	chr12:123811964:T:A	1.38305e-10	-1.68916	-2.79482e-10	4.95328e-06	-1.26327	-2.79482e-10
123811972	chr12:123811972:G:A	4.15406e-11	-1.81946	-1.0725	7.98257e-07	-1.94433	-1.14432
123812126	chr12:123812126:T:C	2.30133e-10	-2.77645e-10	-1.17997	5.63914e-06	-2.77645e-10	-1.13359
123812217	chr12:123812217:C:T	2.3217e-10	-2.77645e-10	-1.17115	5.7041e-06	-2.77645e-10	-1.12213
123812304	chr12:123812304:A:T	2.27909e-10	-2.77645e-10	-1.18968	5.57017e-06	-2.77645e-10	-1.14589
123812661	chr12:123812661:A:C	3.25457e-11	-1.96636	-1.16963	7.43591e-07	-1.97579	-1.18379
123812723	chr12:123812723:C:T	6.98507e-10	-2.77645e-10	-0.0696799	1.57886e-05	-2.77645e-10	-0.104029
123812821	chr12:123812821:G:A	2.31717e-10	-2.77645e-10	-1.17311	5.69061e-06	-2.77645e-10	-1.1245
123813483	chr12:123813483:G:A	7.79372e-10	1.04966	-1.0098	5.92945e-06	-0.0846507	-0.998736
123813530	chr12:123813530:C:T	1.15673e-10	-1.86786	-2.79482e-10	2.4981e-06	-1.94779	-2.79482e-10
123813785	chr12:123813785:A:G	2.31722e-10	-2.77645e-10	-1.17308	5.69314e-06	-2.77645e-10	-1.12406
123814112	chr12:123814112:A:G	1.0358e-10	-1.97828	-2.79482e-10	2.95711e-06	-1.77911	-2.79482e-10
123814220	chr12:123814220:G:T	2.30273e-10	-2.77645e-10	-1.17936	5.64511e-06	-2.77645e-10	-1.13253
123814240	chr12:123814240:A:G	4.2335e-11	-1.96147	-0.911542	8.61681e-07	-2.0103	-1.00189
123814256	chr12:123814256:A:T	2.1977e-10	-2.77645e-10	-1.22605	5.04176e-06	-2.77645e-10	-1.24556
123814417	chr12:123814417:T:G	1.46058e-10	-1.63462	-2.79482e-10	2.69679e-06	-1.87126	-2.79482e-10
123814482	chr12:123814482:C:T	2.28162e-10	-2.77645e-10	-1.18857	5.59081e-06	-2.77645e-10	-1.14219
123814708	chr12:123814708:A:G	2.52913e-10	-2.77645e-10	-1.08558	5.78159e-06	-2.77645e-10	-1.10864
123814908	chr12:123814908:C:T	2.23321e-10	-2.77645e-10	-1.21001	5.96803e-06	-2.77645e-10	-1.0769
123815831	chr12:123815831:C:T	4.02254e-10	-2.77645e-10	-0.621541	7.9411e-06	-2.77645e-10	-0.791267
123815979	chr12:123815979:A:C	2.82689e-10	-2.77645e-10	-0.974278	6.13342e-06	-2.77645e-10	-1.04957
123816161	chr12:123816161:G:A	2.24628e-10	-2.77645e-10	-1.20418	5.26628e-06	-2.77645e-10	-1.20199
123816326	chr12:123816326:T:C	1.00856e-10	-1.76339	-0.241535	1.94457e-06	-1.99307	-0.205205
123816505	chr12:123816505:C:T	1.41305e-09	-2.77645e-10	0.634879	3.14467e-05	-2.77645e-10	0.584977
123816558	chr12:123816558:C:T	3.16563e-09	1.44148	-2.79482e-10	2.19751e-05	0.226592	-2.79482e-10
123816646	chr12:123816646:A:G	2.16112e-10	-2.77645e-10	-1.24283	5.03497e-06	-2.77645e-10	-1.24691
123816717	chr12:123816717:G:T	2.23586e-10	-2.77645e-10	-1.20883	5.43796e-06	-2.77645e-10	-1.16991
123816750	chr12:123816750:CTG:C	6.01087e-10	-2.77645e-10	-0.219886	1.34839e-05	-2.77645e-10	-0.261825
123816791	chr12:123816791:T:C	8.05472e-10	-2.77645e-10	0.0728038	1.49849e-05	-2.77645e-10	-0.156278
123817311	chr12:123817311:C:T	2.20985e-10	-2.77645e-10	-1.22053	5.04176e-06	-2.77645e-10	-1.24556
123817353	chr12:123817353:A:G	2.15455e-10	-2.77645e-10	-1.24587	5.12092e-06	-2.77645e-10	-1.22998
123817471	chr12:123817471:G:A	1.12625e-10	-0.674126	-1.22043	1.56294e-06	-1.17885	-1.2379
123817663	chr12:123817663:G:C	5.37475e-11	-1.94518	-0.689147	1.05702e-06	-2.00773	-0.800136
123817824	chr12:123817824:A:G	2.28556e-10	-2.77645e-10	-1.18684	5.43614e-06	-2.77645e-10	-1.17025
123818077	chr12:123818077:T:G	3.95655e-10	-2.77645e-10	-0.638082	9.04587e-06	-2.77645e-10	-0.66101
123818148	chr12:123818148:C:T	3.85245e-11	-1.74484	-1.22249	7.16143e-07	-1.95306	-1.24413
123818165	chr12:123818165:T:G	2.20982e-10	-2.77645e-10	-1.22054	5.04169e-06	-2.77645e-10	-1.24558
123818365	chr12:123818365:C:T	2.50729e-10	-2.77645e-10	-1.09425	5.84932e-06	-2.77645e-10	-1.09699
123818564	chr12:123818564:C:T	5.57325e-11	-1.85128	-0.746779	1.02557e-06	-1.96889	-0.869178
123818602	chr12:123818602:G:A	4.17155e-10	-2.77645e-10	-0.585168	9.5284e-06	-2.77645e-10	-0.609042
123818906	chr12:123818906:C:T	2.2123e-10	-2.77645e-10	-1.21942	5.04371e-06	-2.77645e-10	-1.24518
123819160	chr12:123819160:G:A	2.2392e-10	-2.77645e-10	-1.20734	5.06976e-06	-2.77645e-10	-1.24003
123819567	chr12:123819567:C:T	2.23783e-10	-2.77645e-10	-1.20795	5.16581e-06	-2.77645e-10	-1.22126
123819635	chr12:123819635:G:A	9.9104e-10	-2.77645e-10	0.280129	1.82862e-05	-2.77645e-10	0.0428262
123819699	chr12:123819699:T:TG	3.92399e-11	-2.00446	-0.944474	8.91849e-07	-2.0079	-0.969875
123819824	chr12:123819824:C:A	1.40902e-10	-1.67056	-2.79482e-10	2.57712e-06	-1.91665	-2.79482e-10
123819890	chr12:123819890:A:G	4.34389e-10	-2.77645e-10	-0.544686	9.83046e-06	-2.77645e-10	-0.577833
123819970	chr12:123819970:G:T	2.34598e-10	-2.77645e-10	-1.16075	5.39309e-06	-2.77645e-10	-1.1782
123820261	chr12:123820261:T:C	1.37476e-10	-1.69518	-2.79482e-10	2.63032e-06	-1.89621	-2.79482e-10
123821019	chr12:123821019:G:A	2.29733e-10	-2.77645e-10	-1.18171	5.26591e-06	-2.77645e-10	-1.20206
123821026	chr12:123821026:C:G	1.06588e-10	-1.63643	-0.313222	2.13973e-06	-1.83178	-0.270862
123821284	chr12:123821284:C:T	3.39267e-11	-1.96499	-1.12943	7.71718e-07	-1.97568	-1.14678
123821362	chr12:123821362:G:A	2.31874e-10	-2.77645e-10	-1.17243	5.40923e-06	-2.77645e-10	-1.17521
123821570	chr12:123821570:C:T	6.86381e-10	-0.0871928	-2.79482e-10	8.81969e-06	-0.686332	-2.79482e-10
123821589	chr12:123821589:T:C	2.62559e-10	-2.77645e-10	-1.04815	5.92997e-06	-2.77645e-10	-1.0833
123821632	chr12:123821632:C:T	2.20728e-10	-2.77645e-10	-1.22169	5.03981e-06	-2.77645e-10	-1.24595
123821907	chr12:123821907:A:G	2.2054e-10	-2.77645e-10	-1.22255	5.03821e-06	-2.77645e-10	-1.24627
123821941	chr12:123821941:TCA:T	4.08433e-10	-2.77645e-10	-0.606298	9.32382e-06	-2.77645e-10	-0.630746
123822148	chr12:123822148:G:A	3.76127e-10	-2.77645e-10	-0.6887	8.24753e-06	-2.77645e-10	-0.753404
123822182	chr12:123822182:G:A	8.20947e-11	-1.71966	-0.491091	1.69205e-06	-1.88665	-0.450727
123822378	chr12:123822378:G:A	2.22964e-10	-2.77645e-10	-1.21162	5.1456e-06	-2.77645e-10	-1.22518
123822476	chr12:123822476:C:A	1.19997e-10	-1.83116	-2.79482e-10	2.3678e-06	-2.00136	-2.79482e-10
123822520	chr12:123822520:A:G	3.42008e-11	-1.95306	-1.13332	7.76977e-07	-1.96529	-1.15038
123822524	chr12:123822524:A:G	5.1264e-11	-1.61295	-1.06869	9.15761e-07	-1.88703	-1.06429
123822845	chr12:123822845:T:G	4.03483e-10	-2.77645e-10	-0.61849	9.2145e-06	-2.77645e-10	-0.642541
123822996	chr12:123822996:T:C	2.20051e-10	-2.77645e-10	-1.22476	5.03541e-06	-2.77645e-10	-1.24682
123823059	chr12:123823059:G:T	2.65198e-10	-1.03815	-2.79482e-10	4.54397e-06	-1.34952	-2.79482e-10
123823362	chr12:123823362:A:T	1.82822e-10	-1.41011	-2.79482e-10	4.54397e-06	-1.34952	-2.79482e-10
123823526	chr12:123823526:A:G	1.10952e-10	-1.90952	-2.79482e-10	2.36218e-06	-2.00373	-2.79482e-10
123823532	chr12:123823532:A:G	2.20465e-10	-2.77645e-10	-1.22289	5.09663e-06	-2.77645e-10	-1.23474
123823684	chr12:123823684:C:T	4.05011e-10	-2.77645e-10	-0.614712	9.23812e-06	-2.77645e-10	-0.63998
123823690	chr12:123823690:G:C	2.43381e-10	-2.77645e-10	-1.124	5.79256e-06	-2.77645e-10	-1.10674
123823802	chr12:123823802:T:G	5.25043e-09	1.94744	-2.79482e-10	3.146e-05	0.585399	-2.79482e-10
123824129	chr12:123824129:T:G	2.32742e-10	-2.77645e-10	-1.16869	5.31881e-06	-2.77645e-10	-1.19207
123824448	chr12:123824448:G:A	1.15333e-10	-1.8708	-2.79482e-10	2.34755e-06	-2.00995	-2.79482e-10
123824473	chr12:123824473:A:C	3.90292e-10	-2.77645e-10	-0.65173	8.8738e-06	-2.77645e-10	-0.680215
123824670	chr12:123824670:C:G	4.25557e-09	1.73736	-2.79482e-10	6.00445e-05	1.23177	-2.79482e-10
123825027	chr12:123825027:G:A	3.32679e-11	-1.92664	-1.18739	7.75944e-07	-1.90783	-1.20916
123825247	chr12:123825247:G:A	3.44119e-11	-1.99527	-1.08495	7.8548e-07	-2.00132	-1.10346
123825487	chr12:123825487:C:T	4.24002e-10	-2.77645e-10	-0.568887	9.67504e-06	-2.77645e-10	-0.593769
123825527	chr12:123825527:G:A	2.86862e-10	-2.77645e-10	-0.959622	6.69588e-06	-2.77645e-10	-0.961826
123825642	chr12:123825642:G:A	2.31379e-10	-2.77645e-10	-1.17457	5.29233e-06	-2.77645e-10	-1.19706
123825951	chr12:123825951:T:C	3.90953e-10	-2.77645e-10	-0.650038	8.9206e-06	-2.77645e-10	-0.674956
123825963	chr12:123825963:A:G	5.65252e-11	-1.51745	-1.06649	9.79498e-07	-1.82116	-1.06287
123826131	chr12:123826131:T:A	7.81127e-11	-1.18059	-1.07988	1.04616e-06	-1.74703	-1.07116
123826137	chr12:123826137:T:A	2.42561e-10	-2.77645e-10	-1.12737	5.8615e-06	-2.77645e-10	-1.09491
123826290	chr12:123826290:T:C	2.17823e-10	-2.77645e-10	-1.23494	5.02473e-06	-2.77645e-10	-1.24895
123826601	chr12:123826601:A:C	2.22446e-10	-2.77645e-10	-1.21394	5.18299e-06	-2.77645e-10	-1.21794
123826611	chr12:123826611:G:C	2.18393e-10	-2.77645e-10	-1.23233	5.02639e-06	-2.77645e-10	-1.24862
123826615	chr12:123826615:C:T	2.44766e-09	2.15512	-0.970856	1.4524e-05	0.764735	-0.952249
123826921	chr12:123826921:A:C	2.46536e-10	-2.77645e-10	-1.11112	5.60887e-06	-2.77645e-10	-1.13897
123827068	chr12:123827068:G:A	6.4507e-10	0.080666	-0.229932	8.67719e-06	-0.407465	-0.295156
123827131	chr12:123827131:TG:T	6.1252e-11	-1.43779	-1.06584	1.01825e-06	-1.75835	-1.08688
123829016	chr12:123829016:C:T	3.68727e-11	-1.96431	-1.04685	8.37159e-07	-1.97528	-1.06578
123829047	chr12:123829047:G:A	3.48474e-11	-1.99149	-1.07616	7.95191e-07	-1.99815	-1.09435
123829182	chr12:123829182:T:C	6.21315e-11	-1.59109	-0.898286	1.24093e-06	-1.72648	-0.920979
123829183	chr12:123829183:G:A	3.35061e-11	-2.00495	-1.10195	7.68905e-07	-2.00736	-1.11874
123829342	chr12:123829342:CA:C	2.2782e-10	-2.77645e-10	-1.19007	5.2872e-06	-2.77645e-10	-1.19803
123829397	chr12:123829397:G:T	2.47721e-10	-2.77645e-10	-1.10632	5.77923e-06	-2.77645e-10	-1.10905
123829458	chr12:123829458:G:A	2.4362e-10	-2.77645e-10	-1.12301	5.69637e-06	-2.77645e-10	-1.12349
123829569	chr12:123829569:A:G	2.1654e-10	-2.77645e-10	-1.24085	5.02562e-06	-2.77645e-10	-1.24877
123829763	chr12:123829763:G:A	2.18969e-10	-2.77645e-10	-1.22969	5.02907e-06	-2.77645e-10	-1.24808
123829811	chr12:123829811:TACTC:T	3.43923e-10	-2.77645e-10	-0.778209	6.90277e-06	-2.77645e-10	-0.931396
123830796	chr12:123830796:T:A	5.80576e-11	-1.30948	-1.24771	1.03296e-06	-1.59351	-1.23738
123830897	chr12:123830897:C:T	1.6183e-10	-1.53208	-2.79482e-10	2.77998e-06	-1.84088	-2.79482e-10
123830912	chr12:123830912:C:T	1.09049e-10	-1.92683	-2.79482e-10	2.58779e-06	-1.91252	-2.79482e-10
123831337	chr12:123831337:C:T	4.22621e-10	-2.77645e-10	-0.57215	8.44279e-06	-2.77645e-10	-0.730005
123831374	chr12:123831374:A:G	4.21117e-10	-2.77645e-10	-0.575715	1.02874e-05	-2.77645e-10	-0.5324
123831631	chr12:123831631:G:A	1.26601e-10	-1.77758	-2.79482e-10	2.41167e-06	-1.983	-2.79482e-10
123831767	chr12:123831767:G:A	2.80528e-10	-2.77645e-10	-0.981953	6.3003e-06	-2.77645e-10	-1.02272
123831909	chr12:123831909:A:T	6.49205e-09	2.15971	-2.79482e-10	3.73711e-05	0.75758	-2.79482e-10
123832329	chr12:123832329:A:G	5.62189e-11	-1.54977	-1.0396	9.97854e-07	-1.8035	-1.06197
123832368	chr12:123832368:G:A	6.14312e-11	-1.56012	-0.940584	1.07522e-06	-1.82123	-0.969569
123832473	chr12:123832473:A:G	3.32836e-10	-2.77645e-10	-0.810975	7.78664e-06	-2.77645e-10	-0.81091
123832869	chr12:123832869:A:G	8.16963e-11	-0.970264	-1.24535	1.0689e-06	-1.56306	-1.23362
123833679	chr12:123833679:C:T	4.17734e-11	-1.9651	-0.921262	9.34057e-07	-2.01081	-0.920729
123834554	chr12:123834554:T:C	1.00927e-10	-2.01087	0.00664857	2.24799e-06	-2.01018	-0.043096
123834809	chr12:123834809:C:T	1.66416e-10	-1.50414	-2.79482e-10	2.83389e-06	-1.82167	-2.79482e-10
123835088	chr12:123835088:G:C	1.46544e-10	-1.6313	-2.79482e-10	2.63669e-06	-1.8938	-2.79482e-10
123835317	chr12:123835317:T:G	9.10862e-11	-1.67916	-0.427657	1.87822e-06	-1.73505	-0.497949
123835847	chr12:123835847:A:G	9.98104e-10	-2.77645e-10	0.287232	2.40896e-05	-2.77645e-10	0.318462
123835947	chr12:123835947:C:T	3.97634e-11	-1.93726	-0.998422	8.85314e-07	-1.94081	-1.04432
123836689	chr12:123836689:T:A	2.16854e-10	-2.77645e-10	-1.2394	5.02445e-06	-2.77645e-10	-1.249
123836974	chr12:123836974:T:TC	8.97131e-11	-1.68918	-0.43283	1.84983e-06	-1.74353	-0.504693
123837087	chr12:123837087:A:G	1.26893e-10	-1.77528	-2.79482e-10	2.79714e-06	-1.83472	-2.79482e-10
123837151	chr12:123837151:G:A	3.58948e-11	-1.99954	-1.0385	9.03943e-07	-2.00252	-0.961785
123837749	chr12:123837749:A:G	9.97718e-11	-0.898589	-1.11715	1.54663e-06	-1.34871	-1.07853
123838206	chr12:123838206:G:A	3.72157e-11	-2.00668	-0.995211	8.80703e-07	-2.01067	-0.97968
123838464	chr12:123838464:T:C	2.32849e-10	-2.77645e-10	-1.16824	5.50741e-06	-2.77645e-10	-1.15722
123838534	chr12:123838534:G:A	3.24966e-10	-2.77645e-10	-0.834903	8.02166e-06	-2.77645e-10	-0.781173
123838719	chr12:123838719:C:T	1.51477e-10	-1.59819	-2.79482e-10	4.10107e-06	-1.45207	-2.79482e-10
123838933	chr12:123838933:G:T	4.78696e-11	-1.5357	-1.21445	1.23297e-06	-1.42639	-1.2275
123839045	chr12:123839045:C:T	1.42111e-10	-0.78609	-0.875927	2.18361e-06	-1.16701	-0.915331
123839456	chr12:123839456:G:A	3.07309e-11	-2.00551	-1.18784	7.16716e-07	-2.01058	-1.18581
123839733	chr12:123839733:A:G	3.25992e-11	-1.923	-1.21134	6.87368e-07	-2.00978	-1.22842
123839808	chr12:123839808:G:A	2.34584e-10	-2.77645e-10	-1.16081	5.53161e-06	-2.77645e-10	-1.15284
123840101	chr12:123840101:C:T	1.12491e-10	-1.89575	-2.79482e-10	2.34558e-06	-2.01079	-2.79482e-10
123840208	chr12:123840208:C:T	7.84755e-11	-1.30144	-0.954394	1.27165e-06	-1.69503	-0.927974
123840755	chr12:123840755:C:T	2.50353e-10	-2.77645e-10	-1.09575	5.69407e-06	-2.77645e-10	-1.12389
123841070	chr12:123841070:A:G	2.54842e-10	-2.77645e-10	-1.07798	6.13377e-06	-2.77645e-10	-1.04951
123841209	chr12:123841209:A:G	2.27063e-10	-2.77645e-10	-1.1934	5.24016e-06	-2.77645e-10	-1.20697
123841211	chr12:123841211:C:T	2.97852e-10	-2.77645e-10	-0.922027	6.20773e-06	-2.77645e-10	-1.03752
123842040	chr12:123842040:T:C	6.92617e-10	-0.0781479	-2.79482e-10	3.3926e-05	0.660864	-2.79482e-10
123842686	chr12:123842686:G:A	3.7675e-10	-2.77645e-10	-0.687045	8.73904e-06	-2.77645e-10	-0.695519
123843319	chr12:123843319:G:C	3.13899e-11	-2.00299	-1.16914	7.73233e-07	-2.01083	-1.10966
123843544	chr12:123843544:C:T	2.15401e-10	-2.77645e-10	-1.24613	5.02643e-06	-2.77645e-10	-1.24861
123843561	chr12:123843561:C:T	2.22405e-10	-2.77645e-10	-1.21413	5.2307e-06	-2.77645e-10	-1.20877
123843694	chr12:123843694:T:C	3.24614e-11	-1.9674	-1.17117	7.21138e-07	-1.99185	-1.19839
123843842	chr12:123843842:C:T	3.30822e-11	-1.87399	-1.24564	7.28482e-07	-1.93106	-1.24905
123843904	chr12:123843904:A:G	2.1963e-10	-2.77645e-10	-1.22668	5.07479e-06	-2.77645e-10	-1.23903
123844074	chr12:123844074:A:G	1.56452e-10	-1.56588	-2.79482e-10	2.7746e-06	-1.84281	-2.79482e-10
123844079	chr12:123844079:A:G	3.74881e-10	-2.77645e-10	-0.692016	7.75789e-06	-2.77645e-10	-0.814609
123844702	chr12:123844702:G:A	3.29191e-11	-1.88297	-1.24161	7.20957e-07	-1.94211	-1.24839
123844787	chr12:123844787:T:C	2.1479e-10	-2.77645e-10	-1.24897	5.04049e-06	-2.77645e-10	-1.24582
123844970	chr12:123844970:T:G	2.84061e-10	-2.77645e-10	-0.969436	7.02262e-06	-2.77645e-10	-0.914182
123845090	chr12:123845090:G:A	2.17564e-10	-2.77645e-10	-1.23613	5.10602e-06	-2.77645e-10	-1.2329
123845213	chr12:123845213:A:G	3.26377e-11	-1.89697	-1.23619	8.79402e-07	-1.77076	-1.22107
123845350	chr12:123845350:A:G	2.14777e-10	-2.77645e-10	-1.24903	5.05148e-06	-2.77645e-10	-1.24364
123845559	chr12:123845559:C:T	2.14911e-10	-2.77645e-10	-1.2484	5.02744e-06	-2.77645e-10	-1.24841
123845642	chr12:123845642:C:T	3.27282e-11	-1.88229	-1.2481	7.21493e-07	-1.94124	-1.24851
123845764	chr12:123845764:C:T	3.2726e-11	-1.91966	-1.21079	7.27078e-07	-1.96369	-1.21835
123845995	chr12:123845995:C:A	3.58653e-11	-1.80063	-1.23823	7.69342e-07	-1.87935	-1.24619
123846179	chr12:123846179:G:T	2.61611e-10	-2.77645e-10	-1.05177	6.40779e-06	-2.77645e-10	-1.0058
123846500	chr12:123846500:C:T	2.54476e-10	-2.77645e-10	-1.07942	5.8147e-06	-2.77645e-10	-1.10293
123846775	chr12:123846775:T:G	2.32274e-10	-2.77645e-10	-1.17071	5.34921e-06	-2.77645e-10	-1.18637
123846913	chr12:123846913:G:A	2.33899e-10	-2.77645e-10	-1.16373	5.37949e-06	-2.77645e-10	-1.18073
123846989	chr12:123846989:G:A	4.36688e-11	-1.98933	-0.852663	9.64062e-07	-2.00818	-0.891743
123847372	chr12:123847372:T:G	5.3057e-10	-2.77645e-10	-0.344673	1.28908e-05	-2.77645e-10	-0.306808
123847385	chr12:123847385:T:A	4.43654e-10	-2.77645e-10	-0.52358	1.05202e-05	-2.77645e-10	-0.510021
123847662	chr12:123847662:C:T	2.18056e-10	-2.77645e-10	-1.23387	5.11913e-06	-2.77645e-10	-1.23033
123847933	chr12:123847933:CAT:C	3.21637e-11	-2.01085	-1.13694	7.76222e-07	-2.00725	-1.10938
123848094	chr12:123848094:G:A	2.3343e-10	-2.77645e-10	-1.16574	5.36784e-06	-2.77645e-10	-1.18289
123848155	chr12:123848155:A:G	3.85527e-11	-2.00401	-0.962585	9.63641e-07	-1.93586	-0.964496
123848185	chr12:123848185:G:A	2.31251e-10	-2.77645e-10	-1.17512	5.32332e-06	-2.77645e-10	-1.19122
123848521	chr12:123848521:G:A	2.23257e-10	-2.77645e-10	-1.2103	5.25282e-06	-2.77645e-10	-1.20455
123848820	chr12:123848820:G:A	1.46503e-10	-1.63158	-2.79482e-10	3.0087e-06	-1.76181	-2.79482e-10
123848972	chr12:123848972:C:T	3.48877e-11	-1.92496	-1.14153	7.47333e-07	-2.00954	-1.14502
123850153	chr12:123850153:G:A	2.14792e-10	-2.77645e-10	-1.24895	5.03285e-06	-2.77645e-10	-1.24733
123850188	chr12:123850188:AT:A	3.20798e-11	-2.00377	-1.14663	7.93784e-07	-1.96229	-1.13197
123850193	chr12:123850193:C:A	5.48298e-11	-1.92103	-0.693358	1.16523e-06	-1.97145	-0.738954
123850254	chr12:123850254:C:T	5.16115e-11	-1.92187	-0.753006	1.10076e-06	-1.9714	-0.795924
123850358	chr12:123850358:T:A	3.77318e-10	-2.77645e-10	-0.685536	9.19556e-06	-2.77645e-10	-0.644598
123850473	chr12:123850473:G:A	2.22009e-10	-1.21591	-2.79482e-10	3.42936e-06	-1.63095	-2.79482e-10
123851445	chr12:123851445:G:C	4.42328e-11	-1.66443	-1.16473	8.71264e-07	-1.84512	-1.15601
123851927	chr12:123851927:T:G	1.29935e-10	-1.47332	-0.278274	5.02907e-06	-1.00579	-0.242295
123851931	chr12:123851931:A:G	6.56613e-11	-1.79858	-0.635534	2.6212e-06	-1.32697	-0.572711
123852381	chr12:123852381:A:G	5.78858e-11	-1.98324	-0.576916	1.30088e-06	-1.9591	-0.641184
123852545	chr12:123852545:T:C	1.21051e-10	-1.48671	-0.335708	4.55747e-06	-1.04815	-0.298399
123852810	chr12:123852810:GTGA:G	2.52697e-10	-2.77645e-10	-1.08644	5.57066e-06	-2.77645e-10	-1.14581
123852828	chr12:123852828:C:T	8.08505e-10	-2.77645e-10	0.0765614	1.9858e-05	-2.77645e-10	0.125288
123852960	chr12:123852960:TAA:T	1.13702e-10	-0.801966	-1.08308	1.66039e-06	-1.28546	-1.07081
123853186	chr12:123853186:T:C	5.96805e-11	-1.91379	-0.615829	1.19116e-06	-1.9699	-0.718498
123853225	chr12:123853225:C:T	7.77191e-10	0.0370603	-2.79482e-10	5.22893e-06	-1.20911	-2.79482e-10
123853520	chr12:123853520:G:A	9.59927e-11	-1.58868	-0.465669	1.6442e-06	-1.80061	-0.56545
123853587	chr12:123853587:A:T	2.19843e-10	-2.77645e-10	-1.22571	5.20045e-06	-2.77645e-10	-1.21457
123853632	chr12:123853632:C:T	2.19497e-10	-2.77645e-10	-1.22728	5.18989e-06	-2.77645e-10	-1.21661
123854411	chr12:123854411:C:A	1.06486e-10	-0.895212	-1.0554	1.58358e-06	-1.35863	-1.04499
123854430	chr12:123854430:G:A	5.21976e-10	-2.77645e-10	-0.361004	1.18221e-05	-2.77645e-10	-0.393347
123854562	chr12:123854562:C:T	5.71637e-10	-2.77645e-10	-0.270121	1.37386e-05	-2.77645e-10	-0.243108
123854711	chr12:123854711:T:G	2.54778e-10	-2.77645e-10	-1.07823	5.92433e-06	-2.77645e-10	-1.08425
123855259	chr12:123855259:G:A	2.20604e-10	-2.77645e-10	-1.22226	5.22202e-06	-2.77645e-10	-1.21043
123855583	chr12:123855583:G:A	2.19166e-10	-2.77645e-10	-1.2288	5.07866e-06	-2.77645e-10	-1.23827
123855620	chr12:123855620:C:T	2.29733e-10	-2.77645e-10	-1.18171	5.47104e-06	-2.77645e-10	-1.16385
123855676	chr12:123855676:A:G	9.29087e-11	-1.60051	-0.486495	3.32312e-06	-1.20931	-0.453109
123855779	chr12:123855779:T:C	3.43135e-11	-1.89029	-1.19279	1.17943e-06	-1.54342	-1.15487
123855834	chr12:123855834:C:T	2.29367e-10	-2.77645e-10	-1.1833	5.488e-06	-2.77645e-10	-1.16075
123856028	chr12:123856028:CATT:C	2.27292e-10	-2.77645e-10	-1.19239	5.4467e-06	-2.77645e-10	-1.16831
123856355	chr12:123856355:T:G	2.15072e-10	-2.77645e-10	-1.24765	5.02498e-06	-2.77645e-10	-1.2489
123856623	chr12:123856623:C:T	2.18793e-10	-2.77645e-10	-1.2305	5.17136e-06	-2.77645e-10	-1.22018
123856706	chr12:123856706:T:C	1.51873e-10	-1.59558	-2.79482e-10	4.08588e-06	-1.45578	-2.79482e-10
123857176	chr12:123857176:C:T	1.03435e-10	-1.97968	-2.79482e-10	2.38193e-06	-1.99541	-2.79482e-10
123857223	chr12:123857223:C:T	3.48509e-10	-2.77645e-10	-0.76496	8.46761e-06	-2.77645e-10	-0.72707
123857468	chr12:123857468:G:A	2.65059e-10	-2.77645e-10	-1.03867	5.94938e-06	-2.77645e-10	-1.08003
123857604	chr12:123857604:T:G	2.20401e-10	-2.77645e-10	-1.22318	5.1739e-06	-2.77645e-10	-1.21969
123857634	chr12:123857634:G:A	3.31311e-11	-1.88708	-1.23107	1.11164e-06	-1.54174	-1.21574
123858365	chr12:123858365:C:T	2.34945e-10	-2.77645e-10	-1.15928	5.51946e-06	-2.77645e-10	-1.15504
123858402	chr12:123858402:G:A	2.21927e-10	-2.77645e-10	-1.21628	5.16954e-06	-2.77645e-10	-1.22053
123858628	chr12:123858628:T:C	9.46266e-11	-1.65911	-0.409575	1.75412e-06	-1.76578	-0.535574
123858665	chr12:123858665:A:C	5.05361e-11	-1.90766	-0.788282	1.03579e-06	-1.96498	-0.86318
123858886	chr12:123858886:A:G	1.91381e-10	-1.36436	-2.79482e-10	3.18369e-06	-1.70528	-2.79482e-10
123858894	chr12:123858894:G:A	3.68562e-11	-1.85024	-1.16136	1.30652e-06	-1.47567	-1.12029
123858959	chr12:123858959:T:C	2.53966e-10	-2.77645e-10	-1.08142	5.58009e-06	-2.77645e-10	-1.14411
123859112	chr12:123859112:A:G	2.43963e-10	-2.77645e-10	-1.12161	5.68053e-06	-2.77645e-10	-1.12627
123859583	chr12:123859583:G:T	2.01973e-10	-1.31049	-2.79482e-10	3.39272e-06	-1.64169	-2.79482e-10
123859946	chr12:123859946:C:T	7.15217e-11	-1.7949	-0.553727	1.37598e-06	-1.88323	-0.660925
123860163	chr12:123860163:T:C	1.01858e-10	-1.99505	-2.79482e-10	2.35967e-06	-2.0048	-2.79482e-10
123860401	chr12:123860401:A:G	8.87404e-11	-1.78834	-0.344566	1.66567e-06	-1.87746	-0.475636
123860606	chr12:123860606:A:G	5.46221e-11	-1.50915	-1.10904	2.05755e-06	-1.05204	-1.08976
123860618	chr12:123860618:C:A	1.48833e-10	-1.40916	-0.20664	5.6917e-06	-0.956915	-0.167395
123861398	chr12:123861398:C:T	2.21874e-10	-2.77645e-10	-1.21651	5.25782e-06	-2.77645e-10	-1.2036
123861789	chr12:123861789:T:C	1.39566e-10	-1.32656	-0.353524	5.6004e-06	-0.826548	-0.313933
123862022	chr12:123862022:G:A	7.40652e-11	-1.63462	-0.679057	3.45608e-06	-1.0943	-0.52888
123862161	chr12:123862161:T:A	1.8412e-10	-1.40304	-2.79482e-10	3.10943e-06	-1.72888	-2.79482e-10
123862419	chr12:123862419:C:T	8.25973e-11	-1.1976	-1.00705	1.50377e-06	-1.40525	-1.0501
123862615	chr12:123862615:T:A	3.76485e-10	-2.77645e-10	-0.687748	9.469e-06	-2.77645e-10	-0.615296
123862728	chr12:123862728:C:G	2.16978e-10	-2.77645e-10	-1.23883	5.11385e-06	-2.77645e-10	-1.23137
123862886	chr12:123862886:C:A	2.24022e-10	-2.77645e-10	-1.20688	5.08491e-06	-2.77645e-10	-1.23704
123863230	chr12:123863230:A:G	2.53653e-10	-2.77645e-10	-1.08266	5.93485e-06	-2.77645e-10	-1.08248
123863518	chr12:123863518:C:T	6.62104e-11	-1.29934	-1.12645	1.7523e-06	-1.15612	-1.14627
123863567	chr12:123863567:G:A	2.14243e-10	-0.491589	-0.759924	9.10888e-06	0.0988495	-0.752918
123863765	chr12:123863765:C:T	6.89437e-11	-1.77501	-0.610329	1.32643e-06	-1.8659	-0.714935
123864001	chr12:123864001:T:A	1.00758e-10	-2.0059	-2.79482e-10	2.37644e-06	-1.99771	-2.79482e-10
123864169	chr12:123864169:G:A	6.0583e-11	-1.75525	-0.759357	1.17038e-06	-1.85143	-0.854562
123864189	chr12:123864189:G:A	2.61805e-10	-2.77645e-10	-1.05102	6.13143e-06	-2.77645e-10	-1.04989
123864396	chr12:123864396:T:C	5.99576e-11	-1.31025	-1.21473	2.41137e-06	-0.758005	-1.22512
123865303	chr12:123865303:C:T	2.17099e-10	-2.77645e-10	-1.23827	5.27988e-06	-2.77645e-10	-1.19942
123865325	chr12:123865325:G:A	4.38243e-11	-1.59111	-1.24733	8.97599e-07	-1.72856	-1.2428
123865328	chr12:123865328:A:C	2.33955e-10	-2.77645e-10	-1.1635	5.49329e-06	-2.77645e-10	-1.15979
123865452	chr12:123865452:A:G	1.33162e-10	-0.525818	-1.20124	2.89142e-06	-0.620658	-1.18091
123865813	chr12:123865813:G:C	6.27527e-11	-1.27403	-1.20539	2.49968e-06	-0.717748	-1.22941
123865897	chr12:123865897:C:T	8.70404e-11	-1.26933	-0.882928	3.72222e-06	-0.653647	-0.895351
123865925	chr12:123865925:A:G	5.19828e-11	-1.85648	-0.811229	1.0187e-06	-1.92948	-0.915308
123866093	chr12:123866093:TG:T	5.30749e-10	-2.77645e-10	-0.344336	1.20605e-05	-2.77645e-10	-0.373382
123866286	chr12:123866286:C:T	7.44411e-11	-1.39462	-0.913998	3.05819e-06	-0.825679	-0.919818
123866402	chr12:123866402:A:C	6.35785e-11	-1.27803	-1.18832	2.50899e-06	-0.726348	-1.21709
123866485	chr12:123866485:T:C	4.82155e-11	-1.49464	-1.24831	1.83836e-06	-1.00543	-1.24902
123866921	chr12:123866921:G:A	4.14382e-10	-2.77645e-10	-0.591836	1.08383e-05	-2.77645e-10	-0.480232
123867378	chr12:123867378:C:T	2.19031e-10	-2.77645e-10	-1.22941	5.13891e-06	-2.77645e-10	-1.22648
123867791	chr12:123867791:T:G	1.38726e-10	-0.80368	-0.882443	5.33344e-06	-0.328918	-0.860404
123867873	chr12:123867873:G:A	4.84081e-11	-1.92732	-0.811636	9.7013e-07	-1.97748	-0.916161
123867958	chr12:123867958:T:A	2.34962e-10	-2.77645e-10	-1.1592	5.54044e-06	-2.77645e-10	-1.15125
123868043	chr12:123868043:C:T	2.36257e-10	-2.77645e-10	-1.15371	5.57236e-06	-2.77645e-10	-1.1455
123868705	chr12:123868705:A:G	2.40326e-10	-2.77645e-10	-1.13663	5.57738e-06	-2.77645e-10	-1.1446
123868823	chr12:123868823:G:A	7.86236e-11	-1.34667	-0.907283	3.29485e-06	-0.760165	-0.910793
123869109	chr12:123869109:T:C	2.31032e-10	-2.77645e-10	-1.17607	5.34802e-06	-2.77645e-10	-1.18659
123869110	chr12:123869110:T:C	5.54285e-11	-1.39416	-1.20937	2.12039e-06	-0.879654	-1.23206
123869252	chr12:123869252:G:A	2.18645e-10	-2.77645e-10	-1.23118	5.13045e-06	-2.77645e-10	-1.22813
123869583	chr12:123869583:C:T	1.99017e-10	-0.885478	-0.43976	7.72347e-06	-0.418305	-0.40075
123870215	chr12:123870215:C:T	2.2815e-10	-2.77645e-10	-1.18862	5.33815e-06	-2.77645e-10	-1.18844
123870407	chr12:123870407:C:T	2.22149e-10	-2.77645e-10	-1.21528	5.05554e-06	-2.77645e-10	-1.24283
123870853	chr12:123870853:A:G	1.56486e-10	-1.56566	-2.79482e-10	2.839e-06	-1.81987	-2.79482e-10
123871041	chr12:123871041:C:T	2.37934e-10	-2.77645e-10	-1.14663	5.53285e-06	-2.77645e-10	-1.15262
123871254	chr12:123871254:T:C	2.26479e-10	-2.77645e-10	-1.19597	5.30169e-06	-2.77645e-10	-1.19529
123871269	chr12:123871269:G:A	4.66864e-10	-0.472587	-2.79482e-10	1.34556e-05	-0.263923	-2.79482e-10
123871397	chr12:123871397:C:T	1.52975e-10	-1.58835	-2.79482e-10	2.79717e-06	-1.83471	-2.79482e-10
123871464	chr12:123871464:A:G	2.73524e-10	-2.77645e-10	-1.00724	6.58003e-06	-2.77645e-10	-0.979279
123871695	chr12:123871695:T:C	1.48066e-10	-1.62097	-2.79482e-10	2.73974e-06	-1.85546	-2.79482e-10
123871934	chr12:123871934:G:C	4.30888e-10	-2.77645e-10	-0.552776	1.02311e-05	-2.77645e-10	-0.537891
123872077	chr12:123872077:A:G	2.34522e-10	-2.77645e-10	-1.16108	5.52649e-06	-2.77645e-10	-1.15377
123872096	chr12:123872096:T:G	4.61854e-11	-1.98162	-0.804339	1.02037e-06	-1.95323	-0.889925
123872112	chr12:123872112:T:C	3.21055e-11	-1.99794	-1.15165	7.32252e-07	-1.97431	-1.20064
123872221	chr12:123872221:G:A	4.38276e-11	-1.96262	-0.875742	9.08597e-07	-1.99822	-0.960949
123872319	chr12:123872319:G:A	2.31564e-10	-2.77645e-10	-1.17377	5.45141e-06	-2.77645e-10	-1.16744
123872406	chr12:123872406:G:A	2.18136e-10	-2.77645e-10	-1.23351	5.04775e-06	-2.77645e-10	-1.24438
123872563	chr12:123872563:G:A	4.21176e-11	-1.96336	-0.914798	9.46429e-07	-1.92954	-0.98884
123872826	chr12:123872826:A:C	4.41096e-10	-2.77645e-10	-0.529362	1.11288e-05	-2.77645e-10	-0.45378
123872838	chr12:123872838:C:A	5.25676e-11	-1.65731	-0.999219	1.00406e-06	-1.77294	-1.08633
123873080	chr12:123873080:C:T	2.32018e-10	-2.77645e-10	-1.17181	5.46277e-06	-2.77645e-10	-1.16536
123873310	chr12:123873310:G:C	6.04328e-11	-1.35146	-1.16563	2.33164e-06	-0.816347	-1.2004
123873461	chr12:123873461:A:G	4.10281e-11	-1.95898	-0.945392	8.57337e-07	-1.99601	-1.02123
123873958	chr12:123873958:A:G	2.8472e-10	-2.77645e-10	-0.96712	6.64787e-06	-2.77645e-10	-0.969022
123873984	chr12:123873984:T:G	2.2013e-10	-2.77645e-10	-1.22441	5.08298e-06	-2.77645e-10	-1.23742
123874043	chr12:123874043:G:A	4.52497e-10	-0.503844	-2.79482e-10	7.23148e-06	-0.884875	-2.79482e-10
123874157	chr12:123874157:G:A	4.28457e-11	-1.99136	-0.869657	9.49017e-07	-1.96739	-0.948262
123874519	chr12:123874519:C:T	2.18223e-10	-2.77645e-10	-1.23311	5.07545e-06	-2.77645e-10	-1.2389
123874520	chr12:123874520:C:T	2.32012e-10	-2.77645e-10	-1.17184	5.46606e-06	-2.77645e-10	-1.16476
123874835	chr12:123874835:C:G	3.14454e-11	-2.00095	-1.16942	7.19555e-07	-1.97961	-1.21284
123874875	chr12:123874875:A:G	4.12445e-11	-1.65442	-1.24469	8.50584e-07	-1.77903	-1.24612
123875485	chr12:123875485:C:T	4.42564e-11	-1.99168	-0.836941	9.7413e-07	-1.96787	-0.921655
123875490	chr12:123875490:C:T	2.31e-10	-2.77645e-10	-1.17621	5.1577e-06	-2.77645e-10	-1.22283
123875589	chr12:123875589:G:A	2.17477e-10	-2.77645e-10	-1.23653	5.03998e-06	-2.77645e-10	-1.24592
123876370	chr12:123876370:C:T	2.1953e-10	-2.77645e-10	-1.22714	5.07388e-06	-2.77645e-10	-1.23921
123876569	chr12:123876569:G:C	6.68893e-10	-2.77645e-10	-0.113001	1.68326e-05	-2.77645e-10	-0.0400014
123876745	chr12:123876745:C:T	8.09312e-11	-1.48671	-0.738318	1.40768e-06	-1.69531	-0.826065
123876887	chr12:123876887:G:A	4.85957e-10	-2.77645e-10	-0.432506	1.29162e-05	-2.77645e-10	-0.304837
123877438	chr12:123877438:A:G	2.33224e-10	-2.77645e-10	-1.16662	5.49898e-06	-2.77645e-10	-1.15876
123877473	chr12:123877473:A:G	2.32259e-10	-2.77645e-10	-1.17077	5.47514e-06	-2.77645e-10	-1.1631
123877514	chr12:123877514:C:T	1.46057e-10	-1.18517	-0.449459	6.76405e-06	-0.538675	-0.413021
123878021	chr12:123878021:C:T	2.48297e-10	-2.77645e-10	-1.104	5.81324e-06	-2.77645e-10	-1.10318
123878098	chr12:123878098:G:C	1.69485e-10	-1.48586	-2.79482e-10	2.97819e-06	-1.772	-2.79482e-10
123878310	chr12:123878310:T:C	2.35752e-10	-2.77645e-10	-1.15585	5.21809e-06	-2.77645e-10	-1.21119
123878342	chr12:123878342:C:T	8.41092e-11	-1.20953	-0.976984	3.72109e-06	-0.567095	-0.982207
123878742	chr12:123878742:T:G	2.88133e-10	-2.77645e-10	-0.955202	6.72458e-06	-2.77645e-10	-0.95755
123879002	chr12:123879002:G:A	1.02929e-10	-1.98459	-2.79482e-10	2.34577e-06	-2.01071	-2.79482e-10
123879440	chr12:123879440:C:T	2.91841e-10	-2.77645e-10	-0.942417	6.81726e-06	-2.77645e-10	-0.943862
123879584	chr12:123879584:G:C	6.86311e-11	-1.15172	-1.23816	2.95216e-06	-0.537001	-1.24378
123879682	chr12:123879682:G:A	2.87415e-10	-2.77645e-10	-0.957698	6.712e-06	-2.77645e-10	-0.959422
123879858	chr12:123879858:C:T	1.00921e-10	-2.00429	-2.79482e-10	2.4892e-06	-1.95136	-2.79482e-10
123879872	chr12:123879872:C:T	4.63923e-10	-2.77645e-10	-0.478908	1.1896e-05	-2.77645e-10	-0.387117
123879894	chr12:123879894:T:A	6.54734e-11	-1.34671	-1.09027	2.77598e-06	-0.798106	-1.04421
123880006	chr12:123880006:A:T	2.33126e-10	-2.77645e-10	-1.16704	5.4964e-06	-2.77645e-10	-1.15923
123880264	chr12:123880264:C:T	2.86748e-10	-2.77645e-10	-0.960022	6.69652e-06	-2.77645e-10	-0.96173
123880408	chr12:123880408:C:T	2.40764e-10	-2.77645e-10	-1.13481	5.68423e-06	-2.77645e-10	-1.12562
123880502	chr12:123880502:G:A	3.03766e-10	-2.77645e-10	-0.902367	7.09595e-06	-2.77645e-10	-0.903795
123881078	chr12:123881078:C:T	3.84113e-10	-2.77645e-10	-0.667687	1.00095e-05	-2.77645e-10	-0.559788
123881171	chr12:123881171:C:T	2.16e-10	-2.77645e-10	-1.24335	5.06962e-06	-2.77645e-10	-1.24005
123881258	chr12:123881258:G:A	2.45546e-10	-2.77645e-10	-1.11514	5.77989e-06	-2.77645e-10	-1.10893
123881295	chr12:123881295:C:T	2.61639e-10	-2.77645e-10	-1.05166	6.05416e-06	-2.77645e-10	-1.06257
123881471	chr12:123881471:A:G	2.0168e-10	-1.31194	-2.79482e-10	3.38122e-06	-1.64508	-2.79482e-10
123882001	chr12:123882001:A:G	1.40084e-10	-1.67638	-2.79482e-10	2.64504e-06	-1.89063	-2.79482e-10
123882530	chr12:123882530:T:C	4.73381e-11	-1.51359	-1.24772	1.81737e-06	-1.02126	-1.24467
123882564	chr12:123882564:G:A	1.64111e-10	-0.692563	-0.825517	6.36581e-06	-0.184076	-0.828301
123882667	chr12:123882667:C:T	2.31368e-10	-2.77645e-10	-1.17462	5.4512e-06	-2.77645e-10	-1.16748
123882761	chr12:123882761:C:A	3.85046e-10	-2.77645e-10	-0.665262	7.62341e-06	-2.77645e-10	-0.832095
123883100	chr12:123883100:G:A	2.53351e-10	-2.77645e-10	-1.08385	5.87833e-06	-2.77645e-10	-1.09205
123883344	chr12:123883344:G:A	1.70765e-10	-1.47834	-2.79482e-10	2.99779e-06	-1.76545	-2.79482e-10
123883524	chr12:123883524:T:A	2.44107e-10	-2.77645e-10	-1.12102	5.77108e-06	-2.77645e-10	-1.11046
123884229	chr12:123884229:T:G	2.46059e-10	-2.77645e-10	-1.11305	5.79384e-06	-2.77645e-10	-1.10652
123884243	chr12:123884243:C:T	2.47848e-10	-2.77645e-10	-1.10581	5.83656e-06	-2.77645e-10	-1.09918
123884412	chr12:123884412:G:A	3.11041e-10	-2.77645e-10	-0.878701	7.25837e-06	-2.77645e-10	-0.881164
123884529	chr12:123884529:C:T	2.21814e-10	-2.77645e-10	-1.21679	5.12112e-06	-2.77645e-10	-1.22995
123884621	chr12:123884621:C:T	2.78049e-10	-2.77645e-10	-0.990828	6.84057e-06	-2.77645e-10	-0.940448
123884739	chr12:123884739:C:T	1.75706e-10	-1.44981	-2.79482e-10	3.52003e-06	-1.60485	-2.79482e-10
123884874	chr12:123884874:T:C	6.61277e-11	-1.21815	-1.20889	2.82546e-06	-0.633387	-1.19126
123885481	chr12:123885481:C:T	2.29114e-10	-2.77645e-10	-1.18441	5.39564e-06	-2.77645e-10	-1.17773
123886529	chr12:123886529:A:G	2.17879e-10	-2.77645e-10	-1.23468	5.15793e-06	-2.77645e-10	-1.22278
123886579	chr12:123886579:CTGTG:C	2.90487e-09	1.35552	-2.79482e-10	0.000118249	1.90948	-2.79482e-10
123886642	chr12:123886642:G:A	2.14773e-10	-2.77645e-10	-1.24904	5.02464e-06	-2.77645e-10	-1.24897
123886672	chr12:123886672:A:G	4.02508e-11	-1.68017	-1.24333	7.55864e-07	-1.90086	-1.24236
123886800	chr12:123886800:C:T	2.40863e-10	-2.77645e-10	-1.1344	5.88783e-06	-2.77645e-10	-1.09043
123886825	chr12:123886825:G:A	3.01661e-10	-2.77645e-10	-0.90932	7.27722e-06	-2.77645e-10	-0.87857
123886853	chr12:123886853:T:C	1.15774e-10	-1.86698	-2.79482e-10	2.71939e-06	-1.86291	-2.79482e-10
123886859	chr12:123886859:C:T	3.34912e-10	-2.77645e-10	-0.804757	7.43669e-06	-2.77645e-10	-0.856893
123886866	chr12:123886866:C:T	2.80417e-10	-2.77645e-10	-0.982347	6.19365e-06	-2.77645e-10	-1.03979
123886964	chr12:123886964:T:C	5.01255e-10	-2.77645e-10	-0.40151	1.35601e-05	-2.77645e-10	-0.256186
123887067	chr12:123887067:C:T	4.78774e-11	-1.61623	-1.13375	8.84916e-07	-1.86946	-1.11613
123887235	chr12:123887235:G:A	4.87889e-10	-2.77645e-10	-0.428538	1.17361e-05	-2.77645e-10	-0.40065
123887730	chr12:123887730:G:A	3.12268e-09	0.209772	1.21805	4.18706e-05	-0.200939	1.0722
123887934	chr12:123887934:C:T	6.31514e-11	-1.28404	-1.18905	2.04848e-06	-0.987233	-1.15899
123887995	chr12:123887995:C:T	3.3811e-10	-2.77645e-10	-0.795254	7.79923e-06	-2.77645e-10	-0.809294
123888081	chr12:123888081:G:A	4.04509e-10	-2.77645e-10	-0.615952	9.60115e-06	-2.77645e-10	-0.601436
123888304	chr12:123888304:C:T	2.68037e-10	-2.77645e-10	-1.0275	6.50317e-06	-2.77645e-10	-0.991029
123888909	chr12:123888909:C:A	2.17203e-10	-0.533744	-0.704048	6.07285e-06	-0.366867	-0.692624
123889087	chr12:123889087:C:T	5.13539e-10	-2.77645e-10	-0.377299	1.27451e-05	-2.77645e-10	-0.318172
123889131	chr12:123889131:T:C	1.745e-10	-1.14889	-0.307813	5.30716e-06	-0.833376	-0.360886
123889417	chr12:123889417:A:T	2.86568e-10	-2.77645e-10	-0.960649	6.70171e-06	-2.77645e-10	-0.960956
123889514	chr12:123889514:T:C	1.12579e-09	-2.77645e-10	0.407615	2.74119e-05	-2.77645e-10	0.447658
123889940	chr12:123889940:T:TC	2.16754e-10	-2.77645e-10	-1.23986	5.07629e-06	-2.77645e-10	-1.23874
123890031	chr12:123890031:A:G	3.17492e-10	-2.77645e-10	-0.858173	7.51474e-06	-2.77645e-10	-0.846453
123890049	chr12:123890049:A:G	4.29767e-11	-1.64285	-1.21512	8.00501e-07	-1.88125	-1.20459
123890051	chr12:123890051:A:G	4.52046e-11	-1.59231	-1.21512	8.25516e-07	-1.85048	-1.20459
123890178	chr12:123890178:G:A	2.15579e-10	-2.77645e-10	-1.2453	5.03947e-06	-2.77645e-10	-1.24602
123890661	chr12:123890661:G:A	3.26718e-10	-2.77645e-10	-0.829528	8.91223e-06	-2.77645e-10	-0.675894
123890663	chr12:123890663:A:G	5.96862e-11	-1.29175	-1.23778	1.99092e-06	-0.953531	-1.22119
123890806	chr12:123890806:G:A	4.538e-10	-2.77645e-10	-0.500969	1.23996e-05	-2.77645e-10	-0.345656
123891178	chr12:123891178:A:G	5.51113e-11	-1.86024	-0.74903	1.06461e-06	-1.97064	-0.830067
123891195	chr12:123891195:T:C	2.77235e-10	-2.77645e-10	-0.993758	6.20081e-06	-2.77645e-10	-1.03864
123891373	chr12:123891373:A:G	2.47049e-10	-2.77645e-10	-1.10904	5.67265e-06	-2.77645e-10	-1.12766
123891500	chr12:123891500:G:A	2.00805e-10	-0.0675832	-1.24871	3.88465e-06	-0.257813	-1.24847
123891570	chr12:123891570:A:G	2.16018e-10	-2.77645e-10	-1.24326	5.03243e-06	-2.77645e-10	-1.24742
123891684	chr12:123891684:G:A	3.08111e-10	-2.77645e-10	-0.888165	6.80702e-06	-2.77645e-10	-0.945364
123891799	chr12:123891799:C:CTG	4.10068e-10	-2.77645e-10	-0.602301	1.11169e-05	-2.77645e-10	-0.454848
123891886	chr12:123891886:T:C	6.27975e-11	-1.80175	-0.676959	1.17222e-06	-1.93974	-0.764674
123891960	chr12:123891960:G:A	2.53648e-10	-2.77645e-10	-1.08268	5.81421e-06	-2.77645e-10	-1.10301
123892003	chr12:123892003:C:T	4.13758e-10	0.637107	-1.23045	3.85596e-06	-0.292687	-1.22101
123892151	chr12:123892151:A:G	1.00969e-10	-2.00381	-2.79482e-10	2.41688e-06	-1.98084	-2.79482e-10
123892299	chr12:123892299:G:A	2.15195e-10	-2.77645e-10	-1.24708	5.02457e-06	-2.77645e-10	-1.24898
123892317	chr12:123892317:G:A	2.15943e-10	-2.77645e-10	-1.24361	5.03151e-06	-2.77645e-10	-1.2476
123892510	chr12:123892510:C:T	8.93212e-11	-1.14583	-0.980561	1.45127e-06	-1.4809	-1.00998
123892514	chr12:123892514:C:T	2.163e-10	-2.77645e-10	-1.24196	5.03619e-06	-2.77645e-10	-1.24667
123892721	chr12:123892721:C:T	4.67661e-10	-2.77645e-10	-0.470882	1.16197e-05	-2.77645e-10	-0.410618
123892743	chr12:123892743:T:C	1.14405e-10	-0.901075	-0.977804	1.76855e-06	-1.28603	-1.00713
123892745	chr12:123892745:C:T	4.46512e-11	-1.74413	-1.07562	9.47709e-07	-1.91746	-0.999569
123892974	chr12:123892974:C:T	6.9851e-11	-1.73307	-0.639194	1.26225e-06	-1.89852	-0.731897
123892995	chr12:123892995:G:A	2.21715e-10	-2.77645e-10	-1.21723	5.16237e-06	-2.77645e-10	-1.22192
123893035	chr12:123893035:G:A	2.94286e-10	-2.77645e-10	-0.934071	6.56536e-06	-2.77645e-10	-0.981512
123893092	chr12:123893092:C:T	2.61596e-10	-2.77645e-10	-1.05182	5.87071e-06	-2.77645e-10	-1.09334
123893267	chr12:123893267:A:G	9.13161e-11	-1.11225	-0.992048	1.47023e-06	-1.45738	-1.02052
123893445	chr12:123893445:G:A	6.6986e-11	-1.41846	-0.99568	1.17096e-06	-1.69163	-1.01386
123893506	chr12:123893506:C:T	8.76063e-11	-1.15804	-0.987729	1.42399e-06	-1.49333	-1.01653
123893632	chr12:123893632:T:C	9.09447e-11	-1.11504	-0.993332	1.46603e-06	-1.45901	-1.02175
123893683	chr12:123893683:C:T	2.2583e-10	-2.77645e-10	-1.19884	5.20687e-06	-2.77645e-10	-1.21334
123893762	chr12:123893762:C:T	3.51733e-10	-2.77645e-10	-0.755753	9.75593e-06	-2.77645e-10	-0.585443
123893786	chr12:123893786:G:A	4.73439e-10	-2.77645e-10	-0.458602	1.17925e-05	-2.77645e-10	-0.395859
123893839	chr12:123893839:G:A	8.42059e-11	-1.26212	-0.923239	1.39923e-06	-1.56812	-0.95927
123894236	chr12:123894236:G:A	1.49985e-10	-1.60809	-2.79482e-10	2.76734e-06	-1.84543	-2.79482e-10
123894247	chr12:123894247:C:T	2.26345e-10	-2.77645e-10	-1.19656	5.32972e-06	-2.77645e-10	-1.19002
123894319	chr12:123894319:T:C	5.15259e-11	-1.43334	-1.2432	1.62789e-06	-1.12722	-1.24881
123894350	chr12:123894350:G:A	1.78463e-10	-1.43424	-2.79482e-10	3.74968e-06	-1.54165	-2.79482e-10
123894403	chr12:123894403:T:C	6.22807e-11	-1.78554	-0.701428	1.15497e-06	-1.93004	-0.789209
123894418	chr12:123894418:C:T	2.96495e-11	-1.98518	-1.244	6.80487e-07	-2.00971	-1.23856
123894692	chr12:123894692:A:G	4.90016e-10	-2.77645e-10	-0.424187	1.22854e-05	-2.77645e-10	-0.354908
123894714	chr12:123894714:T:A	2.65245e-10	-2.77645e-10	-1.03797	6.52433e-06	-2.77645e-10	-0.987781
123895000	chr12:123895000:C:A	4.35114e-10	-2.77645e-10	-0.543017	1.04732e-05	-2.77645e-10	-0.514496
123895017	chr12:123895017:A:G	2.8036e-10	-2.77645e-10	-0.982549	6.27589e-06	-2.77645e-10	-1.0266
123895090	chr12:123895090:G:A	2.15755e-10	-2.77645e-10	-1.24448	5.02945e-06	-2.77645e-10	-1.24801
123895144	chr12:123895144:G:A	4.83588e-10	-0.437392	-2.79482e-10	7.97634e-06	-0.786839	-2.79482e-10
123895187	chr12:123895187:A:G	3.40853e-10	-2.77645e-10	-0.787174	9.35326e-06	-2.77645e-10	-0.627594
123895250	chr12:123895250:A:G	7.65829e-11	-1.04251	-1.23774	1.83183e-06	-1.01305	-1.24495
123895500	chr12:123895500:A:G	1.03272e-10	-0.751101	-1.23016	1.7166e-06	-1.10387	-1.2191
123895965	chr12:123895965:T:C	1.15052e-10	-1.87324	-2.79482e-10	2.4696e-06	-1.95926	-2.79482e-10
123895971	chr12:123895971:G:A	2.19673e-10	-2.77645e-10	-1.22648	5.14787e-06	-2.77645e-10	-1.22474
123896062	chr12:123896062:G:A	2.17792e-10	-2.77645e-10	-1.23509	5.14105e-06	-2.77645e-10	-1.22606
123896067	chr12:123896067:T:C	1.37821e-10	-1.12778	-0.564886	4.41393e-06	-0.774283	-0.604271
123896411	chr12:123896411:G:A	3.15235e-10	-2.77645e-10	-0.865305	7.03661e-06	-2.77645e-10	-0.912193
123896443	chr12:123896443:T:C	1.20081e-10	-1.83046	-2.79482e-10	3.45741e-06	-1.6228	-2.79482e-10
123896746	chr12:123896746:A:G	3.86753e-11	-1.91276	-1.05067	9.82792e-07	-1.79923	-1.08145
123896850	chr12:123896850:A:G	3.16911e-10	-2.77645e-10	-0.860003	7.38147e-06	-2.77645e-10	-0.864346
123896853	chr12:123896853:T:G	2.15862e-10	-2.77645e-10	-1.24398	5.13479e-06	-2.77645e-10	-1.22728
123896952	chr12:123896952:A:T	2.23483e-10	-2.77645e-10	-1.20929	5.29773e-06	-2.77645e-10	-1.19604
123897041	chr12:123897041:G:A	3.05311e-11	-2.00742	-1.19246	7.29845e-07	-2.00095	-1.17729
123897079	chr12:123897079:T:C	2.23412e-10	-2.77645e-10	-1.20961	5.29578e-06	-2.77645e-10	-1.19641
123897284	chr12:123897284:T:C	2.91611e-10	-2.77645e-10	-0.943204	6.51051e-06	-2.77645e-10	-0.989901
123897596	chr12:123897596:C:T	5.40351e-11	-1.65398	-0.975007	1.29412e-06	-1.59413	-1.01136
123898053	chr12:123898053:G:C	3.55097e-11	-1.99088	-1.05793	8.87858e-07	-1.9199	-1.06237
123898141	chr12:123898141:G:A	3.49866e-11	-1.97291	-1.09075	8.70124e-07	-1.88044	-1.122
123898447	chr12:123898447:T:A	1.15728e-10	-1.86739	-2.79482e-10	2.47766e-06	-1.956	-2.79482e-10
123898497	chr12:123898497:T:C	3.41296e-11	-1.99616	-1.0923	8.48278e-07	-1.93127	-1.09659
123898714	chr12:123898714:C:T	5.73891e-10	-2.77645e-10	-0.266186	1.24706e-05	-2.77645e-10	-0.339945
123898864	chr12:123898864:C:T	1.00725e-10	-2.00623	-2.79482e-10	2.46751e-06	-1.96011	-2.79482e-10
123898954	chr12:123898954:T:C	3.88726e-11	-2.00655	-0.951783	9.35585e-07	-1.97021	-0.959697
123899077	chr12:123899077:G:A	3.20218e-10	-0.849622	-2.79482e-10	3.92081e-06	-1.49702	-2.79482e-10
123899266	chr12:123899266:T:G	3.68751e-11	-1.93877	-1.07232	9.10841e-07	-1.86813	-1.08858
123899860	chr12:123899860:G:A	2.75117e-10	-2.77645e-10	-1.00143	6.22081e-06	-2.77645e-10	-1.03542
123900015	chr12:123900015:A:G	3.50089e-10	-2.77645e-10	-0.760438	7.93699e-06	-2.77645e-10	-0.791784
123900378	chr12:123900378:C:T	2.9289e-10	-2.77645e-10	-0.93883	7.59998e-06	-2.77645e-10	-0.835173
123900812	chr12:123900812:G:A	3.00899e-10	-2.77645e-10	-0.91185	6.81772e-06	-2.77645e-10	-0.943794
123900930	chr12:123900930:G:A	4.64224e-11	-1.87198	-0.908862	1.24672e-06	-1.70848	-0.934323
123900978	chr12:123900978:A:G	3.21149e-11	-1.95754	-1.19176	8.14071e-07	-1.87752	-1.19151
123901164	chr12:123901164:C:T	6.92239e-10	-2.77645e-10	-0.0786936	1.74378e-05	-2.77645e-10	-0.00467874
123901175	chr12:123901175:G:C	3.97201e-11	-1.83325	-1.10352	8.42895e-07	-1.96434	-1.06989
123901350	chr12:123901350:T:C	2.23744e-10	-2.77645e-10	-1.20812	5.34923e-06	-2.77645e-10	-1.18637
123901415	chr12:123901415:T:C	4.62575e-11	-1.98703	-0.797371	1.10982e-06	-1.93173	-0.827394
123901684	chr12:123901684:A:G	4.58824e-11	-1.97021	-0.822331	1.11896e-06	-1.90031	-0.850616
123901691	chr12:123901691:C:T	2.40808e-10	-2.77645e-10	-1.13463	5.48479e-06	-2.77645e-10	-1.16134
123901729	chr12:123901729:C:T	4.21605e-10	-2.77645e-10	-0.574556	1.0819e-05	-2.77645e-10	-0.482016
123902126	chr12:123902126:C:T	3.80587e-11	-1.95573	-1.02376	9.82781e-07	-1.83897	-1.04172
123902183	chr12:123902183:A:G	4.84952e-10	-2.77645e-10	-0.434574	1.10089e-05	-2.77645e-10	-0.464615
123902619	chr12:123902619:A:G	4.80217e-11	-1.98547	-0.761502	1.15586e-06	-1.92629	-0.792185
123902629	chr12:123902629:C:G	4.44419e-11	-1.96113	-0.863309	1.12925e-06	-1.8497	-0.892066
123902815	chr12:123902815:G:A	3.66664e-11	-1.83368	-1.18309	1.02652e-06	-1.65542	-1.18173
123903039	chr12:123903039:A:G	5.33562e-11	-1.93862	-0.703013	1.37213e-06	-1.81123	-0.735721
123903122	chr12:123903122:C:T	1.11868e-10	-1.71663	-0.184672	2.49996e-06	-1.77593	-0.171113
123903444	chr12:123903444:G:A	3.7609e-10	-2.77645e-10	-0.688797	9.43882e-06	-2.77645e-10	-0.618487
123903523	chr12:123903523:C:T	1.00333e-10	-2.01013	-2.79482e-10	2.37122e-06	-1.99991	-2.79482e-10
123903582	chr12:123903582:A:G	3.00103e-11	-1.96856	-1.24852	6.89236e-07	-1.98674	-1.24875
123903679	chr12:123903679:G:A	2.31712e-10	-2.77645e-10	-1.17313	5.51111e-06	-2.77645e-10	-1.15655
123903689	chr12:123903689:A:G	1.92805e-10	-0.443371	-0.913575	2.90383e-06	-0.929644	-0.867646
123903964	chr12:123903964:A:G	3.89642e-11	-1.93219	-1.0238	8.21019e-07	-2.01079	-1.04973
123904185	chr12:123904185:T:C	6.88075e-10	-2.77645e-10	-0.084728	1.50009e-05	-2.77645e-10	-0.155206
123904237	chr12:123904237:G:A	3.12647e-11	-1.99776	-1.17837	7.23732e-07	-1.98487	-1.20178
123904506	chr12:123904506:A:G	3.38667e-11	-1.86686	-1.22933	6.96179e-07	-1.99975	-1.22572
123904554	chr12:123904554:G:T	3.13937e-10	-2.77645e-10	-0.869434	7.66111e-06	-2.77645e-10	-0.827162
123905274	chr12:123905274:A:C	4.54238e-11	-1.59824	-1.20435	8.17018e-07	-1.87301	-1.1924
123905900	chr12:123905900:G:A	7.8782e-10	-2.77645e-10	0.0506441	1.70926e-05	-2.77645e-10	-0.0246723
123906086	chr12:123906086:C:T	2.52159e-10	-2.77645e-10	-1.08857	5.71441e-06	-2.77645e-10	-1.12033
123906491	chr12:123906491:C:T	1.00448e-10	-2.00898	-2.79482e-10	2.36393e-06	-2.00299	-2.79482e-10
123906948	chr12:123906948:C:T	3.26206e-11	-1.8986	-1.23508	8.67719e-07	-1.76454	-1.24067
123907226	chr12:123907226:C:T	2.43091e-10	-2.77645e-10	-1.12519	5.98072e-06	-2.77645e-10	-1.07478
123907452	chr12:123907452:C:A	2.41319e-10	-2.77645e-10	-1.13251	5.93305e-06	-2.77645e-10	-1.08278
123907457	chr12:123907457:C:G	2.36555e-10	-2.77645e-10	-1.15244	5.79237e-06	-2.77645e-10	-1.10678
123907500	chr12:123907500:A:G	2.54369e-10	-2.77645e-10	-1.07984	6.36519e-06	-2.77645e-10	-1.01247
123907573	chr12:123907573:G:C	1.69993e-10	-0.670039	-0.812828	2.56003e-06	-1.14741	-0.775885
123907672	chr12:123907672:C:G	2.15324e-10	-2.77645e-10	-1.24648	5.02771e-06	-2.77645e-10	-1.24835
123907719	chr12:123907719:G:C	2.89103e-10	-2.77645e-10	-0.951843	6.94156e-06	-2.77645e-10	-0.925793
123908138	chr12:123908138:T:TCC	2.56011e-10	-2.77645e-10	-1.0734	6.24906e-06	-2.77645e-10	-1.03089
123908246	chr12:123908246:T:C	3.73279e-10	-2.77645e-10	-0.696299	9.51995e-06	-2.77645e-10	-0.609929
123908354	chr12:123908354:C:T	2.31343e-10	-2.77645e-10	-1.17472	5.63443e-06	-2.77645e-10	-1.13442
123908529	chr12:123908529:T:G	1.22679e-10	-1.08013	-0.728929	2.015e-06	-1.47419	-0.688505
123908570	chr12:123908570:G:A	1.24238e-10	-0.812194	-0.984233	1.76568e-06	-1.33427	-0.960513
123908581	chr12:123908581:T:C	2.33647e-10	-2.77645e-10	-1.16482	5.70319e-06	-2.77645e-10	-1.12229
123908600	chr12:123908600:G:A	2.32356e-10	-2.77645e-10	-1.17036	5.66458e-06	-2.77645e-10	-1.12909
123908643	chr12:123908643:G:A	2.32356e-10	-2.77645e-10	-1.17036	5.66458e-06	-2.77645e-10	-1.12909
123908667	chr12:123908667:G:A	3.7525e-10	-2.77645e-10	-0.691034	8.77777e-06	-2.77645e-10	-0.691096
123908678	chr12:123908678:G:A	2.15039e-10	-2.77645e-10	-1.2478	5.04203e-06	-2.77645e-10	-1.24551
123908850	chr12:123908850:GT:G	2.34341e-10	-2.77645e-10	-1.16185	5.72306e-06	-2.77645e-10	-1.11882
123908860	chr12:123908860:A:G	2.94847e-10	-2.77645e-10	-0.932168	7.40379e-06	-2.77645e-10	-0.861327
123909036	chr12:123909036:T:G	2.31395e-10	-2.77645e-10	-1.1745	5.63535e-06	-2.77645e-10	-1.13426
123909135	chr12:123909135:C:T	2.30943e-10	-2.77645e-10	-1.17645	5.62136e-06	-2.77645e-10	-1.13675
123909150	chr12:123909150:G:T	3.13169e-11	-1.99954	-1.17493	7.32568e-07	-1.9758	-1.19871
123909280	chr12:123909280:A:G	2.81542e-10	-2.77645e-10	-0.978344	6.55993e-06	-2.77645e-10	-0.982339
123909422	chr12:123909422:G:A	2.14824e-10	-2.77645e-10	-1.24881	5.04995e-06	-2.77645e-10	-1.24394
123909456	chr12:123909456:C:T	9.82508e-10	-2.77645e-10	0.271483	2.37927e-05	-2.77645e-10	0.306059
123910066	chr12:123910066:C:T	2.48998e-10	-2.77645e-10	-1.10118	5.99553e-06	-2.77645e-10	-1.07231
123910281	chr12:123910281:C:T	4.6033e-10	-2.77645e-10	-0.486681	1.09864e-05	-2.77645e-10	-0.466658
123910314	chr12:123910314:G:A	1.18511e-10	-1.84362	-2.79482e-10	2.74418e-06	-1.85383	-2.79482e-10
123910806	chr12:123910806:A:C	4.00096e-11	-1.88154	-1.04796	1.06904e-06	-1.72319	-1.07336
123910808	chr12:123910808:C:G	1.14916e-10	-1.87442	-2.79482e-10	2.50523e-06	-1.94494	-2.79482e-10
123910986	chr12:123910986:A:G	5.70406e-10	-2.77645e-10	-0.272277	1.35918e-05	-2.77645e-10	-0.25385
123912849	chr12:123912849:G:C	1.02284e-10	-1.99087	-2.79482e-10	2.35146e-06	-2.00828	-2.79482e-10
123913511	chr12:123913511:GTTAT:G	4.32943e-10	-2.77645e-10	-0.548019	9.87937e-06	-2.77645e-10	-0.57287
123914296	chr12:123914296:A:ACTG	3.50349e-11	-1.9907	-1.07158	8.221e-07	-1.96257	-1.09664
123914608	chr12:123914608:G:A	4.5391e-11	-1.85385	-0.949462	8.80311e-07	-1.98003	-1.01077
123915003	chr12:123915003:T:C	3.36964e-10	-1.44579	0.647141	6.07389e-06	-1.6987	0.639385
123915209	chr12:123915209:GCCTCTCC:G	5.9368e-11	-1.75296	-0.781911	1.16389e-06	-1.92276	-0.788786
123915271	chr12:123915271:C:T	2.43508e-09	-2.77645e-10	1.17911	5.52719e-05	-2.77645e-10	1.14895
123915404	chr12:123915404:A:G	2.11378e-10	-1.33381	0.0688325	6.10376e-06	-1.20935	0.154936
123915479	chr12:123915479:T:A	1.20573e-10	-1.73751	-0.0888549	3.11307e-06	-1.6467	-0.081006
123915558	chr12:123915558:AC:A	4.43475e-11	-1.71589	-1.11068	1.04666e-06	-1.69391	-1.12381
123915573	chr12:123915573:G:A	4.34911e-10	0.215361	-0.758844	9.97944e-06	0.110339	-0.673131
123915714	chr12:123915714:T:C	4.99544e-10	-1.84773	1.4428	1.22357e-05	-1.69297	1.33401
123915853	chr12:123915853:C:T	7.57067e-10	-2.77645e-10	0.0108271	1.8467e-05	-2.77645e-10	0.0526672
123915969	chr12:123915969:T:C	5.18102e-10	-2.77645e-10	-0.368454	1.2687e-05	-2.77645e-10	-0.322738
123916625	chr12:123916625:G:A	1.32183e-10	-1.54491	-0.18952	3.09461e-06	-1.57904	-0.154618
123917019	chr12:123917019:T:G	3.95905e-10	-2.77645e-10	-0.637452	1.01675e-05	-2.77645e-10	-0.544126
123918621	chr12:123918621:C:T	8.87731e-10	-2.77645e-10	0.170043	2.01548e-05	-2.77645e-10	0.140126
123919222	chr12:123919222:C:T	3.22539e-11	-2.00948	-1.1355	8.14542e-07	-1.98251	-1.08594
123919350	chr12:123919350:C:T	7.49993e-10	-2.77645e-10	0.00143887	1.83205e-05	-2.77645e-10	0.0447025
123919649	chr12:123919649:C:T	3.34354e-10	-2.77645e-10	-0.806424	8.31318e-06	-2.77645e-10	-0.745477
123919734	chr12:123919734:A:G	1.36751e-10	-1.51843	-0.182035	3.19869e-06	-1.55341	-0.147166
123920064	chr12:123920064:T:C	2.14772e-10	-2.77645e-10	-1.24905	5.03304e-06	-2.77645e-10	-1.2473
123920103	chr12:123920103:A:T	4.1092e-10	-2.77645e-10	-0.600226	1.05846e-05	-2.77645e-10	-0.503914
123920171	chr12:123920171:T:C	4.73862e-11	-1.92283	-0.837465	9.6679e-07	-2.00446	-0.892636
123920698	chr12:123920698:A:G	2.65069e-10	-2.77645e-10	-1.03864	6.87419e-06	-2.77645e-10	-0.935545
123920974	chr12:123920974:T:C	1.13717e-10	-1.56873	-0.316184	2.66595e-06	-1.59653	-0.286228
123921067	chr12:123921067:C:T	5.03862e-10	-2.77645e-10	-0.396324	1.19611e-05	-2.77645e-10	-0.381662
123921142	chr12:123921142:T:C	1.39377e-10	-1.51832	-0.16312	3.26134e-06	-1.55329	-0.127892
123921214	chr12:123921214:C:T	4.03827e-10	-2.77645e-10	-0.617639	1.03889e-05	-2.77645e-10	-0.522584
123921324	chr12:123921324:G:A	3.15145e-11	-2.0011	-1.16708	7.58529e-07	-2.00348	-1.13621
123921361	chr12:123921361:C:T	1.0138e-10	-1.99975	-2.79482e-10	2.34544e-06	-2.01085	-2.79482e-10
123922000	chr12:123922000:C:T	2.2371e-10	-2.77645e-10	-1.20828	5.24357e-06	-2.77645e-10	-1.20632
123922085	chr12:123922085:A:C	1.33809e-10	-1.45627	-0.265941	3.12037e-06	-1.49364	-0.23173
123922316	chr12:123922316:C:T	6.55268e-10	-2.77645e-10	-0.133581	1.49588e-05	-2.77645e-10	-0.158016
123922465	chr12:123922465:T:G	1.33037e-10	-1.48088	-0.247117	3.10556e-06	-1.51654	-0.213586
123922733	chr12:123922733:C:T	2.74731e-10	-2.77645e-10	-1.00283	7.17917e-06	-2.77645e-10	-0.892136
123922856	chr12:123922856:C:T	4.81705e-11	-1.93161	-0.812265	9.87897e-07	-2.00654	-0.868955
123923072	chr12:123923072:G:C	1.35261e-10	-1.51808	-0.193338	3.16221e-06	-1.55307	-0.158978
123923076	chr12:123923076:A:C	1.34185e-10	-1.51696	-0.202448	3.13662e-06	-1.55199	-0.168183
123923129	chr12:123923129:T:C	4.77444e-11	-1.92979	-0.822975	9.78707e-07	-2.00617	-0.87867
123923244	chr12:123923244:A:G	2.14772e-10	-2.77645e-10	-1.24905	5.04812e-06	-2.77645e-10	-1.2443
123923356	chr12:123923356:A:C	6.28375e-11	-1.40004	-1.07804	1.31215e-06	-1.56121	-1.03045
123923444	chr12:123923444:A:G	4.70163e-11	-1.96384	-0.804288	9.91168e-07	-2.01087	-0.861318
123923464	chr12:123923464:C:T	2.36422e-10	-2.77645e-10	-1.15301	5.68038e-06	-2.77645e-10	-1.1263
123923527	chr12:123923527:T:C	1.26109e-10	-1.47487	-0.306606	2.97402e-06	-1.51356	-0.259845
123923708	chr12:123923708:A:G	1.37958e-10	-1.51957	-0.172102	3.22724e-06	-1.5545	-0.137195
```
