## Supplementary material for "Characterization of shared and ancestry-specific signals driving complex traits using multi-ancestry fine-mapping": orig_s1_snps

```
rs34220678
rs4758666
rs11058062
rs10846839
rs11058064
rs7972135
rs74472681
rs11058099
rs10773152
rs117438355
rs148207727
rs7135419
rs10846852
rs10846854
rs34129612
rs74570034
rs114895036
rs74943525
rs7959550
rs149253592
rs11058135
rs11058136
rs12229152
rs113102400
rs12314643
rs10846871
rs148991367
rs11058143
rs11058144
rs12427143
rs147912333
rs139346647
rs10846879
rs2341438
rs10734918
rs74334400
rs4758662
rs4758643
rs148538438
rs11830957
rs11058159
rs7964981
rs553868009
rs10773162
rs143627950
rs148085105
rs6489002
rs11058178
rs7970007
rs10744208
rs10744209
rs61954450
rs10744210
rs10744211
rs11058186
rs10846896
rs143246898
rs4758697
rs7978119
rs10846899
rs10773167
rs11058206
rs11058209
rs117849902
rs112392143
rs2173581
rs12824888
rs1973463
rs12423420
rs12812332
rs11058226
rs10846912
rs10773172
rs11058233
rs11058237
rs12314537
rs10744217
rs10744218
rs78695278
rs10846920
rs10846921
rs76506749
rs11058251
rs4758644
rs7398014
rs10773176
rs10773178
rs61956095
rs4758645
rs4758646
rs7316114
rs117114390
rs10744220
rs10846931
rs11058272
rs116896792
rs7301515
rs551766481
rs7963773
rs138555178
rs7964138
12:122951100_A_C
12:122951100_A_G
rs12425970
rs11609474
rs190887011
rs11608711
rs7132830
rs10846968
rs61956097
rs143791784
rs112206622
rs6416295
rs6489014
rs12369179
rs10846978
rs118045938
rs73222259
rs4758692
rs12817342
rs11058362
rs10846993
rs10773208
rs117433475
rs11058375
rs4758657
rs4758658
rs78494940
rs117697674
rs7955513
rs7311573
rs117426925
rs7303688
rs35483694
rs73222264
rs12828165
rs7486949
rs80284715
rs11058398
rs12426619
rs111460882
rs11058402
rs77786029
rs7314638
rs12825762
rs1473553
rs7296680
rs4356269
rs78111011
rs11615830
rs1499681
rs4237789
rs148009304
rs12818552
rs4758660
rs10998
rs1115154
rs2133557
rs144762317
rs61956119
rs11058480
rs9988963
rs10734920
rs10773230
rs190385975
rs7298839
rs11610303
rs7967928
rs7136564
rs6489051
rs113783639
rs1532578
rs10847090
rs7297866
rs6489056
rs61956121
rs61453559
rs58600355
rs78525750
rs57311174
rs6416298
rs10847103
rs11058562
rs7134381
rs10744242
rs11614176
rs7307867
rs11058575
rs12816396
rs201010615
rs74979707
rs73222277
rs74976900
rs35416556
rs148937892
rs142711555
rs11833514
rs11615433
rs11058607
rs10734924
rs7485035
rs7977922
rs113989486
rs12370850
rs77576117
rs117441421
rs147730268
rs10847141
rs6489071
rs112162374
rs147962382
rs7976597
rs61956128
rs11058649
rs7953379
rs150005849
rs7968222
rs78620163
rs191591509
rs142998644
rs11833424
rs34864383
rs117907329
rs35139892
rs10847169
rs10847170
rs12819165
rs12827322
rs7297692
rs78113440
rs36008586
rs74864444
rs61956132
rs117758059
rs10847179
rs12230600
rs11058710
rs35951057
rs7955203
rs10773302
rs76663592
rs11058721
rs79897940
rs7954088
rs7301815
rs7302249
rs112718067
rs138483950
rs112484578
rs74921432
rs112596316
rs10744275
rs10847189
rs111555507
rs6489111
rs11058772
rs4579965
rs112895382
rs113046517
rs7952940
rs12227778
rs1021705
rs4411309
rs117004589
rs75783835
rs7980407
rs73222285
rs61751322
rs75269781
rs11058796
rs11058797
rs7979863
rs7316149
rs151296925
rs11058812
rs34263900
rs10847227
rs7398861
rs75615229
rs10847234
rs7310366
rs10847235
rs11058839
rs11058840
rs140721718
rs36117464
rs7137722
rs12829891
rs11612869
rs146677327
rs1392236
rs7314410
rs7972728
rs11058862
rs10744287
rs149387833
rs190358128
rs75333702
rs10847242
rs4319547
rs148880360
rs11058868
rs74892415
rs183516955
rs2342083
rs11058879
rs9705654
rs117022682
rs2062505
rs2062506
rs77594340
rs11058904
rs142232333
rs74879342
rs138364846
rs7307735
rs143575566
rs57721222
rs35825023
rs7398939
rs2342082
rs137935047
rs7954964
rs7979860
rs11611668
rs2277346
rs1392237
rs138717843
rs74459683
rs2173628
rs10744294
rs66893471
rs34023619
rs11059000
rs6489156
rs181388770
rs6489157
rs11837038
rs11059008
rs10847298
rs2270775
rs1014188
rs7974671
rs11059023
rs11059028
rs7309140
rs36103570
rs6489158
rs77842044
rs7309390
rs35685258
rs3803004
rs3803005
rs78276281
rs7296826
rs6489159
rs10773378
rs7960415
rs7966094
rs141556355
rs7295397
rs73409839
rs113166793
rs7316493
rs61954998
rs7316734
rs117269855
rs7397990
rs10847329
rs7964259
rs34031587
rs76869145
rs78684493
rs113423479
rs111282334
rs71456751
rs61955000
rs11614147
rs11614277
rs10847335
rs34773022
rs11059097
rs113480808
rs7295105
rs7307233
rs11059100
rs10773394
rs145280896
rs73224112
rs9795701
rs73224116
rs61955003
rs11059120
rs7134265
rs55995122
rs7959238
rs35297311
rs35157148
rs7954006
rs7397194
rs73224181
rs7398147
rs138608943
rs11059214
rs6489179
rs7137187
rs142664188
rs11059237
rs34357107
rs80265946
rs76554679
rs73224188
rs645348
rs11059257
rs117762833
rs11059258
rs7962159
rs142917618
rs140998934
rs77894797
rs78440611
rs10847415
rs35296629
rs612465
rs2936731
rs12821949
rs2245199
rs56060411
rs147522256
rs186471389
rs117394831
rs7307887
rs4759370
rs11059306
rs117210083
rs6489190
rs6489191
rs35576166
rs9788287
rs582927
rs34371863
rs584844
rs598322
rs7350636
rs117657573
rs117921591
rs527877
rs10450705
rs117750369
rs474564
rs150434500
rs117842906
rs642895
rs11059328
rs838778
rs2133633
rs1097964
rs515431
rs11059333
rs10847446
rs12231722
rs11059337
rs486036
rs645987
rs646001
rs6489201
rs187574536
rs190655907
rs11610408
rs7966605
rs4759404
rs4759364
rs147433011
rs2088678
rs10773429
rs11059356
rs10847452
rs35683065
rs10847456
rs6489203
rs7969474
rs192203797
rs182085268
rs36030505
rs7958805
rs118029747
rs7959072
rs10773433
rs10773434
rs10773435
rs147417993
rs10773436
rs7296217
rs644626
rs7970419
rs7309056
rs6489204
rs6489205
rs7969523
rs117229593
rs71456760
rs11059384
rs635400
rs2454722
rs151082097
rs149018547
rs2244689
rs73224198
rs531791
rs630408
rs562042
rs601339
rs589154
rs585465
rs10773445
rs568853
rs4759361
rs491489
rs632393
rs11059418
rs2649991
rs525215
rs1696336
rs1798219
rs645491
rs509548
rs643285
rs535010
rs7972971
rs7956284
rs4453272
rs586573
rs147030932
rs582856
rs582452
rs137895931
rs545234
rs145305866
rs116950578
rs7305589
rs112378089
rs6489222
rs488391
rs7133768
rs61955028
rs7974561
rs9668547
rs9668559
rs2454718
rs10444445
rs1798184
rs10773474
rs526276
rs2649984
rs11059476
rs117195351
rs602293
rs600501
rs11059504
rs11059507
rs588293
rs61955029
rs73226103
rs138848243
rs681317
rs680934
rs680838
rs55776099
rs2262194
rs2256936
rs113740515
rs28675952
rs493623
rs61955032
rs61955033
rs139948644
rs56308926
rs116821988
rs1798192
rs1696352
rs3825156
rs2256572
rs28710048
rs71456771
rs488635
rs3858543
rs2454703
rs34699072
rs3104614
rs3104613
rs580063
rs10847570
rs11059583
rs10847574
rs6489237
rs2454702
rs3922628
rs10773515
rs1696348
rs7307192
rs7313367
rs7131791
rs513567
rs146228231
rs151008795
rs527902
rs525017
rs4759383
rs496911
rs147693262
rs11059650
rs137929115
rs34623699
rs4759368
rs2245611
rs7138436
rs192235575
rs548349
rs61955056
rs145759662
rs9645762
rs146975724
rs2253504
rs10466883
rs652533
rs651683
rs10466884
rs11059711
rs117453081
rs116862333
rs11059724
rs117891440
rs10773547
rs11059729
rs79350782
rs2649896
rs117742602
rs12310386
rs148874285
rs1260123
rs75789455
rs57366988
rs75876669
rs75955869
rs74970176
rs112898406
rs12316263
rs112064785
rs2649902
rs12321556
rs2649903
rs2656812
rs113204814
rs80140873
rs1260121
rs78591962
rs75389155
rs78501176
rs3817095
rs111933537
rs80220833
rs77347649
rs1260120
rs113903550
rs61176973
rs839357
rs839356
rs2154
rs1975761
rs11059834
rs150447436
rs1671688
rs2649914
rs117245107
rs78552965
rs1671687
rs61955059
rs185886243
rs839355
rs34444845
rs12307038
rs61956960
rs117814385
rs701484
rs116988067
rs12310901
rs12303270
rs839354
rs12312837
rs1798563
rs839352
rs12302287
rs11059932
rs12303951
rs2936730
rs60469279
rs4759394
rs12305822
rs1696355
rs75875275
rs192413221
rs11059953
rs11059954
rs1696320
rs1671679
rs7967318
rs7486414
rs76417864
rs190345452
rs71456775
rs6489240
rs142876831
rs7311386
rs7138313
rs12319160
rs75381856
rs839363
rs74741778
rs839362
rs839361
rs113956084
rs71456776
rs78935817
rs80023119
rs79426485
rs2649895
rs75481785
rs12321100
rs2649894
rs2604850
rs12313538
rs12318871
rs12313600
rs10744394
rs12315520
rs12298293
rs4759393
rs79433554
rs112365238
rs839360
rs12297553
rs77908463
rs75482067
rs138436155
rs12321131
rs4759392
rs75175797
rs11060064
rs11060065
rs79775390
rs7294991
rs7305256
rs75794148
rs113377308
rs58182048
rs77422670
rs7309225
rs6489241
rs117953637
rs10847742
rs9788290
rs10847749
rs10847751
rs193140864
rs967281
rs77970074
rs11060112
rs4038080
rs4038081
rs4307760
rs4424710
rs3844369
rs3852535
rs4426165
rs9795629
rs7957643
rs138062324
rs12817488
rs7960548
rs148544227
rs11060142
rs10773599
rs4759391
rs55716280
rs10847775
rs12811036
rs12367291
rs12369710
rs143849382
rs11060152
rs10744401
rs7303973
rs4038070
rs150319356
rs1798560
rs1798561
rs77319435
rs1696322
rs1696323
rs1798565
rs1696325
rs116736246
rs2656814
rs2649899
rs2656815
rs1696316
rs74575059
rs4759390
rs1619142
rs2456151
rs1671683
rs1671682
rs11060180
rs1671681
rs73415582
rs1798569
rs79255256
rs937520
rs2649908
rs75471208
rs113157877
rs138114493
rs180786817
rs77528804
rs2649909
rs7954285
rs2604851
rs78108054
rs4759389
rs111269428
rs1696327
rs59058900
rs11060208
rs7398546
rs11060209
rs11060211
rs7487095
rs77166802
rs10773627
rs1696326
rs897393
rs60308342
rs2936735
rs185839396
rs143336111
rs2649904
rs59769449
rs1799618
rs1671686
rs1671685
rs1696349
rs1671684
rs80029885
rs10847826
rs146764950
rs111589530
rs78661168
rs59922385
rs4759355
rs4759354
rs4759353
rs2880678
rs2343685
rs111610070
rs73421642
rs897388
rs146459385
rs2100500
rs112066678
rs12314544
rs79798267
rs76630990
rs117708738
rs73228032
rs10847839
rs921808
rs12299742
rs117703564
rs754080
rs735378
rs1979237
rs1979236
rs117974318
rs897392
rs897391
rs78245747
rs10847864
rs117566398
rs111374106
rs12426809
rs12319654
rs12314494
rs12298664
rs10773657
rs76699894
rs10847869
rs76385829
rs55650312
rs11060344
rs7303024
rs4759352
rs4759351
rs897390
rs56272219
rs80105191
rs1532835
rs76826575
rs937766
rs2343108
rs111617129
rs897384
rs75714556
rs117853383
rs3817094
rs2292131
rs2292132
rs2135014
rs3896871
rs3896870
rs4759350
rs3852536
rs2292134
rs2292135
rs35465127
rs2271048
rs2271049
rs2271050
rs10744422
rs12298151
rs7485652
rs936083
rs11060406
rs7958723
rs78501984
12:123339344_A_C
12:123339344_A_G
rs2292137
rs2292138
rs61955162
rs897386
rs897385
rs7138398
rs2343109
rs1587856
rs59192320
rs12313006
rs2271051
rs937765
rs2292139
rs7306948
rs7298176
rs34149579
rs10847910
rs76137672
rs75217947
rs117614751
rs7958155
rs4759382
rs4759438
rs4759381
rs2061101
rs2061099
rs2061098
rs149654682
rs12255
rs147596034
rs141247814
rs3825143
rs7972447
rs117119322
rs113128920
rs74985067
rs118162845
rs11615202
rs4759384
rs117317121
rs76762027
rs61273236
rs6489245
rs3852537
rs56260598
rs77577184
rs7138257
rs7139055
rs145226114
rs78462864
rs111668136
rs147113856
rs12303328
rs10744434
rs1037593
rs149539973
rs140689322
rs185123361
rs2343107
rs12811983
rs4759386
rs4759387
rs56294931
rs1026395
rs11060623
rs7980541
rs10744439
rs4759388
rs1983098
rs4759356
rs112158505
rs113929599
rs2168279
rs80024005
rs76446716
rs7306047
rs79454364
rs6489247
rs76465767
rs147820843
rs147009864
rs74615202
rs10847980
rs78140707
rs57569021
rs1471022
rs75438052
rs183792516
rs11060703
rs7313915
rs190157588
rs11060708
rs4759359
rs117942921
rs11060725
rs189166143
rs181920808
rs74418502
rs73230014
rs77329346
rs11060762
rs11060765
rs11060770
rs200542411
rs7953894
rs4759400
rs11609798
rs4759360
rs2343106
rs7488814
rs146903396
rs80172058
rs2270788
rs10848076
rs148188282
rs73230017
rs142514180
rs117008981
rs11060853
rs118097728
rs4148866
rs142928729
rs7298563
rs79304919
rs75832329
rs12815479
rs117572343
rs11060942
rs61955191
rs73230019
rs111835289
rs11060993
rs58843120
rs11061016
rs4275659
rs3782289
rs4148856
rs11061056
rs61955196
rs116887147
rs10734978
rs111341183
rs7296418
rs150302366
rs883562
rs883563
rs884956
rs117913606
rs36004829
rs3759115
rs55742290
rs67306085
rs1568918
rs3741530
12:123470586_C_T
rs12811109
rs73230029
rs1463877
rs11612594
rs7135296
rs937564
rs11061244
rs61751326
rs74954864
rs111787219
rs61955214
rs1984658
rs190750361
rs883263
rs11061275
rs28755851
rs77674871
rs112484459
rs147952742
rs144470805
rs940904
rs3897102
rs12820906
rs117992630
rs78351440
rs117242663
rs940906
rs7305511
rs12425850
rs12425009
rs7398697
rs61955217
rs148959280
rs112753273
rs75338281
rs4759362
rs147120854
rs140137757
rs186699378
rs112229542
rs77193970
rs76573394
rs1630820
rs74654764
rs2844287
rs641760
rs17884869
rs139063938
rs11613937
rs74912794
rs520088
rs523682
rs117559704
rs76678615
rs34580115
rs655293
rs11608811
rs80326885
rs71444568
rs4148857
rs4148858
rs117711868
rs10773921
rs56156212
rs4148859
rs7957096
rs75200457
rs117379455
rs118144087
rs585522
rs484200
rs141334361
rs77064381
rs77402445
rs118149403
rs35246351
rs55736565
rs117210587
rs139593774
rs7964876
rs1260294
rs596940
rs61955223
rs148548146
rs73230051
rs12810157
rs142663714
rs4148862
rs4148863
rs142068359
rs78299420
12:123571503_C_G
rs10848428
rs7312673
rs1727307
rs61955225
rs4148864
rs140979865
rs947800
rs947801
rs117689661
rs1790094
rs79769662
rs117065261
rs12372667
rs191264488
rs1617156
rs1790106
rs117860345
rs7132277
rs7299943
rs73230058
rs140099343
rs75589918
rs12423255
rs949143
rs4148865
rs11061613
rs1727326
rs11061615
rs140550237
rs7975763
rs1790121
rs1790122
rs116918050
rs76258382
rs78753733
rs56347904
rs1790120
rs10846468
rs2510885
rs79665790
rs1790119
rs76205535
rs1727294
rs1727295
rs11057165
rs1790116
rs1727316
rs6488865
rs1727317
rs148023873
rs78856743
rs1616131
rs1616181
rs1619483
rs117833576
rs1727318
rs141838768
rs2851441
rs137989642
rs12371718
rs1611973
rs2695482
rs113173910
rs71456786
rs141086017
rs1106240
rs1106241
rs11057167
rs77250160
rs77380554
rs117389598
rs79375927
rs78085991
rs1569068
rs58991895
rs1727302
rs74703625
rs1727305
rs1790090
rs949142
rs884548
rs112681709
rs1716183
rs1790108
rs1716184
rs55863153
rs1790109
rs1260315
rs1716185
rs148781207
rs1627724
rs1727315
rs11057171
rs61187102
rs1727314
rs1727313
rs56315722
rs1051434
rs7311411
rs1727312
rs1716162
rs2682429
rs2695481
rs2851438
rs10744147
rs11057173
rs61041384
rs1047158
rs10772993
rs1260317
rs1051431
rs1260319
rs1727296
rs1727293
rs1716165
rs1617434
rs1615350
rs1618679
rs1621194
rs1716167
rs77983490
rs1716168
rs34484751
rs117169430
rs2682426
rs2851437
rs1727291
rs2950537
rs3018098
rs1790097
rs1716177
rs1716176
rs1790098
rs143412900
rs1790099
rs4759367
rs1790100
rs2682427
rs148129654
rs2049114
rs12368208
rs1727309
rs1716175
rs2682428
rs1790123
rs2695474
rs79652218
rs1727310
rs1727311
rs1716174
rs1716173
rs78538199
rs1790124
rs1716164
rs11057182
rs1727300
rs3759113
rs1727301
rs2851447
rs1790125
rs61957464
rs149003910
rs1727306
rs10846476
rs10846477
rs77512518
rs12229700
rs10846478
rs143553753
rs117316697
rs2851436
rs1790105
rs1616484
rs1615694
rs4759406
rs1790135
rs1716159
rs1716158
rs142793829
rs1716157
rs1716156
rs147551790
rs11057186
rs76152284
rs10772995
12:123672518_A_G
rs1790087
rs1790088
rs2947099
rs2102949
rs10846479
rs4460848
rs60296110
rs1727286
rs12827129
rs148402826
rs75648402
rs79033960
rs1790095
rs77015199
rs1716180
rs150378933
rs11610710
12:123683155_A_G
rs1790126
rs7312706
rs74240768
rs61955270
rs79169804
rs1716182
rs12813841
rs1402274
rs3759111
rs74240769
rs144354883
rs11057189
rs113804400
rs74917517
rs75338498
rs2695479
rs2695478
rs4759407
rs1790129
rs74240770
rs1727290
rs138377250
rs76095298
rs1270594
rs76872194
rs11057192
rs2695476
rs2851443
rs2682434
rs10744148
rs74240771
rs3018099
rs2682433
rs4372492
rs10772996
rs145337541
rs1790134
rs11057195
rs1727325
rs1727324
rs1727323
rs1727322
rs116912920
rs1716160
rs1727320
rs1716161
rs1790131
rs1790130
rs1727319
rs2682432
rs12372699
rs2851451
rs2682431
rs2851450
rs2682430
rs149790924
rs2695480
rs1716178
rs1790101
rs1790102
rs1630693
rs1630905
rs1790103
rs36121382
rs11057199
rs1626899
rs10744149
rs113815499
rs56104963
rs1790104
rs145856309
rs10846486
rs1790096
rs1626703
rs117954491
rs2851435
rs1716172
rs143652794
rs1727334
rs60077920
rs57676984
rs941306
rs941305
rs4759408
rs1716171
rs75037792
rs1716170
rs1716169
rs191114234
rs28362667
rs1619283
rs117107860
rs1727332
rs1727331
rs7304782
rs7139321
rs4759409
rs61953361
rs10772997
rs111818294
rs11057202
rs12825832
rs112885526
rs10772998
rs10744150
rs78866909
rs141296739
rs10744151
rs58809476
rs12829456
rs118093046
rs11057204
rs11057205
rs34841857
rs10846487
rs7313483
rs1879379
rs10772999
rs12817892
rs12818067
rs7137286
rs117648098
rs34341465
rs61519741
rs117259546
rs141447754
rs11057206
rs11057207
rs9795522
rs185495689
rs11532322
rs61953388
rs2337630
rs4594040
rs2337631
rs11057209
rs11057210
rs116728885
rs11531106
rs11537458
rs4474479
rs4474478
rs2090764
rs4268544
rs143934899
rs1609520
rs10773000
rs112690433
rs2337632
rs74651379
rs75315573
rs144045151
rs11057213
rs76582395
rs78651634
rs2280424
rs1568427
rs1568428
rs1879380
rs185284989
rs60254089
rs4759411
rs10773001
rs11554169
rs1969354
rs11057214
rs76029248
rs1969355
rs1533703
rs4759371
rs4759372
rs76327404
rs4759413
rs10734900
rs10734901
rs4759414
rs4759415
rs10732573
rs10846489
rs112294465
rs7961303
rs1980251
rs78197735
rs1980252
rs2337934
rs6633
rs1801957
rs4759416
rs4759417
rs4759418
rs11057215
rs10773002
rs61953391
rs112257759
rs61231969
rs12146722
rs12824957
rs4553407
rs1402275
rs10846490
rs2030401
rs2271976
rs10083067
rs75529277
rs76514049
rs11057222
rs73231941
rs61953394
rs10846491
rs115904911
rs117661481
rs11057223
rs11057224
rs139263519
rs3759114
rs75759977
rs1109559
rs1109560
rs114253550
rs7953929
rs10846492
rs10846493
rs11057226
rs10846494
rs10846495
rs149431137
rs10846496
rs10846497
rs7303754
rs74843013
rs9668616
rs189091123
rs10846499
rs185677409
rs10846500
rs7488490
rs7486723
rs10444447
rs10444448
rs10444449
rs11057231
rs113270742
rs181186755
rs75033629
rs10444439
rs61953413
rs73231946
rs7303355
rs7306755
rs11057238
rs10846501
rs11057239
rs11057240
rs61953416
rs11057241
rs150489571
rs74354194
rs11057242
rs77212643
rs71444571
rs9739070
rs11057243
rs61953417
rs7974099
rs61953418
rs10846503
rs10846504
rs139473395
rs11057244
rs10773003
rs74240779
rs10846505
rs80200546
rs79015132
rs10846506
rs11057246
rs61953419
rs3088303
rs4281511
rs11057248
rs4313613
rs113476796
rs73231950
rs78314367
rs3803001
rs12582153
rs4759374
rs113381333
rs12367421
rs77969964
rs12821431
rs76763582
rs7962049
rs72487570
rs182619561
rs58537268
rs60755632
rs11057250
rs12317452
rs75364398
rs61953421
rs10773004
rs58948739
rs76576325
rs78862746
rs79132992
rs10773005
rs10773006
rs78163280
rs75801600
rs11608305
rs11057251
rs11057252
rs73231956
rs80151828
rs77590936
rs117741953
rs77765598
rs80205866
rs74240781
rs10846509
rs61058270
rs57356592
rs3825141
rs2277343
rs10846510
rs11057254
rs34165714
rs4759419
rs4759420
rs4759421
rs76466196
rs80336138
rs79885827
rs4759375
rs11057257
rs4759376
rs4759377
rs10082867
rs79872003
rs11057261
rs10846513
rs74690356
rs142263676
rs77190493
rs61751327
rs6488868
rs10846514
rs10773007
rs10773008
rs77284983
rs77807587
rs117388497
rs113739544
rs77106645
rs10846515
rs61751328
rs57416942
rs181289771
rs75225286
rs12317103
rs111964104
rs112398654
rs10846516
rs59295450
rs76230280
rs80058611
rs12366872
rs80299905
rs12371973
rs61760909
rs11057264
rs11057265
rs1060105
rs139384845
rs150063528
rs74240784
rs112896539
rs77317455
rs77916750
rs55634633
rs11057266
rs11057270
rs7310756
rs76461010
rs10744152
rs117843331
rs7304190
rs12304248
rs12312675
rs61388686
rs7955457
rs7973131
rs7970080
rs7954704
rs11057272
rs7959415
rs10846517
rs28419092
rs10846518
rs10846519
rs7297649
rs7301163
rs11057273
rs10744153
rs6488869
rs7486351
rs7488340
rs138796819
rs11057274
rs7137243
rs7311304
rs10846520
rs147530811
rs11613711
rs112705098
rs11611677
rs12824685
rs11611679
rs11611680
rs11611694
rs12316131
rs10773009
rs7485967
rs7484644
rs11057275
rs7980804
rs77873906
rs11057276
rs7972811
rs7486223
rs115735522
rs11057278
rs7977563
rs6488870
rs6488871
rs7980687
rs7952835
rs11830103
rs10773010
rs6488872
rs112160305
rs67624109
rs6488873
rs6416289
rs7312145
rs7315453
rs12322888
rs114474998
rs11612234
rs144127973
rs11608297
rs11057281
rs7962723
rs56197170
rs10773011
rs10773012
rs10773013
rs76725288
rs6416290
rs6488874
rs10846522
rs11057282
rs7955367
rs7973878
rs12298826
rs34997336
rs11057283
rs76328346
rs11057284
rs7298909
rs11057285
rs116439324
rs11611141
rs61955079
rs10846523
rs11057287
rs35818434
rs7971557
rs61955081
rs9284166
rs139727004
rs56116847
rs192546096
rs10846524
rs9669069
rs139717021
rs116998155
rs73231994
rs77866843
rs9300256
rs146633529
rs34896222
rs112637057
rs9795593
rs78678718
rs9300257
rs12315739
rs76374625
rs9739565
rs9739171
rs10744154
rs9300258
rs9669169
rs9669273
rs61955082
rs9300259
rs9669295
rs10773014
rs9668827
rs10734902
rs61955083
rs75873799
rs149348176
rs10773018
rs9705407
rs11503021
rs28733606
rs28718696
rs28683528
rs113544203
rs61955085
rs181189542
rs28555076
rs28631104
rs28553365
rs28660661
rs28397122
rs61955086
rs28627651
rs117135286
rs60754073
rs28646185
rs28759130
rs28376696
rs28594416
rs28418709
rs28517382
rs78092282
rs61955088
rs147343115
rs7297888
rs61955089
rs61955114
rs145024122
rs117718416
rs75947414
rs28631903
rs28421567
rs28703745
rs28675824
rs28898283
rs71444573
rs144116625
rs141159495
rs61955117
rs28604484
rs28633324
rs78455769
rs182029827
rs28706693
rs28582096
rs28595660
rs143325922
rs28454135
rs28865692
rs28885203
rs117560412
rs28537583
rs28611282
rs28414347
rs28875264
rs28786830
rs142436864
rs60835840
rs28391346
rs76691543
rs73233508
rs28450974
rs28413626
rs28602967
rs114734194
rs12299125
rs34032470
rs28458312
rs28690392
rs28583837
rs28556815
rs28809230
rs28592876
rs112572079
rs28503862
rs116904769
rs76790152
rs28613486
rs28435460
rs28516750
rs28636834
rs28565984
rs28581850
rs28475177
rs28533432
rs76801833
rs28660993
rs28681105
rs28573826
rs28501453
rs148764049
rs116448007
rs144563725
rs28825193
rs28820735
rs28592032
rs28655516
rs28410096
rs28372579
rs28698461
rs28547406
rs145423006
rs114675077
rs147935170
rs182811425
rs28540654
rs28532037
rs28587386
rs28377694
rs55932027
rs28417583
rs28828722
rs28836481
rs536147804
rs28866344
rs111950701
rs28862317
rs28768122
rs28861152
rs28574664
rs28509440
rs115823069
rs28472704
rs146328428
rs28690326
rs73216930
rs28576953
rs28496545
rs143196748
rs61955125
rs73216931
rs78124268
rs28406193
rs3881293
rs138046284
rs73216932
rs28508025
rs142906941
rs28694725
rs147353607
rs74968466
rs28573238
rs115523203
rs61953484
rs56309603
rs28664930
rs115460384
rs28577594
rs185889378
rs28624763
rs28569885
rs148650248
rs28886709
rs28873419
rs28817269
rs2137558
rs1660
rs1662
rs146898200
rs28410896
rs28713448
rs76355364
rs77258915
rs28481863
rs58491161
rs71456795
rs140481490
rs145473038
rs28715490
rs2048617
rs28404303
rs28676499
rs28625019
rs28706696
rs71456796
rs4930719
rs73216937
rs56042759
rs28520455
rs28699127
rs144413875
rs28384208
rs76992239
rs28466887
rs28659953
rs4930718
rs1706477
rs28478828
rs141433349
rs28470730
rs28576315
rs28838663
rs150108949
rs138547196
rs28780730
rs35416759
rs951328
rs186269301
rs28531860
rs116523204
rs28469812
rs113286997
rs115426700
rs1706475
rs1707730
rs1707731
rs28434767
rs1706476
rs78392487
rs11507738
rs190292714
rs150394413
rs11507736
rs7961025
rs7299523
rs11516173
rs871163
rs13303004
rs13302907
rs11526042
rs7980406
rs35477377
rs28499899
rs34047494
rs11516174
rs11516175
rs138591826
rs142696412
rs75878390
rs79247594
rs28483351
rs11516176
rs11507739
rs141646973
rs112323763
rs28829651
rs35322317
rs61953496
rs11559494
rs11534428
rs77662636
rs4047517
rs4479070
rs9777715
rs11507740
rs9723244
rs13303107
rs7960816
rs13303266
rs139666113
rs7957839
rs56860279
rs145473119
rs11507743
rs71456799
rs75082741
rs9803125
rs7975122
rs7975636
rs145332185
rs117110887
rs9330647
rs7315901
rs75113312
rs7978323
rs28413969
rs9777830
rs34436758
rs148577911
rs7306670
rs112118241
rs571973333
rs28781570
rs28769008
rs61953524
rs112184752
rs138238552
rs35090528
rs6606747
rs79739600
rs112947708
rs28667043
rs148630846
rs7300562
rs9778112
rs117174895
rs76420018
rs6606748
rs184793978
rs35970945
rs11507744
rs3087496
rs28613273
rs116576935
rs11535679
rs9803116
rs190962183
rs151232183
rs78365400
rs11522340
rs9723046
rs9723192
rs36084544
rs144835480
rs13303167
rs116001891
rs11497313
rs78774994
rs9777813
rs11497312
rs35157218
rs75449541
rs137889947
rs34031619
rs142145265
rs11560820
rs115228975
rs9778001
rs117324816
rs142573147
rs11497311
rs11516178
rs11522343
rs148452129
rs191350956
rs34529197
rs28728075
rs75508112
rs28703907
rs61953527
rs4078291
rs34762274
rs78286829
rs9697581
rs9697616
rs11497310
rs28493578
rs34351395
rs144661724
rs13303200
rs13303080
rs9697415
rs13303358
rs9697264
rs116871149
rs191521921
rs146889591
rs140796658
rs9330649
rs144990139
rs78623288
rs35948648
rs11522342
rs141879547
rs146379934
rs77723510
rs9697459
rs9697423
rs11522341
rs9697735
rs28722199
rs9697628
rs61953531
rs11497308
rs28497891
rs11523309
rs73216951
rs9777736
rs28894691
rs73412280
rs9330650
rs183273798
rs552520527
rs78426500
rs73412285
rs28583151
rs141325502
rs75722792
rs138649125
rs13303217
rs77015956
rs117780561
rs13303334
rs13303189
rs113971010
rs9803100
rs117158670
rs61953535
rs59560692
rs61953537
rs11522337
rs11522338
rs11522339
rs9697543
rs9697379
rs9697721
rs13302918
rs61953538
rs9723048
rs111380103
rs28496079
rs2063629
rs144185777
rs79370578
rs28712858
rs76113463
rs2292500
rs28711796
rs28647680
rs883503
rs7313179
rs28833471
rs28707421
rs7974138
rs28535724
rs28604461
rs2048615
rs2048614
rs34734800
rs28605072
rs61953539
rs28701527
rs28430750
rs28497190
rs61953540
rs2333831
rs28371124
rs28361405
rs28711456
rs28580741
rs143928387
rs4930717
rs61953543
rs28741988
rs4930716
rs1057879
rs113246895
rs28535055
rs28478446
rs117209788
rs77785115
rs7298068
rs28403439
rs28673982
rs78878823
rs28421797
rs28662057
rs28478308
rs28492040
rs184645169
rs1533246
rs78067009
rs7307227
rs55931015
rs55873974
rs56335045
rs28752288
rs137963709
rs2333832
rs148567786
rs61953552
rs35016092
rs117198691
rs111790379
rs28691687
rs117235278
rs6488877
rs146415513
rs6488878
rs7963804
rs145594864
rs28465339
rs28758342
rs28408980
rs6488879
rs7962151
rs113129322
rs28743126
rs117354600
rs28627432
rs28654896
rs78200944
rs4534668
rs61953555
rs7956299
rs148169411
rs112499340
rs77551183
rs5027860
rs28498381
rs78406245
rs7315326
rs112286578
rs114489538
rs117679627
rs73216963
rs28454032
rs28539789
rs111516966
rs7965334
rs7965466
rs7398935
rs61953556
rs7314792
rs145787760
rs192155025
rs189336035
rs147460725
rs28880346
rs28834793
rs113731400
rs141885705
rs35917561
rs146502362
rs111963801
rs11610019
rs112704788
rs7313751
rs61953557
rs4930715
rs10846526
rs10846527
rs11610664
rs112931584
rs7316613
rs143130669
rs12817861
rs11832820
rs144247344
rs78077879
rs11057295
rs80260318
rs147484909
rs145600453
rs1983274
rs1983275
rs2048616
rs7953401
rs76529141
rs4310694
rs117842783
rs61954862
rs111687827
rs117647122
rs7968699
rs113132248
rs142435441
rs113381757
rs113254073
rs151326738
rs10846528
rs7309150
rs7294379
rs7308408
rs7297951
rs2458449
rs2458115
rs78702455
rs138318001
rs75468015
rs786455
rs11057297
rs786454
rs112455213
rs116716383
rs118170661
rs6488881
rs4930704
rs6488882
rs7136101
rs11615043
rs11057298
rs786452
rs2669583
rs111625397
rs138708987
rs11057299
rs4456350
rs12309685
rs7964934
rs7968040
rs11057300
rs11829661
rs11834369
rs12313119
rs78068178
rs141344174
rs34224739
rs1877365
rs2340691
rs61154946
rs7960812
rs786441
rs12829920
rs73414223
rs786443
rs11057301
rs7954782
rs191889988
rs7971779
rs7958153
rs11837236
rs35064645
rs786444
rs12099981
rs7972380
rs12099985
rs12099986
rs4930714
rs76100851
rs7973187
rs35958962
rs786445
rs78955489
rs74844896
rs17840832
rs11610013
rs786447
rs12828367
rs11057302
rs786448
rs36002329
rs7953876
rs7973766
rs146539578
rs786449
rs786450
rs143269373
rs35178369
rs34369761
rs79933835
rs117887064
rs12231444
rs146936648
rs77895354
rs141542281
rs74643748
rs66494087
rs7301377
rs55920625
rs952360
rs112788090
rs146908377
rs137861315
rs112002563
rs111482432
rs137909390
rs7313207
rs10846530
rs7303554
rs4930713
rs4930712
rs12308953
rs16917551
rs7965292
rs6551
rs1056132
rs79296492
rs786422
rs118111778
rs7309292
rs76145451
rs786423
rs77592647
rs138777965
rs75700739
rs7952920
rs34099549
rs7970545
rs786425
rs1543075
rs1543076
rs74996347
rs113620982
rs148824955
rs786428
rs786429
rs786430
rs7979561
rs786431
rs111507681
rs786432
rs10161548
rs79847496
rs786433
rs114613914
rs786434
rs786435
rs7973689
rs3850952
rs786437
rs786438
rs3850953
rs786439
rs17881657
rs77699179
rs75269728
rs10744156
rs73414262
rs12809853
rs61678733
rs116907308
rs11057304
rs139817539
rs117910002
rs7358562
rs77114115
rs4040225
rs116112924
rs884892
rs11057306
rs3748268
rs56213464
rs11057307
rs34097324
rs10846531
rs2048802
rs4930709
rs35708602
rs3748269
rs11615300
rs7306906
rs7308304
rs56675602
rs6488883
rs7134896
rs7137473
rs142573698
rs59126974
rs113971302
rs68163141
rs79786297
rs34514002
rs12829500
12:124103579_G_T
rs35867744
rs11833889
rs15587
rs7302183
rs10773019
rs3204541
rs3190836
rs118095783
rs3190835
rs10846532
rs2707
rs9919
rs7137332
rs1050449
rs1050448
rs1050443
rs73216994
rs7313628
rs7972413
rs6488884
rs1515814
rs138432949
rs113212386
rs1060639
rs1060637
rs11831129
rs3704
rs79606093
rs7298287
rs1515815
rs908373
rs76328254
rs78936504
rs36018806
rs3748270
rs11057310
rs111682989
rs111601834
rs7134190
rs7316410
rs7301031
rs7300147
rs10773020
rs34827093
rs6488885
rs11572920
rs6488886
rs12830927
rs11057311
rs11572926
rs11057312
rs11572928
rs11572929
rs11572931
rs112183155
rs113175793
rs7311689
rs6488887
rs11572938
rs7302177
rs112358013
rs113386205
rs12816883
rs11057313
rs11572940
rs12817576
rs112368000
rs10846534
rs7971452
rs139455502
rs59279556
rs10773021
rs148281362
rs7966882
rs7967780
rs11572949
rs11572952
rs2292702
rs10846535
rs10846536
rs11572955
rs11572956
rs113727412
rs34701722
rs11615162
rs78528979
rs11572960
rs11572962
rs34996665
rs11572966
rs2340693
rs11572968
rs1568031
rs1962020
rs112237685
rs73416265
rs10846537
rs4930737
rs10846538
rs11057320
rs11572992
rs11057322
rs7294984
rs6488888
rs73416269
rs73216997
rs7303409
rs11573002
rs11573005
rs11573006
rs1051793
rs6488889
rs4930708
rs73416277
rs112019281
rs111421584
rs7135624
rs11611450
rs35900897
rs73416283
rs7305701
rs150792771
rs11834141
rs35649708
rs1913847
rs150272003
rs112581027
rs113035936
rs11611354
rs7296804
rs73416298
rs7301065
rs11612479
rs78846567
rs73416299
rs12817757
rs73416301
rs117988962
rs73418103
rs7306549
rs73418104
rs7138209
rs73418107
rs146326139
rs7313140
rs12822546
rs12824075
rs7975119
rs7975233
rs60577371
rs7978447
rs7953596
rs7953599
rs7963498
rs6488890
rs7133199
rs111739791
rs7133543
rs73418114
rs7302649
rs7134074
rs7307008
rs35158437
rs34534928
rs140157105
rs7969130
rs113310757
rs12820195
rs35804181
rs7973695
rs7959553
rs7958693
rs73418125
rs113613042
rs111553286
rs6488891
rs111858039
rs180797383
rs113397189
rs12823866
rs7969964
rs66690784
rs7963968
rs7974279
rs7964443
rs149364037
rs7313261
rs12829893
rs7302788
rs11614155
rs147319710
rs11614659
rs10846539
rs73418139
rs60422010
rs10846540
rs35416308
rs151246619
rs7308862
rs7139193
rs7297576
rs79251326
12:124171610_G_C
rs3748271
rs7309528
rs6488892
rs6488893
rs12829984
rs7301907
rs111776710
rs7298831
rs73418153
rs7313032
rs7302449
rs11829958
rs10773023
rs11609591
rs7135660
rs7307343
rs7310918
rs11057329
rs77804131
rs113349008
rs35114195
rs11833604
rs112940220
rs11831536
rs10846542
rs35946281
rs7137946
rs74936044
rs7304837
rs7304052
rs11057331
rs12821242
rs11057332
rs11830462
rs113350030
rs7966867
rs12828633
rs10846543
rs12831081
rs73418167
rs11834492
rs12818596
rs111942715
rs7298440
rs117054754
rs7979528
rs7968029
rs7957429
rs7397230
rs7307219
rs56816130
rs117035856
rs7308234
rs7138503
rs11613632
rs117614122
rs73219037
rs7398152
rs10846545
rs6488894
rs112955959
rs112522115
rs7316011
rs117168088
rs61082817
rs7973155
rs34705855
rs73418174
rs77724571
rs138098518
rs11611540
rs10846546
rs11614468
rs11612030
rs73418179
rs145459206
rs10773024
rs7136939
rs34506612
rs113207719
rs11837256
rs11834808
rs58680194
rs12827074
rs117153389
rs112158562
rs113292231
rs12811354
rs112525270
rs7398298
rs7397423
rs7305838
rs12819746
rs12825800
```
