## Supplementary material for "Characterization of shared and ancestry-specific signals driving complex traits using multi-ancestry fine-mapping": orig_s2_snps

```
rs139511504
rs34220678
rs4758666
rs11058062
rs10846839
rs11058064
rs74472681
rs11058099
rs10773152
rs7135419
rs10846852
rs10846854
rs142506745
rs34129612
rs74570034
rs74943525
rs7959550
rs76954192
rs11058135
rs11058136
rs117492138
rs12229152
rs12314643
rs10846871
rs147683991
rs144724388
rs11058143
rs11058144
rs12427143
rs10846879
rs2341438
12:122921512_A_G
rs10734918
rs117190367
rs4758662
rs4758643
rs11830957
rs11058159
rs7964981
rs10773162
rs143627950
rs6489002
rs11058178
rs7970007
rs10744208
rs10744209
rs61954450
rs10744210
rs10744211
rs11058186
rs10846896
rs143246898
rs4758697
rs7978119
rs10846899
rs10773167
rs11058206
rs11058209
rs2173581
rs12824888
rs1973463
rs12423420
rs12812332
rs11058226
rs10846912
rs10773172
rs140481261
rs11058233
rs11058237
rs12314537
rs10744217
rs10744218
rs79458806
rs78695278
rs143399514
rs10846920
rs10846921
rs11058251
rs4758644
rs7398014
rs10773176
rs10773178
rs4758645
rs4758646
rs7316114
rs143062964
rs564049538
rs12582082
rs10744220
rs10846931
rs11058272
rs7301515
rs7963773
rs7964138
12:122951100_A_C
12:122951100_A_G
rs12425970
rs11609474
rs181017553
rs190887011
rs11608711
rs7132830
rs150877013
rs149060578
rs10846968
rs61956097
rs112206622
rs6416295
rs6489014
rs76113702
rs10846978
rs73222259
rs4758692
rs147628688
rs12817342
rs11058362
rs10846993
rs10773208
rs4758657
rs118089218
rs4758658
rs7955513
rs7311573
rs117426925
rs7303688
rs35483694
rs79306283
rs12828165
rs7486949
rs11058398
rs12426619
rs142678774
rs11058402
rs7314638
rs12825762
rs1473553
rs7296680
rs77148361
rs4356269
rs11615830
rs77518455
rs4237789
rs12818552
rs4758660
rs10998
rs3741448
rs149989190
rs2133557
rs144762317
rs61956119
rs11058480
rs9988963
rs10773230
rs7298839
rs11610303
rs7967928
rs7136564
rs6489051
rs113783639
rs78055105
rs1532578
rs10847090
rs7297866
rs6489056
rs61956121
rs61453559
rs77608147
rs74773799
rs58600355
rs57311174
rs6416298
rs10847103
rs11058562
rs7134381
rs10744242
rs7307867
rs11058575
rs12816396
rs201010615
rs11615433
rs11058607
rs10734924
rs7485035
rs533819998
rs7977922
rs12370850
rs117441421
rs10847141
rs6489071
rs112162374
rs74630767
rs7976597
rs61956128
rs181749331
rs61751320
rs11058649
rs139269459
rs7953379
rs191591509
rs34864383
rs117685726
rs35139892
rs10847169
rs10847170
rs12819165
rs79746789
rs12827322
rs7297692
rs36008586
rs61956132
rs10847179
rs12230600
rs11058710
rs7955203
rs10773302
rs11058721
rs7301815
rs7302249
rs141504238
rs143651637
rs10744275
rs10847189
rs6489111
rs11058772
rs4579965
rs112895382
rs7952940
rs12227778
rs1021705
rs117004589
rs187990410
rs61751322
rs11058796
rs11058797
rs7979863
rs7316149
rs11058812
rs10847227
rs7398861
rs10847234
rs7310366
rs10847235
rs11058839
rs11058840
rs7137722
rs138075737
rs12829891
rs143193770
rs143939277
rs11612869
rs1392236
rs76417477
rs7972728
rs11058862
rs151208718
rs10744287
rs10847242
rs4319547
rs11058868
rs79312466
rs2342083
rs9705654
rs117022682
rs2062505
rs2062506
rs11058904
rs7307735
rs57721222
rs35825023
rs7398939
rs2342082
rs12578222
rs7954964
rs7979860
rs11611668
rs2277346
rs1392237
rs2173628
rs146314363
rs10744294
rs66893471
rs143507778
rs11059000
rs6489156
rs181388770
rs6489157
rs11059008
rs10847298
rs2270775
rs11059023
rs11059028
rs118030114
rs192341018
rs6489158
rs7309390
rs35685258
rs3803004
rs3803005
rs7296826
rs6489159
rs10773378
rs7966094
rs7295397
rs73409839
rs61954998
rs7316734
rs7397990
rs10847329
rs34031587
rs113423479
rs61955000
rs11614147
rs11614277
rs10847335
rs34773022
rs11059097
rs145175108
rs113480808
rs7295105
rs7307233
rs11059100
rs10773394
rs9795701
rs73224116
rs61955003
rs74240759
rs11059120
rs7134265
rs55995122
rs7959238
rs35297311
rs35157148
rs7954006
rs7397194
rs7398147
rs11059214
rs6489179
rs540887143
rs11059237
rs34357107
rs73224188
rs645348
rs11059257
rs11059258
rs10847415
rs612465
rs2936731
rs12821949
rs2245199
rs80060997
rs117394831
rs7307887
rs11059306
rs117117689
rs6489190
rs6489191
rs9788287
rs584844
rs79445502
rs598322
rs7350636
rs117657573
rs117921591
rs527877
rs10450705
rs146323192
rs117750369
rs474564
rs642895
rs11059328
rs117501996
rs11059333
rs10847446
rs12231722
rs11059337
rs646001
rs6489201
rs11610408
rs7966605
rs4759404
rs4759364
rs2088678
rs10773429
rs11059356
rs10847452
rs35683065
rs10847456
rs76280899
rs6489203
rs7969474
rs7958805
rs118029747
rs7959072
rs10773433
rs10773434
rs10773435
rs10773436
rs74860282
rs7296217
rs644626
rs7970419
rs7309056
rs6489204
rs6489205
rs7969523
rs74610905
rs118048365
rs144148601
rs11059384
rs635400
rs2454722
rs2244689
rs73224198
rs531791
rs630408
rs138643019
rs562042
rs601339
rs589154
rs585465
rs10773445
rs568853
rs150626453
rs75134921
rs4759361
rs491489
rs632393
rs11059418
rs2649991
rs525215
rs1696336
rs1798219
rs645491
rs509548
rs643285
rs535010
rs7972971
rs7956284
rs4453272
rs586573
rs2549
rs582856
rs582452
rs137895931
rs545234
rs116950578
rs189850482
rs7305589
rs112378089
rs6489222
rs488391
rs7133768
rs7974561
rs9668547
rs9668559
rs2454718
rs10444445
rs1798184
rs10773474
rs526276
rs2649984
rs602293
rs600501
rs11059504
rs11059507
rs588293
rs72487567
rs61955029
rs138848243
rs681317
rs680934
rs680838
rs561220626
rs55776099
rs2262194
rs2256936
rs113740515
rs28675952
rs493623
rs61955032
rs61955033
rs56308926
rs116821988
rs1798192
rs1696352
rs3825155
rs3825156
rs2256572
rs28710048
rs71456771
rs147533368
rs488635
rs3858543
rs2454703
rs34699072
rs3104614
rs3104613
rs580063
rs117722534
rs10847570
rs11059583
rs10847574
rs6489237
rs2454702
rs3922628
rs35173057
rs10773515
rs1696348
rs7307192
rs7313367
rs7131791
rs513567
rs3803003
rs117731593
rs527902
rs525017
rs4759383
rs496911
rs78691716
rs11059650
rs34623699
rs139571163
rs4759368
rs2245611
rs7138436
rs548349
rs9645762
rs2253504
rs145865794
rs10466883
rs652533
rs651683
rs10466884
rs11059711
rs11059724
rs143112824
rs10773547
rs11059729
rs79350782
rs78403365
rs2649896
rs12310386
rs148874285
rs1260123
rs75789455
rs57366988
rs75876669
rs75955869
rs74970176
rs12316263
rs112064785
rs2649902
rs12321556
rs2649903
rs2656812
rs113204814
rs80140873
rs1260121
rs78591962
rs75389155
rs78501176
rs3817095
rs111933537
rs80220833
rs1260120
rs113903550
rs61176973
rs839357
rs839356
rs144554963
rs2154
rs144666710
rs1975761
rs11059834
rs1671688
rs2649914
rs78552965
rs1671687
rs839355
rs12307038
rs701484
rs12310901
rs12303270
rs839354
rs12312837
rs1798563
rs187889828
rs193002744
rs12302287
rs11059932
rs12303951
rs2936730
rs60469279
rs12305822
rs1696355
rs75875275
rs11059953
rs11059954
rs1696320
rs1671679
rs7967318
rs144387090
rs7486414
rs190345452
rs6489240
rs7311386
rs7138313
rs12319160
rs75381856
rs839363
rs74741778
rs839362
rs839361
rs113956084
rs78935817
rs80023119
rs79426485
rs2649895
rs75481785
rs12321100
rs2649894
rs145576542
rs183570077
rs2604850
rs143253822
rs12313538
rs12318871
rs12313600
rs10744394
rs12315520
rs12298293
rs4759393
rs79433554
rs144122729
rs839360
rs12297553
rs77908463
rs75482067
rs12321131
rs4759392
rs11060064
rs11060065
rs79775390
rs7294991
rs7305256
rs75794148
rs113377308
rs58182048
rs77422670
rs7309225
rs6489241
rs10847742
rs9788290
rs10847749
rs10847751
rs145328666
rs967281
rs77970074
rs11060112
rs4038080
rs4038081
rs4307760
rs4424710
rs3844369
rs3852535
rs4426165
rs9795629
12:123295845_G_A
rs7957643
rs150774416
rs138062324
rs12817488
rs7960548
rs11060142
rs10773599
rs4759391
rs10847775
rs12811036
rs12367291
rs12369710
rs11060152
rs10744401
rs7303973
rs4038070
rs74867415
rs116736246
rs4759390
rs11060180
rs367693027
rs937520
rs2649908
rs75471208
rs76702897
rs77528804
rs2649909
rs7954285
rs2604851
rs4759389
rs1696327
rs11060208
rs7398546
rs11060209
rs11060211
rs7487095
rs10773627
rs1696326
rs897393
rs60308342
rs2936735
rs2649904
rs1799618
rs1671686
rs1671685
rs1696349
rs1671684
rs80029885
rs10847826
rs111589530
rs78661168
rs59922385
rs143245312
rs4759355
rs4759354
rs4759353
rs2880678
rs2343685
rs73421642
rs897388
rs2100500
rs112066678
rs143280537
rs12314544
rs79798267
rs76630990
rs73228032
rs10847839
rs921808
rs12299742
rs139679382
rs754080
rs735378
rs1979237
rs1979236
rs897392
rs897391
rs78245747
rs10847864
rs12426809
rs12319654
rs12314494
rs12298664
rs10773657
rs10847869
rs76385829
rs11060344
rs7303024
rs4759352
rs4759351
rs897390
rs56272219
rs80105191
rs1532835
rs76826575
rs937766
rs2343108
rs897384
rs117853383
rs3817094
rs2292131
rs2292132
rs2135014
rs3896871
rs3896870
rs3852536
rs2292134
rs2292135
rs2271048
rs2271049
rs142378227
rs2271050
rs10744422
rs12298151
rs11060387
rs7485652
rs936083
12:123339344_A_C
12:123339344_A_G
rs2292137
rs2292138
rs897386
rs897385
rs7138398
rs2343109
rs1587856
rs59192320
rs117866676
rs12313006
rs2271051
rs150849671
rs937765
rs2292139
rs7306948
rs7298176
rs10847910
rs76137672
rs75217947
rs2271052
rs4759382
rs4759438
rs4759381
rs2061101
rs2061099
rs77191083
rs2061098
rs12255
rs117865374
rs3825143
rs2277345
rs7972447
rs74985067
rs117101608
rs4759384
rs6489245
rs3852537
rs7138257
rs7139055
rs116889822
rs78462864
rs12303328
rs10744434
rs1037593
rs2343107
rs4759386
rs4759387
rs1026395
rs11060623
rs7980541
rs10744439
rs4759388
rs1983098
rs4759356
rs112158505
rs113929599
rs2168279
rs111716391
rs80024005
rs76446716
rs7306047
rs74522617
rs79454364
rs6489247
rs75532558
rs74615202
rs74359198
rs10847980
rs117539057
rs78140707
rs1471022
rs75438052
rs188525241
rs368044106
rs7313915
rs11060708
rs76285418
rs142208597
rs4759359
rs117942921
rs11060725
rs74418502
rs117648231
rs77329346
rs11060762
rs11060770
rs200542411
rs7953894
rs139342225
rs4759400
rs11609798
rs4759360
rs117826986
rs80172058
rs2270788
rs10848076
rs148188282
rs73230017
rs138628060
rs11060853
rs4148866
rs7298563
rs59002329
rs79304919
rs57310784
rs75832329
rs73408859
rs11060888
rs73408862
rs143877198
rs73408863
rs11060932
rs10219462
rs111835289
rs12229119
rs149460209
rs12311043
rs11060993
rs11060997
rs11060999
rs12229884
rs10848148
rs117799402
rs3803002
rs58843120
rs4275659
rs3782289
rs77408283
rs4148856
rs61955196
rs150566082
rs117709257
rs111341183
rs7296418
rs883562
rs883563
rs884956
rs117913606
rs142650893
rs3759115
rs140000146
rs55742290
rs117153243
rs57958739
rs149850639
rs1568918
rs3741530
rs11061166
rs117291448
12:123470586_C_T
rs12811109
rs73230029
rs1463877
rs11612594
rs7135296
rs149394768
rs937564
rs74954864
rs111787219
rs61955214
rs117051159
rs1984658
rs883263
rs28755851
rs77674871
rs112484459
rs147609136
rs151224164
rs940904
rs3897102
rs12820906
rs369448301
rs78351440
rs77958303
rs7305511
rs10848291
rs137897734
rs12425850
rs12425009
rs7398697
rs143593289
rs75338281
rs4759362
rs79209281
rs78304689
rs140137757
rs118031899
rs77193970
rs1630820
rs74654764
rs641760
rs2270789
rs117667754
rs11613937
rs520088
rs10848363
rs10848365
rs34580115
rs113985700
rs655293
rs11608811
rs147040877
rs117801578
rs71444568
rs148414493
rs145192753
rs138437978
rs4148857
rs117229530
rs4148858
rs10773921
rs56156212
rs4148859
rs7957096
rs77571482
rs585522
rs11061601
rs77402445
rs78044997
rs1260294
rs596940
rs73230051
rs4148861
rs142663714
rs75625781
rs12306711
rs4148862
rs4148863
rs79050529
rs142068359
rs78299420
12:123571503_C_G
rs10848428
rs7312673
rs74599304
rs1727307
rs4148864
rs10848429
rs1790094
rs186587798
rs12318594
rs1617156
rs11061611
rs77863255
rs1790106
rs139833664
rs7132277
rs7299943
rs75589918
rs12423255
rs949143
rs4148865
rs141025836
rs147851315
rs7975763
rs1790121
rs1880975
rs11061616
rs1790122
rs143643671
rs11057162
rs78753733
rs78857330
rs1790120
rs2851442
rs78220661
rs10846468
rs2510885
rs79665790
rs1790119
rs76205535
rs1727294
rs1727295
rs11057165
rs1790116
rs1727316
rs1727317
rs10846469
rs78856743
rs1616131
rs1616181
rs1623129
rs144288399
rs1727318
rs141838768
rs145714392
rs2851441
rs12298355
rs1611973
rs2695482
rs113173910
rs186900746
rs150632425
rs150124865
rs1106240
rs1106241
rs77250160
rs144222359
rs180859572
rs1569068
rs58991895
rs1727302
rs74703625
rs1727305
rs1790090
rs949142
rs884548
rs1716183
rs1790108
rs1716184
rs1790109
rs10846471
rs1716185
rs1627724
rs1727315
rs61187102
rs74359282
rs1727314
rs1727313
rs1051434
rs7311411
rs1727312
rs1716162
rs11057172
rs2682429
rs2695481
rs12311134
rs2851438
rs10744147
rs61041384
rs1047158
rs10772993
rs10846473
rs75541989
rs1051431
rs1727296
rs1727293
rs1716165
rs149723937
rs1617434
rs1615350
rs1618679
rs1621194
rs1716167
rs1716168
rs12318389
rs76617121
rs2851437
rs113842662
rs112406620
rs1790099
rs4759367
rs112982798
rs2682427
rs143732191
rs79652218
rs11057180
rs78538199
rs3759113
rs1727301
rs2851447
rs10846476
rs10846477
rs77512518
rs12229700
rs1616484
rs4759406
rs148234445
rs1790135
rs149544529
rs76152284
12:123672518_A_C
rs1790088
rs144333498
rs2102949
rs10846479
rs4460848
rs117795630
rs60296110
rs1727286
rs75648402
rs79033960
rs118072116
rs77015199
rs1716180
rs150378933
rs11610710
12:123683155_A_C
rs74240768
rs112354496
rs79169804
rs117497930
rs138997931
rs113730715
rs3759111
rs74240769
rs11057189
rs145936601
rs74917517
rs75338498
rs4759407
rs1790129
rs11057191
rs74240770
rs138377250
rs76095298
rs548062289
rs76872194
rs2851443
rs79902160
rs74240771
rs3018099
rs1790134
rs140562095
rs1727319
rs181637522
rs139693284
rs79833865
rs1716178
rs36121382
rs150096107
rs113815499
rs1790104
rs1790096
rs1626703
rs79453983
rs80263881
rs60077920
rs57676984
rs4759408
rs112594897
rs75037792
rs146095378
rs28362667
rs28362668
rs1619283
rs1727332
rs1727331
rs7304782
rs7139321
rs78368479
rs10772997
rs111818294
rs11057202
rs112885526
rs117297820
rs75375467
rs10744150
rs78866909
rs10744151
rs182966634
rs11057205
rs34841857
rs78277945
rs1879379
rs10772999
rs7137286
rs191745409
rs61519741
rs11057207
rs11532322
rs61953388
rs2337630
rs4594040
rs2337631
rs187236476
rs11057209
rs11531106
rs11537458
rs4474479
rs4474478
rs2090764
rs1609520
rs10773000
rs112690433
rs2337632
rs74651379
rs75315573
rs151216628
rs2280424
rs1568427
rs1568428
rs60254089
rs4759411
rs76753169
rs11554169
rs114120858
rs11057214
rs76029248
rs1969355
rs4759372
rs76327404
rs4759413
rs10734900
rs10734901
rs4759414
rs10732573
rs10846489
rs1980251
rs78197735
rs11539605
rs4759418
rs10773002
rs61231969
rs4553407
rs10846490
rs141056714
rs2030401
rs2271976
rs10083067
rs75529277
rs76514049
rs11057222
rs61953394
rs79670526
rs140598041
rs11057223
rs11057224
rs150002761
rs3759114
rs80029182
rs1109559
rs1109560
rs10846492
rs10846493
rs11057226
rs147437385
rs10846494
rs375017432
rs186635425
rs10846495
rs192741327
rs10846496
rs10846497
rs7303754
rs74843013
rs117620597
rs10846499
rs10846500
rs7488490
rs7486723
rs144385193
rs10444447
rs10444448
rs10444449
rs11057231
rs113270742
rs10444439
rs61953413
rs73231946
rs11057238
rs10846501
rs11057240
rs79665224
rs11057241
rs79865224
rs11057242
rs188424980
rs77212643
rs11057243
rs139808536
rs7974099
rs61953418
rs182688472
rs10846503
rs10846504
rs11057244
rs3741527
rs11057245
rs78221238
rs10773003
rs74240779
rs10846505
rs74530231
rs79015132
rs79437344
rs10846506
rs11057246
rs61953419
rs3088303
rs4281511
rs11057248
rs4313613
rs113476796
rs73231950
rs77097967
rs3803001
rs141597659
rs12582153
rs4759374
rs118097186
rs113381333
rs12367421
rs77969964
rs75633955
rs148679059
rs79888551
rs76763582
rs72487570
rs58537268
rs60755632
rs11057250
rs12317452
rs75364398
rs10773004
rs58948739
rs76576325
rs78862746
rs10773005
rs10773006
rs138323775
rs11608305
rs11057251
rs80151828
rs117741953
rs77765598
rs74240781
rs10846509
rs61058270
rs57356592
rs3825141
rs2277343
rs10846510
rs11057254
rs4759419
rs4759421
rs76466196
rs80336138
rs79885827
rs4759375
rs4759376
rs4759377
rs10082867
rs144522641
rs79872003
rs11057261
rs10846513
rs61760910
rs74690356
rs61751327
rs6488868
rs10846514
rs10773007
rs77284983
rs77807587
rs113739544
rs77106645
rs57416942
rs75225286
rs12317103
rs111964104
rs59295450
rs80058611
rs12366872
rs12371973
rs11057264
rs150063528
rs74240784
rs77317455
rs77916750
rs11057266
rs149559217
rs7310756
rs10744152
rs12312675
rs61388686
rs7973131
rs7970080
rs7954704
rs12582456
rs7959415
rs10846517
rs28419092
rs10846518
rs10846519
rs7297649
rs7301163
rs79682856
rs11057273
rs10744153
rs6488869
rs7488340
rs190433492
rs144897271
rs7137243
rs7311304
rs10846520
rs11613711
rs11611677
rs11611679
rs11611680
rs11611694
rs10773009
rs7485967
rs7484644
rs11057275
rs118159293
rs11057276
rs7972811
rs7486223
rs7977563
rs80172030
rs6488870
rs6488871
rs182881221
rs7952835
rs10773010
rs6488872
rs112160305
rs6488873
rs6416289
rs7312145
rs7315453
rs118119987
rs11612234
rs142272751
rs11608297
rs7962723
rs56197170
rs10773011
rs10773012
rs10773013
rs188865373
rs6416290
rs6488874
rs10846522
rs7955367
rs7973878
rs11057283
rs11057284
rs7298909
rs11057285
rs11611141
rs79622593
rs117359775
rs10846523
rs11057287
rs35818434
rs7971557
rs9284166
rs56116847
rs10846524
rs9669069
rs139717021
rs80314644
rs77866843
rs9300256
rs112637057
rs9795593
rs9300257
rs12315739
rs9739565
rs9739171
rs10744154
rs9300258
rs9669169
rs9669273
rs9300259
rs9669295
rs10773014
rs10734902
rs61955083
rs149348176
rs117658033
rs10773018
rs9705407
rs11503021
rs184130394
rs28733606
rs28718696
rs61955085
rs181189542
rs28555076
rs28631104
rs191961012
rs116862878
rs28660661
rs28397122
rs28627651
rs60754073
rs28646185
rs28759130
rs28376696
rs28594416
rs79093758
rs28418709
rs28517382
rs61955088
rs7297888
rs61955089
rs61955114
rs117718416
rs28631903
rs28421567
rs28703745
rs74910598
rs28898283
rs61955117
rs28604484
rs28633324
rs78455769
rs182661231
rs547239241
rs28706693
rs28595660
rs28454135
rs28865692
rs28885203
rs28537583
rs28611282
rs28414347
rs28786830
rs60835840
rs76691543
rs28450974
rs28602967
rs28722829
rs34032470
rs28556815
rs186603586
rs142425465
rs141253242
rs28503862
rs28613486
rs28435460
rs28516750
rs28718363
rs185337409
rs28565984
rs28581850
rs28475177
rs28533432
rs117885828
rs28660993
rs28681105
rs116855657
rs28573826
rs28501453
rs28825193
rs28820735
rs140166774
rs78530836
rs28592032
rs28655516
rs28410096
rs146848514
rs74663314
rs28532037
rs28587386
rs28377694
rs74503997
rs28417583
rs28866344
rs111950701
rs28862317
rs28768122
rs28861152
rs28574664
rs28509440
rs28690326
rs28496545
rs61955125
rs73216931
rs78124268
rs28508025
rs142571695
rs28573238
rs61953484
rs56309603
rs28577594
rs28569885
rs28886709
rs28873419
rs28817269
rs2137558
rs1660
rs1662
rs146898200
rs28713448
rs76355364
rs139279439
rs77258915
rs58491161
rs140481490
rs141557105
rs2048617
rs28404303
rs28625019
rs28706696
rs73216937
rs56042759
rs28520455
rs28699127
rs28384208
rs76992239
rs142467647
rs28466887
rs28659953
rs77683380
rs4930718
rs1706477
rs28478828
rs28576315
rs28838663
rs28780730
rs35416759
rs951328
rs28531860
rs113286997
rs1706475
rs146390929
rs1707730
rs1707731
rs28434767
rs1706476
rs145107318
rs117518909
rs11507738
rs11507736
rs7961025
rs188674506
rs11516173
rs871163
rs13303004
rs144383701
rs140366760
rs11526042
rs28499899
rs28483351
rs11516176
rs11507739
rs28829651
rs35322317
rs11559494
rs11534428
rs4047517
rs4479070
rs13303266
rs7975122
rs7975636
rs7315901
rs7978323
rs140781904
rs6606747
rs7300562
rs9778112
rs117174895
rs11507744
rs3087496
rs78365400
rs11522340
rs9723046
rs77539620
rs11497313
rs9777813
rs11497312
rs77480543
rs34031619
rs11560820
rs117027704
rs148452129
rs75508112
rs61953527
rs4078291
rs9697616
rs13303358
rs9697264
rs9330649
rs374449019
rs146379934
rs117815505
rs77723510
rs9697459
rs140828332
rs9697735
rs9697628
rs61953531
rs11497308
rs28497891
rs73216951
rs9330650
rs561927306
rs529031521
rs59547046
rs189775349
rs144855986
rs61953535
rs59560692
rs61953537
rs11522337
rs11522338
rs11522339
rs9697543
rs9697721
rs13302918
rs61953538
rs9723048
rs111380103
rs28496079
rs2063629
rs28712858
rs76113463
rs2292500
rs28647680
rs7313179
rs28833471
rs28707421
rs28535724
rs28604461
rs2048615
rs34734800
rs28605072
rs61953539
rs28701527
rs28430750
rs28497190
rs61953540
rs2333831
rs28371124
rs28711456
rs28580741
rs4930717
rs61953543
rs28741988
rs4930716
rs1057879
rs28535055
rs28478446
rs149340899
rs145432176
rs7298068
rs28403439
rs28673982
rs28662057
rs28478308
rs28492040
rs184645169
rs1533246
rs74951470
rs7307227
rs55873974
rs56335045
rs28752288
rs2333832
rs61953552
rs35016092
rs117198691
rs6488877
rs6488878
rs7963804
rs28465339
rs28758342
rs28408980
rs7962151
rs28654896
rs78200944
rs7956299
rs112499340
rs77551183
rs5027860
rs28498381
rs61100007
rs78406245
rs7315326
rs112286578
rs114489538
rs73216963
rs28454032
rs28539789
rs7965334
rs7398935
rs61953556
rs145787760
rs28834793
rs113731400
rs28816150
rs11610019
rs7313751
rs61953557
rs10846526
rs12817861
rs78077879
rs11057295
rs147484909
rs2048616
rs76529141
rs4310694
rs117842783
rs61954862
rs546840497
rs147481399
rs373045787
rs10846528
rs2458115
rs11057297
rs786454
rs4930704
rs11057298
rs786452
rs111625397
rs138708987
rs11057299
rs4456350
rs12309685
rs75523465
rs7968040
rs144012192
rs11057300
rs11834369
rs12313119
rs117681957
rs1877365
rs2340691
rs61154946
rs7960812
rs786441
rs12829920
rs73414223
rs786443
rs11057301
rs7954782
rs7971779
rs7958153
rs11837236
rs35064645
rs786444
rs12099981
rs7972380
rs12099986
rs10128756
rs4930714
rs76100851
rs35958962
rs786445
rs78955489
rs74844896
rs17840832
rs11551723
rs142186488
rs11610013
rs786447
rs11057302
rs786448
rs36002329
rs7953876
rs7973766
rs146539578
rs786449
rs786450
rs143269373
rs35178369
rs34369761
rs79933835
rs117887064
rs12231444
rs146936648
rs77895354
rs141542281
rs74643748
rs66494087
rs7301377
rs952360
rs137861315
rs112002563
rs137909390
rs144534644
rs7313207
rs10846530
rs7303554
rs4930713
rs4930712
rs12308953
rs16917551
rs6551
rs1056132
rs786422
rs118111778
rs7309292
rs786423
rs77592647
rs7952920
rs34099549
rs7970545
rs786425
rs117906865
rs1543075
rs1543076
rs74996347
rs786428
rs786429
rs117564722
rs786430
rs7979561
rs141814847
rs786431
rs111507681
rs786432
rs10161548
rs786433
rs786434
rs188433158
rs786435
rs3850952
rs786437
rs786438
rs786439
rs77699179
rs75269728
rs73414262
rs12809853
rs61678733
rs116907308
rs11057304
rs118104666
rs551707763
rs7358562
rs4040225
rs884892
rs11057306
rs117200049
rs3748268
rs56213464
rs11057307
rs34097324
rs10846531
rs2048802
rs4930709
rs35708602
rs3748269
rs11615300
rs7308304
rs56675602
rs6488883
rs7134896
rs7137473
rs59126974
rs113971302
rs68163141
rs34514002
rs12829500
12:124103579_G_T
rs147043899
rs35867744
rs11833889
rs15587
rs7302183
rs10773019
rs3204541
rs142193554
rs3190836
rs3190835
rs10846532
rs2707
rs9919
rs1050449
rs1050448
rs1050443
rs11057309
rs149472233
rs7313628
rs185203486
rs7972413
rs6488884
rs1515814
rs1060639
rs1060637
rs182533252
rs3704
rs7298287
rs1515815
rs908373
rs76328254
rs78936504
rs36018806
rs141755541
rs3748270
rs11057310
rs111682989
rs138600588
rs7316410
rs144005761
rs7300147
rs10773020
rs11572920
rs12830927
rs11572926
rs149308733
rs11057312
rs146050590
rs7311689
rs6488887
rs7302177
rs12816883
rs11057313
rs11572940
rs12817576
rs10846534
rs7971452
rs10773021
rs7966882
rs7967780
rs11572949
rs11572952
rs2292702
rs10846535
rs11572954
rs10846536
rs11615162
rs34996665
rs11572972
rs1962020
rs10846537
rs4930737
rs11572985
rs11057318
rs10846538
rs11057320
rs11057322
rs7294984
rs6488888
rs7303409
rs1051793
rs4930708
rs7135624
rs151041764
rs11611450
rs35900897
rs7305701
rs11834141
rs35649708
rs11611354
rs7296804
rs7301065
rs11612479
rs12817757
rs7306549
rs7138209
rs7313140
rs12822546
rs12824075
rs7975119
rs7975233
rs7978447
rs7953596
rs7953599
rs7963498
rs6488890
rs7133199
rs7133543
rs7302649
rs7134074
rs7307008
rs35158437
rs34534928
rs149833309
rs7969130
rs113310757
rs12820195
rs35804181
rs138686613
rs7973695
rs7959553
rs7958693
rs148318128
rs6488891
rs180797383
rs12823866
rs7969964
rs66690784
rs7963968
rs117251955
rs7974279
rs7964443
rs7313261
rs12829893
rs7302788
rs11614155
rs147319710
rs11614659
rs10846539
rs10846540
rs35416308
rs7308862
rs7139193
rs7297576
rs3748271
rs7309528
rs6488892
rs6488893
rs12829984
rs7301907
rs7298831
rs7313032
rs7302449
rs11829958
rs10773023
rs11609591
rs7135660
rs7307343
rs7310918
rs11057329
rs35114195
rs147671185
rs142388879
rs11833604
rs11831536
rs10846542
rs143078837
rs35946281
rs7137946
rs7304837
rs7304052
rs11057331
rs12821242
rs11057332
rs11830462
rs7966867
rs12828633
rs10846543
rs12831081
rs11834492
rs12818596
rs7298440
rs7979528
rs7968029
rs7957429
rs7397230
rs7307219
rs7308234
rs7138503
rs11613632
rs191048520
rs73219037
rs7398152
rs10846545
rs6488894
rs7316011
rs117416067
rs7973155
rs73418174
rs77724571
rs10846546
rs11614468
rs11612030
rs10773024
rs7136939
rs11837256
rs11834808
rs12827074
rs12811354
rs7398298
rs7305838
rs12819746
rs12825800
```
