## Supplementary material for "Characterization of shared and ancestry-specific signals driving complex traits using multi-ancestry fine-mapping": s1.afreq

```
#CHROM	ID	REF	ALT	ALT_FREQS	OBS_CT
12	rs34220678	G	A	0.0874751	1006
12	rs4758666	C	T	0.751491	1006
12	rs11058062	A	C	0.100398	1006
12	rs10846839	G	T	0.100398	1006
12	rs11058064	T	C	0.100398	1006
12	rs7972135	T	C	0.0755467	1006
12	rs74472681	C	A	0.100398	1006
12	rs11058099	G	C	0.100398	1006
12	rs10773152	T	C	0.762425	1006
12	rs117438355	T	G	0.0139165	1006
12	rs148207727	C	T	0.0159046	1006
12	rs7135419	T	A	0.762425	1006
12	rs10846852	C	T	0.648111	1006
12	rs10846854	G	T	0.100398	1006
12	rs34129612	T	C	0.762425	1006
12	rs74570034	A	C	0.100398	1006
12	rs114895036	A	T	0.0377734	1006
12	rs74943525	G	A	0.100398	1006
12	rs7959550	C	T	0.651093	1006
12	rs149253592	G	A	0.026839	1006
12	rs11058135	G	A	0.101392	1006
12	rs11058136	G	A	0.101392	1006
12	rs12229152	G	C	0.101392	1006
12	rs113102400	G	A	0.0129225	1006
12	rs12314643	C	T	0.751491	1006
12	rs10846871	C	T	0.537773	1006
12	rs148991367	C	A	0.0139165	1006
12	rs11058143	C	A	0.100398	1006
12	rs11058144	T	G	0.100398	1006
12	rs12427143	A	G	0.100398	1006
12	rs147912333	G	A	0.0109344	1006
12	rs139346647	G	A	0.0337972	1006
12	rs10846879	G	A	0.109344	1006
12	rs2341438	G	A	0.651093	1006
12	rs10734918	A	C	0.762425	1006
12	rs74334400	C	T	0.0228628	1006
12	rs4758662	G	A	0.762425	1006
12	rs4758643	A	T	0.762425	1006
12	rs148538438	G	A	0.0218688	1006
12	rs11830957	C	A	0.641153	1006
12	rs11058159	G	A	0.106362	1006
12	rs7964981	C	T	0.644135	1006
12	rs553868009	C	G	0.0129225	1006
12	rs10773162	G	A	0.643141	1006
12	rs143627950	C	T	0.0188867	1006
12	rs148085105	G	C	0.0218688	1006
12	rs6489002	T	C	0.762425	1006
12	rs11058178	G	A	0.529821	1006
12	rs7970007	G	A	0.654076	1006
12	rs10744208	C	A	0.762425	1006
12	rs10744209	G	A	0.762425	1006
12	rs61954450	T	C	0.107356	1006
12	rs10744210	A	G	0.762425	1006
12	rs10744211	A	G	0.762425	1006
12	rs11058186	A	G	0.107356	1006
12	rs10846896	T	C	0.110338	1006
12	rs143246898	C	T	0.0248509	1006
12	rs4758697	T	C	0.107356	1006
12	rs7978119	G	A	0.652087	1006
12	rs10846899	T	A	0.529821	1006
12	rs10773167	C	T	0.762425	1006
12	rs11058206	C	T	0.107356	1006
12	rs11058209	A	G	0.762425	1006
12	rs117849902	G	A	0.00894632	1006
12	rs112392143	A	G	0.0775348	1006
12	rs2173581	C	T	0.10835	1006
12	rs12824888	G	C	0.101392	1006
12	rs1973463	A	G	0.759443	1006
12	rs12423420	G	A	0.735586	1006
12	rs12812332	A	G	0.637177	1006
12	rs11058226	T	C	0.746521	1006
12	rs10846912	C	T	0.639165	1006
12	rs10773172	G	A	0.746521	1006
12	rs11058233	A	G	0.757455	1006
12	rs11058237	A	G	0.107356	1006
12	rs12314537	A	G	0.639165	1006
12	rs10744217	A	G	0.748509	1006
12	rs10744218	G	A	0.638171	1006
12	rs78695278	C	T	0.107356	1006
12	rs10846920	C	T	0.745527	1006
12	rs10846921	A	C	0.749503	1006
12	rs76506749	T	G	0.110338	1006
12	rs11058251	A	C	0.745527	1006
12	rs4758644	A	C	0.745527	1006
12	rs7398014	T	C	0.758449	1006
12	rs10773176	A	G	0.746521	1006
12	rs10773178	T	C	0.746521	1006
12	rs61956095	C	T	0.0228628	1006
12	rs4758645	G	A	0.746521	1006
12	rs4758646	G	A	0.746521	1006
12	rs7316114	A	G	0.748509	1006
12	rs117114390	C	T	0.0238569	1006
12	rs10744220	T	C	0.746521	1006
12	rs10846931	C	G	0.746521	1006
12	rs11058272	G	A	0.638171	1006
12	rs116896792	T	C	0.0725646	1006
12	rs7301515	T	C	0.758449	1006
12	rs551766481	C	A	0.0308151	1006
12	rs7963773	A	G	0.749503	1006
12	rs138555178	C	T	0.0208748	1006
12	rs7964138	A	G	0.749503	1006
12	rs12425970	G	T	0.746521	1006
12	rs11609474	A	T	0.139165	1006
12	rs190887011	C	G	0.0178926	1006
12	rs11608711	A	C	0.555666	1006
12	rs7132830	G	A	0.555666	1006
12	rs10846968	T	C	0.555666	1006
12	rs61956097	G	A	0.188867	1006
12	rs143791784	T	C	0.028827	1006
12	rs112206622	G	A	0.189861	1006
12	rs6416295	T	C	0.555666	1006
12	rs6489014	A	G	0.555666	1006
12	rs12369179	C	T	0.0705765	1006
12	rs10846978	T	C	0.752485	1006
12	rs118045938	T	C	0.028827	1006
12	rs73222259	C	A	0.109344	1006
12	rs4758692	T	C	0.552684	1006
12	rs12817342	T	C	0.442346	1006
12	rs11058362	T	C	0.555666	1006
12	rs10846993	C	T	0.442346	1006
12	rs10773208	T	C	0.752485	1006
12	rs117433475	G	A	0.0536779	1006
12	rs11058375	A	T	0.026839	1006
12	rs4758657	G	C	0.55666	1006
12	rs4758658	C	T	0.55169	1006
12	rs78494940	T	G	0.0715706	1006
12	rs117697674	A	G	0.0159046	1006
12	rs7955513	C	T	0.555666	1006
12	rs7311573	G	C	0.555666	1006
12	rs117426925	T	A	0.0168986	1006
12	rs7303688	A	G	0.555666	1006
12	rs35483694	C	G	0.203777	1006
12	rs73222264	C	G	0.026839	1006
12	rs12828165	C	T	0.552684	1006
12	rs7486949	G	A	0.552684	1006
12	rs80284715	C	T	0.109344	1006
12	rs11058398	A	T	0.555666	1006
12	rs12426619	C	T	0.187873	1006
12	rs111460882	T	A	0.026839	1006
12	rs11058402	A	G	0.753479	1006
12	rs77786029	C	T	0.0328032	1006
12	rs7314638	A	G	0.752485	1006
12	rs12825762	G	A	0.552684	1006
12	rs1473553	G	T	0.748509	1006
12	rs7296680	T	A	0.555666	1006
12	rs4356269	C	T	0.555666	1006
12	rs78111011	C	A	0.109344	1006
12	rs11615830	C	T	0.555666	1006
12	rs1499681	A	G	0.107356	1006
12	rs4237789	C	T	0.203777	1006
12	rs148009304	G	A	0.0168986	1006
12	rs12818552	C	A	0.435388	1006
12	rs4758660	A	C	0.544732	1006
12	rs10998	G	A	0.749503	1006
12	rs1115154	A	G	0.0397614	1006
12	rs144762317	C	T	0.0238569	1006
12	rs61956119	G	A	0.543738	1006
12	rs11058480	C	T	0.184891	1006
12	rs9988963	C	G	0.738569	1006
12	rs10734920	C	T	0.984095	1006
12	rs10773230	C	T	0.542744	1006
12	rs190385975	G	A	0.0168986	1006
12	rs7298839	C	T	0.545726	1006
12	rs11610303	G	T	0.54175	1006
12	rs7967928	C	T	0.545726	1006
12	rs7136564	G	C	0.544732	1006
12	rs6489051	C	T	0.545726	1006
12	rs113783639	C	G	0.109344	1006
12	rs1532578	C	G	0.544732	1006
12	rs10847090	G	A	0.545726	1006
12	rs7297866	C	T	0.545726	1006
12	rs6489056	C	T	0.543738	1006
12	rs61956121	T	C	0.387674	1006
12	rs61453559	T	C	0.185885	1006
12	rs58600355	A	T	0.54175	1006
12	rs78525750	A	G	0.0785288	1006
12	rs57311174	G	A	0.542744	1006
12	rs6416298	C	T	0.742545	1006
12	rs10847103	C	T	0.186879	1006
12	rs11058562	T	C	0.481113	1006
12	rs7134381	C	T	0.545726	1006
12	rs10744242	C	T	0.545726	1006
12	rs11614176	G	A	0.055666	1006
12	rs7307867	T	C	0.545726	1006
12	rs11058575	C	T	0.185885	1006
12	rs12816396	A	T	0.158052	1006
12	rs74979707	T	C	0.102386	1006
12	rs73222277	C	T	0.0218688	1006
12	rs74976900	G	T	0.0467197	1006
12	rs35416556	C	T	0.0467197	1006
12	rs148937892	G	A	0.027833	1006
12	rs142711555	T	C	0.0109344	1006
12	rs11833514	G	A	0.0994036	1006
12	rs11615433	T	C	0.138171	1006
12	rs11058607	A	G	0.242545	1006
12	rs10734924	T	G	0.740557	1006
12	rs7485035	C	T	0.239563	1006
12	rs7977922	G	A	0.242545	1006
12	rs113989486	G	A	0.0994036	1006
12	rs12370850	G	A	0.390656	1006
12	rs77576117	G	A	0.0536779	1006
12	rs117441421	G	A	0.0218688	1006
12	rs147730268	G	T	0.0705765	1006
12	rs10847141	G	A	0.39165	1006
12	rs6489071	C	G	0.734592	1006
12	rs112162374	C	T	0.027833	1006
12	rs147962382	C	T	0.0308151	1006
12	rs7976597	T	C	0.246521	1006
12	rs61956128	T	C	0.241551	1006
12	rs11058649	C	T	0.242545	1006
12	rs7953379	A	G	0.342942	1006
12	rs150005849	G	A	0.0198807	1006
12	rs7968222	G	T	0.101392	1006
12	rs78620163	A	G	0.100398	1006
12	rs191591509	G	C	0.0188867	1006
12	rs142998644	G	A	0.0994036	1006
12	rs11833424	A	G	0.0994036	1006
12	rs34864383	C	T	0.39165	1006
12	rs117907329	C	T	0.0994036	1006
12	rs35139892	C	A	0.241551	1006
12	rs10847169	A	G	0.395626	1006
12	rs10847170	A	G	0.395626	1006
12	rs12819165	A	G	0.241551	1006
12	rs12827322	T	C	0.241551	1006
12	rs7297692	A	G	0.342942	1006
12	rs78113440	G	A	0.0228628	1006
12	rs36008586	C	T	0.241551	1006
12	rs74864444	G	A	0.0994036	1006
12	rs61956132	C	T	0.241551	1006
12	rs117758059	C	G	0.0994036	1006
12	rs10847179	T	C	0.744533	1006
12	rs12230600	T	C	0.241551	1006
12	rs11058710	C	G	0.394632	1006
12	rs35951057	A	G	0.0198807	1006
12	rs7955203	A	T	0.730616	1006
12	rs10773302	G	T	0.737575	1006
12	rs76663592	T	C	0.100398	1006
12	rs11058721	A	G	0.342942	1006
12	rs79897940	C	T	0.0994036	1006
12	rs7954088	C	A	0.100398	1006
12	rs7301815	T	C	0.342942	1006
12	rs7302249	A	T	0.0347913	1006
12	rs112718067	G	A	0.0994036	1006
12	rs138483950	G	A	0.0198807	1006
12	rs112484578	C	T	0.0994036	1006
12	rs74921432	A	T	0.0994036	1006
12	rs112596316	C	A	0.0994036	1006
12	rs10744275	A	G	0.744533	1006
12	rs10847189	G	T	0.393638	1006
12	rs111555507	T	C	0.0994036	1006
12	rs6489111	A	G	0.342942	1006
12	rs11058772	A	T	0.241551	1006
12	rs4579965	A	G	0.394632	1006
12	rs112895382	T	C	0.0526839	1006
12	rs113046517	C	T	0.0994036	1006
12	rs7952940	T	C	0.961233	1006
12	rs12227778	A	G	0.285288	1006
12	rs1021705	A	T	0.397614	1006
12	rs4411309	T	A	0.986083	1006
12	rs117004589	C	A	0.0238569	1006
12	rs75783835	A	G	0.0994036	1006
12	rs7980407	G	A	0.100398	1006
12	rs73222285	G	C	0.0258449	1006
12	rs61751322	A	G	0.0616302	1006
12	rs75269781	C	T	0.0994036	1006
12	rs11058796	A	G	0.238569	1006
12	rs11058797	C	T	0.394632	1006
12	rs7979863	G	A	0.342942	1006
12	rs7316149	G	A	0.744533	1006
12	rs151296925	C	T	0.0984095	1006
12	rs11058812	A	G	0.239563	1006
12	rs34263900	T	A	0.0536779	1006
12	rs10847227	C	T	0.241551	1006
12	rs7398861	G	A	0.394632	1006
12	rs75615229	C	A	0.0954274	1006
12	rs10847234	T	C	0.395626	1006
12	rs7310366	T	C	0.342942	1006
12	rs10847235	A	T	0.243539	1006
12	rs11058839	C	T	0.394632	1006
12	rs11058840	C	T	0.394632	1006
12	rs140721718	T	C	0.0109344	1006
12	rs36117464	G	A	0.0417495	1006
12	rs7137722	G	T	0.732604	1006
12	rs12829891	T	C	0.239563	1006
12	rs11612869	G	A	0.394632	1006
12	rs146677327	C	T	0.0149105	1006
12	rs1392236	C	G	0.743539	1006
12	rs7314410	G	A	0.0994036	1006
12	rs7972728	C	A	0.744533	1006
12	rs11058862	C	T	0.398608	1006
12	rs10744287	T	A	0.636183	1006
12	rs149387833	C	T	0.0308151	1006
12	rs190358128	G	C	0.0198807	1006
12	rs75333702	C	A	0.0248509	1006
12	rs10847242	T	G	0.637177	1006
12	rs4319547	A	G	0.744533	1006
12	rs148880360	G	T	0.0994036	1006
12	rs11058868	C	A	0.242545	1006
12	rs74892415	G	A	0.0994036	1006
12	rs2342083	G	A	0.962227	1006
12	rs11058879	T	A	0.0198807	1006
12	rs9705654	T	C	0.733598	1006
12	rs117022682	G	A	0.0298211	1006
12	rs2062505	C	T	0.390656	1006
12	rs2062506	A	G	0.740557	1006
12	rs77594340	T	C	0.0109344	1006
12	rs11058904	C	T	0.237575	1006
12	rs142232333	T	C	0.0119284	1006
12	rs74879342	T	C	0.0994036	1006
12	rs138364846	G	T	0.0119284	1006
12	rs7307735	A	G	0.733598	1006
12	rs143575566	T	C	0.101392	1006
12	rs57721222	A	G	0.239563	1006
12	rs35825023	G	A	0.237575	1006
12	rs7398939	C	T	0.388668	1006
12	rs2342082	T	C	0.747515	1006
12	rs137935047	G	A	0.026839	1006
12	rs7954964	C	T	0.237575	1006
12	rs7979860	G	T	0.240557	1006
12	rs11611668	C	T	0.39662	1006
12	rs2277346	G	C	0.340954	1006
12	rs1392237	T	C	0.237575	1006
12	rs138717843	A	G	0.0198807	1006
12	rs74459683	T	G	0.101392	1006
12	rs2173628	G	A	0.739563	1006
12	rs66893471	T	C	0.239563	1006
12	rs34023619	G	A	0.0516899	1006
12	rs11059000	C	T	0.389662	1006
12	rs6489156	C	T	0.730616	1006
12	rs181388770	C	G	0.0367793	1006
12	rs6489157	G	C	0.730616	1006
12	rs11837038	T	G	0.0994036	1006
12	rs11059008	A	G	0.239563	1006
12	rs10847298	G	A	0.389662	1006
12	rs2270775	C	T	0.237575	1006
12	rs1014188	G	A	0.0994036	1006
12	rs7974671	G	A	0.0994036	1006
12	rs11059023	C	T	0.235586	1006
12	rs11059028	T	C	0.235586	1006
12	rs7309140	T	C	0.100398	1006
12	rs36103570	T	C	0.0526839	1006
12	rs6489158	T	G	0.629225	1006
12	rs77842044	G	A	0.0994036	1006
12	rs7309390	A	G	0.735586	1006
12	rs35685258	G	A	0.235586	1006
12	rs3803004	G	A	0.389662	1006
12	rs3803005	T	C	0.729622	1006
12	rs78276281	C	A	0.0318091	1006
12	rs7296826	G	A	0.239563	1006
12	rs6489159	G	A	0.741551	1006
12	rs10773378	G	C	0.340954	1006
12	rs7960415	C	G	0.0994036	1006
12	rs7966094	A	G	0.738569	1006
12	rs141556355	A	C	0.0417495	1006
12	rs7295397	C	T	0.736581	1006
12	rs73409839	G	A	0.237575	1006
12	rs113166793	G	A	0.100398	1006
12	rs7316493	T	C	0.101392	1006
12	rs61954998	T	C	0.237575	1006
12	rs7316734	A	G	0.733598	1006
12	rs117269855	C	T	0.0298211	1006
12	rs7397990	T	C	0.733598	1006
12	rs10847329	C	T	0.388668	1006
12	rs7964259	T	C	0.101392	1006
12	rs34031587	C	T	0.237575	1006
12	rs76869145	T	C	0.10835	1006
12	rs78684493	A	G	0.101392	1006
12	rs113423479	A	G	0.140159	1006
12	rs111282334	T	G	0.0298211	1006
12	rs71456751	C	T	0.102386	1006
12	rs61955000	A	G	0.462227	1006
12	rs11614147	G	T	0.351889	1006
12	rs11614277	G	A	0.350895	1006
12	rs10847335	A	C	0.45328	1006
12	rs34773022	G	A	0.245527	1006
12	rs11059097	T	A	0.350895	1006
12	rs113480808	T	C	0.117296	1006
12	rs7295105	G	A	0.702783	1006
12	rs7307233	C	G	0.702783	1006
12	rs11059100	G	A	0.459245	1006
12	rs10773394	C	A	0.700795	1006
12	rs145280896	C	T	0.0248509	1006
12	rs73224112	A	G	0.0298211	1006
12	rs9795701	T	C	0.455268	1006
12	rs73224116	C	G	0.45328	1006
12	rs61955003	C	G	0.153082	1006
12	rs11059120	C	T	0.183897	1006
12	rs7134265	A	G	0.457256	1006
12	rs55995122	C	T	0.027833	1006
12	rs7959238	A	T	0.703777	1006
12	rs35297311	A	C	0.45328	1006
12	rs35157148	C	T	0.45328	1006
12	rs7954006	C	A	0.703777	1006
12	rs7397194	C	G	0.45825	1006
12	rs73224181	A	G	0.0298211	1006
12	rs7398147	C	T	0.45328	1006
12	rs138608943	G	A	0.0228628	1006
12	rs11059214	G	T	0.183897	1006
12	rs6489179	A	C	0.45328	1006
12	rs7137187	A	G	0.987078	1006
12	rs142664188	C	G	0.0119284	1006
12	rs11059237	A	G	0.452286	1006
12	rs34357107	T	G	0.452286	1006
12	rs80265946	C	A	0.0337972	1006
12	rs76554679	A	G	0.0984095	1006
12	rs73224188	G	A	0.452286	1006
12	rs645348	A	G	0.452286	1006
12	rs11059257	T	A	0.349901	1006
12	rs117762833	C	T	0.0149105	1006
12	rs11059258	G	A	0.348907	1006
12	rs7962159	G	A	0.0984095	1006
12	rs142917618	G	A	0.0417495	1006
12	rs140998934	G	A	0.05666	1006
12	rs77894797	A	G	0.0984095	1006
12	rs78440611	A	G	0.0984095	1006
12	rs10847415	T	C	0.702783	1006
12	rs35296629	G	A	0.055666	1006
12	rs612465	G	C	0.452286	1006
12	rs2936731	G	T	0.452286	1006
12	rs12821949	C	T	0.346918	1006
12	rs2245199	C	T	0.45328	1006
12	rs56060411	G	A	0.0606362	1006
12	rs147522256	G	A	0.0149105	1006
12	rs186471389	A	G	0.0119284	1006
12	rs117394831	T	C	0.0198807	1006
12	rs7307887	T	C	0.282306	1006
12	rs4759370	G	A	0.0596421	1006
12	rs11059306	T	G	0.197813	1006
12	rs117210083	T	C	0.0218688	1006
12	rs6489190	C	T	0.195825	1006
12	rs6489191	A	G	0.607356	1006
12	rs35576166	T	A	0.0586481	1006
12	rs9788287	G	A	0.172962	1006
12	rs582927	C	G	0.0705765	1006
12	rs34371863	C	T	0.05666	1006
12	rs584844	C	T	0.355865	1006
12	rs598322	T	C	0.527833	1006
12	rs7350636	G	C	0.380716	1006
12	rs117657573	G	A	0.0198807	1006
12	rs117921591	C	T	0.0198807	1006
12	rs527877	C	T	0.128231	1006
12	rs10450705	G	A	0.0198807	1006
12	rs117750369	G	A	0.0198807	1006
12	rs474564	G	C	0.567594	1006
12	rs150434500	T	C	0.0218688	1006
12	rs117842906	G	A	0.0168986	1006
12	rs642895	C	T	0.128231	1006
12	rs11059328	C	T	0.0198807	1006
12	rs838778	A	G	0.128231	1006
12	rs2133633	A	G	0.127237	1006
12	rs1097964	T	C	0.128231	1006
12	rs515431	G	A	0.128231	1006
12	rs11059333	T	C	0.0198807	1006
12	rs10847446	G	A	0.380716	1006
12	rs12231722	G	C	0.0198807	1006
12	rs11059337	A	T	0.0198807	1006
12	rs486036	G	T	0.128231	1006
12	rs645987	A	G	0.127237	1006
12	rs646001	G	A	0.527833	1006
12	rs6489201	A	G	0.379722	1006
12	rs187574536	T	A	0.0218688	1006
12	rs190655907	C	T	0.00795229	1006
12	rs11610408	C	T	0.0656064	1006
12	rs7966605	T	C	0.582505	1006
12	rs4759404	C	T	0.176938	1006
12	rs4759364	C	T	0.173956	1006
12	rs147433011	T	C	0.0119284	1006
12	rs2088678	T	C	0.406561	1006
12	rs10773429	C	T	0.406561	1006
12	rs11059356	G	A	0.408549	1006
12	rs10847452	G	T	0.406561	1006
12	rs35683065	G	C	0.175944	1006
12	rs10847456	C	T	0.409543	1006
12	rs6489203	G	A	0.175944	1006
12	rs7969474	C	T	0.409543	1006
12	rs192203797	C	T	0.0159046	1006
12	rs182085268	A	G	0.0159046	1006
12	rs36030505	G	A	0.0159046	1006
12	rs7958805	G	T	0.409543	1006
12	rs118029747	A	G	0.0139165	1006
12	rs7959072	G	T	0.409543	1006
12	rs10773433	A	G	0.410537	1006
12	rs10773434	A	T	0.410537	1006
12	rs10773435	G	C	0.410537	1006
12	rs147417993	G	A	0.0159046	1006
12	rs10773436	A	G	0.408549	1006
12	rs7296217	T	A	0.175944	1006
12	rs644626	T	C	0.585487	1006
12	rs7970419	G	A	0.409543	1006
12	rs7309056	G	T	0.410537	1006
12	rs6489204	G	A	0.409543	1006
12	rs6489205	T	A	0.392644	1006
12	rs7969523	T	G	0.175944	1006
12	rs117229593	T	A	0.0308151	1006
12	rs71456760	G	T	0.0258449	1006
12	rs11059384	C	A	0.175944	1006
12	rs635400	A	G	0.176938	1006
12	rs2454722	A	G	0.176938	1006
12	rs151082097	C	G	0.0159046	1006
12	rs149018547	C	T	0.0248509	1006
12	rs2244689	A	G	0.175944	1006
12	rs73224198	T	A	0.0506958	1006
12	rs531791	T	C	0.409543	1006
12	rs630408	C	T	0.175944	1006
12	rs562042	A	G	0.175944	1006
12	rs601339	A	G	0.175944	1006
12	rs589154	C	T	0.175944	1006
12	rs585465	C	T	0.175944	1006
12	rs10773445	A	G	0.409543	1006
12	rs568853	G	A	0.176938	1006
12	rs4759361	T	A	0.175944	1006
12	rs491489	C	T	0.185885	1006
12	rs632393	G	A	0.175944	1006
12	rs11059418	C	T	0.409543	1006
12	rs2649991	A	G	0.175944	1006
12	rs525215	G	A	0.175944	1006
12	rs1696336	C	G	0.175944	1006
12	rs1798219	A	C	0.175944	1006
12	rs645491	T	C	0.175944	1006
12	rs509548	T	A	0.17495	1006
12	rs643285	G	A	0.175944	1006
12	rs535010	C	G	0.568588	1006
12	rs7972971	T	G	0.385686	1006
12	rs7956284	G	A	0.175944	1006
12	rs4453272	T	C	0.186879	1006
12	rs586573	G	A	0.565606	1006
12	rs147030932	C	G	0.0159046	1006
12	rs582856	T	C	0.176938	1006
12	rs582452	A	G	0.17992	1006
12	rs137895931	G	A	0.0139165	1006
12	rs545234	G	T	0.175944	1006
12	rs145305866	C	G	0.00994036	1006
12	rs116950578	C	T	0.0377734	1006
12	rs7305589	C	T	0.392644	1006
12	rs112378089	T	G	0.0526839	1006
12	rs6489222	A	G	0.568588	1006
12	rs488391	C	T	0.568588	1006
12	rs7133768	T	C	0.294235	1006
12	rs61955028	G	A	0.0208748	1006
12	rs7974561	C	A	0.233598	1006
12	rs9668547	A	T	0.568588	1006
12	rs9668559	A	C	0.568588	1006
12	rs2454718	T	C	0.568588	1006
12	rs10444445	T	A	0.392644	1006
12	rs1798184	C	T	0.568588	1006
12	rs10773474	T	C	0.392644	1006
12	rs526276	C	T	0.175944	1006
12	rs2649984	T	C	0.0745527	1006
12	rs11059476	C	T	0.0447316	1006
12	rs117195351	T	A	0.0337972	1006
12	rs602293	C	T	0.572565	1006
12	rs600501	A	G	0.571571	1006
12	rs11059504	G	T	0.394632	1006
12	rs11059507	T	C	0.395626	1006
12	rs588293	G	A	0.572565	1006
12	rs61955029	T	G	0.395626	1006
12	rs73226103	C	G	0.0646123	1006
12	rs138848243	G	A	0.0168986	1006
12	rs681317	A	G	0.571571	1006
12	rs680934	T	C	0.571571	1006
12	rs680838	T	C	0.571571	1006
12	rs55776099	G	A	0.361829	1006
12	rs2262194	T	G	0.209742	1006
12	rs2256936	C	T	0.571571	1006
12	rs113740515	G	A	0.206759	1006
12	rs28675952	A	C	0.365805	1006
12	rs493623	A	G	0.525845	1006
12	rs61955033	T	C	0.571571	1006
12	rs139948644	C	T	0.0258449	1006
12	rs56308926	G	C	0.932406	1006
12	rs1798192	T	G	0.571571	1006
12	rs1696352	T	G	0.572565	1006
12	rs3825156	A	G	0.361829	1006
12	rs2256572	A	G	0.571571	1006
12	rs28710048	C	G	0.573559	1006
12	rs71456771	G	T	0.209742	1006
12	rs488635	T	G	0.209742	1006
12	rs3858543	C	T	0.356859	1006
12	rs2454703	T	C	0.570577	1006
12	rs34699072	C	T	0.209742	1006
12	rs3104614	C	T	0.209742	1006
12	rs3104613	G	T	0.209742	1006
12	rs580063	T	C	0.209742	1006
12	rs10847570	G	A	0.335984	1006
12	rs11059583	T	A	0.335984	1006
12	rs10847574	A	C	0.333996	1006
12	rs6489237	C	T	0.333996	1006
12	rs2454702	C	T	0.209742	1006
12	rs3922628	T	A	0.210736	1006
12	rs10773515	T	C	0.335984	1006
12	rs1696348	A	G	0.9334	1006
12	rs7307192	C	G	0.335984	1006
12	rs7313367	A	G	0.335984	1006
12	rs7131791	A	G	0.335984	1006
12	rs513567	A	G	0.9334	1006
12	rs146228231	T	C	0.0159046	1006
12	rs151008795	G	A	0.00894632	1006
12	rs527902	T	C	0.935388	1006
12	rs525017	T	C	0.936382	1006
12	rs4759383	T	C	0.423459	1006
12	rs496911	G	A	0.40159	1006
12	rs147693262	C	T	0.0218688	1006
12	rs11059650	C	T	0.429423	1006
12	rs137929115	C	T	0.0168986	1006
12	rs34623699	C	T	0.0994036	1006
12	rs4759368	A	G	0.428429	1006
12	rs2245611	C	T	0.361829	1006
12	rs7138436	G	T	0.860835	1006
12	rs192235575	G	A	0.0109344	1006
12	rs548349	T	C	0.916501	1006
12	rs61955056	G	A	0.0298211	1006
12	rs145759662	T	G	0.00795229	1006
12	rs9645762	C	T	0.860835	1006
12	rs146975724	G	A	0.0337972	1006
12	rs2253504	C	T	0.858847	1006
12	rs10466883	G	T	0.05666	1006
12	rs652533	C	T	0.858847	1006
12	rs651683	C	G	0.914513	1006
12	rs10466884	G	A	0.054672	1006
12	rs11059711	G	A	0.054672	1006
12	rs117453081	G	T	0.0228628	1006
12	rs116862333	T	C	0.0168986	1006
12	rs11059724	T	G	0.141153	1006
12	rs117891440	G	C	0.0139165	1006
12	rs10773547	G	A	0.497018	1006
12	rs11059729	T	C	0.05666	1006
12	rs79350782	G	T	0.054672	1006
12	rs2649896	G	A	0.0854871	1006
12	rs117742602	A	G	0.0159046	1006
12	rs12310386	A	C	0.054672	1006
12	rs148874285	T	G	0.0646123	1006
12	rs1260123	A	G	0.914513	1006
12	rs75789455	C	T	0.054672	1006
12	rs57366988	G	A	0.055666	1006
12	rs75876669	C	T	0.055666	1006
12	rs75955869	A	C	0.054672	1006
12	rs74970176	A	T	0.054672	1006
12	rs112898406	T	C	0.00695825	1006
12	rs12316263	A	G	0.054672	1006
12	rs112064785	C	G	0.054672	1006
12	rs2649902	G	A	0.858847	1006
12	rs12321556	T	G	0.055666	1006
12	rs2649903	A	G	0.914513	1006
12	rs2656812	C	A	0.914513	1006
12	rs113204814	G	A	0.0745527	1006
12	rs80140873	C	G	0.055666	1006
12	rs1260121	G	A	0.913519	1006
12	rs78591962	T	A	0.054672	1006
12	rs75389155	A	G	0.05666	1006
12	rs78501176	A	C	0.054672	1006
12	rs3817095	T	C	0.054672	1006
12	rs111933537	A	C	0.0944334	1006
12	rs80220833	T	G	0.055666	1006
12	rs77347649	A	T	0.028827	1006
12	rs1260120	G	A	0.858847	1006
12	rs113903550	G	A	0.054672	1006
12	rs61176973	G	A	0.054672	1006
12	rs839357	A	G	0.94334	1006
12	rs839356	C	A	0.914513	1006
12	rs2154	A	G	0.0944334	1006
12	rs1975761	C	A	0.914513	1006
12	rs11059834	T	C	0.054672	1006
12	rs150447436	A	G	0.0159046	1006
12	rs1671688	A	T	0.858847	1006
12	rs2649914	A	G	0.914513	1006
12	rs117245107	A	G	0.0159046	1006
12	rs78552965	G	A	0.054672	1006
12	rs1671687	T	C	0.914513	1006
12	rs61955059	A	G	0.0328032	1006
12	rs185886243	C	T	0.00795229	1006
12	rs839355	A	G	0.914513	1006
12	rs34444845	C	T	0.0159046	1006
12	rs12307038	T	C	0.054672	1006
12	rs61956960	C	T	0.00695825	1006
12	rs117814385	C	T	0.00795229	1006
12	rs701484	G	A	0.858847	1006
12	rs116988067	G	A	0.00795229	1006
12	rs12310901	A	T	0.055666	1006
12	rs12303270	G	A	0.054672	1006
12	rs839354	C	T	0.914513	1006
12	rs12312837	A	G	0.054672	1006
12	rs1798563	A	G	0.914513	1006
12	rs839352	A	G	0.957256	1006
12	rs12302287	C	T	0.054672	1006
12	rs11059932	G	A	0.858847	1006
12	rs12303951	C	A	0.054672	1006
12	rs2936730	C	G	0.858847	1006
12	rs60469279	C	T	0.054672	1006
12	rs4759394	A	C	0.0387674	1006
12	rs12305822	C	T	0.055666	1006
12	rs1696355	A	T	0.914513	1006
12	rs75875275	A	G	0.055666	1006
12	rs192413221	C	T	0.00795229	1006
12	rs11059953	T	C	0.054672	1006
12	rs11059954	C	T	0.054672	1006
12	rs1696320	A	G	0.858847	1006
12	rs1671679	C	T	0.054672	1006
12	rs7967318	C	T	0.497018	1006
12	rs7486414	G	A	0.055666	1006
12	rs76417864	A	G	0.0258449	1006
12	rs190345452	A	G	0.0795229	1006
12	rs71456775	C	A	0.0178926	1006
12	rs6489240	T	C	0.858847	1006
12	rs142876831	A	G	0.0119284	1006
12	rs7311386	G	A	0.055666	1006
12	rs7138313	C	T	0.055666	1006
12	rs12319160	C	T	0.054672	1006
12	rs75381856	T	C	0.054672	1006
12	rs839363	C	T	0.858847	1006
12	rs74741778	T	G	0.054672	1006
12	rs839362	G	A	0.914513	1006
12	rs839361	A	G	0.914513	1006
12	rs113956084	T	C	0.054672	1006
12	rs71456776	G	T	0.026839	1006
12	rs78935817	C	T	0.054672	1006
12	rs80023119	A	C	0.054672	1006
12	rs79426485	A	T	0.054672	1006
12	rs2649895	A	G	0.914513	1006
12	rs75481785	G	A	0.054672	1006
12	rs12321100	T	C	0.054672	1006
12	rs2649894	T	C	0.945328	1006
12	rs2604850	T	C	0.949304	1006
12	rs12313538	G	A	0.0367793	1006
12	rs12318871	C	T	0.0367793	1006
12	rs12313600	G	A	0.0367793	1006
12	rs10744394	G	A	0.941352	1006
12	rs12315520	G	C	0.0367793	1006
12	rs12298293	T	C	0.0367793	1006
12	rs4759393	G	A	0.904573	1006
12	rs79433554	G	A	0.0367793	1006
12	rs112365238	G	A	0.0258449	1006
12	rs839360	A	G	0.0377734	1006
12	rs12297553	C	T	0.0357853	1006
12	rs77908463	C	T	0.0367793	1006
12	rs75482067	G	A	0.0367793	1006
12	rs138436155	G	C	0.0437376	1006
12	rs12321131	G	A	0.0367793	1006
12	rs4759392	C	T	0.872763	1006
12	rs75175797	G	A	0.0258449	1006
12	rs11060064	C	T	0.0367793	1006
12	rs11060065	A	G	0.0367793	1006
12	rs79775390	C	T	0.0367793	1006
12	rs7294991	C	T	0.872763	1006
12	rs7305256	T	C	0.909543	1006
12	rs75794148	C	G	0.0367793	1006
12	rs113377308	C	T	0.0318091	1006
12	rs58182048	C	T	0.0367793	1006
12	rs77422670	T	C	0.0367793	1006
12	rs7309225	A	G	0.872763	1006
12	rs6489241	C	G	0.909543	1006
12	rs117953637	A	C	0.0119284	1006
12	rs10847742	A	G	0.909543	1006
12	rs9788290	G	A	0.0367793	1006
12	rs10847749	C	T	0.909543	1006
12	rs10847751	C	T	0.909543	1006
12	rs193140864	G	A	0.0109344	1006
12	rs967281	A	G	0.909543	1006
12	rs77970074	T	G	0.0367793	1006
12	rs11060112	A	C	0.248509	1006
12	rs4038080	T	C	0.909543	1006
12	rs4038081	G	A	0.909543	1006
12	rs4307760	C	G	0.909543	1006
12	rs4424710	T	G	0.909543	1006
12	rs3844369	T	C	0.909543	1006
12	rs3852535	G	A	0.909543	1006
12	rs4426165	T	C	0.909543	1006
12	rs9795629	G	A	0.908549	1006
12	rs7957643	G	A	0.909543	1006
12	rs138062324	G	A	0.168986	1006
12	rs12817488	G	A	0.447316	1006
12	rs7960548	T	C	0.909543	1006
12	rs148544227	G	A	0.0318091	1006
12	rs11060142	G	T	0.909543	1006
12	rs10773599	A	T	0.909543	1006
12	rs4759391	T	A	0.909543	1006
12	rs55716280	C	T	0.0318091	1006
12	rs10847775	G	A	0.909543	1006
12	rs12811036	T	C	0.909543	1006
12	rs12367291	G	A	0.909543	1006
12	rs12369710	T	C	0.909543	1006
12	rs143849382	G	A	0.0497018	1006
12	rs11060152	G	A	0.909543	1006
12	rs10744401	T	G	0.909543	1006
12	rs7303973	T	C	0.942346	1006
12	rs4038070	C	T	0.909543	1006
12	rs150319356	C	T	0.0159046	1006
12	rs1798560	C	G	0.0328032	1006
12	rs1798561	C	T	0.0328032	1006
12	rs77319435	T	C	0.0328032	1006
12	rs1696322	T	G	0.0328032	1006
12	rs1696323	A	G	0.0328032	1006
12	rs1798565	A	G	0.0328032	1006
12	rs1696325	A	G	0.0328032	1006
12	rs116736246	T	A	0.10835	1006
12	rs2656814	T	C	0.0328032	1006
12	rs2649899	T	C	0.0328032	1006
12	rs2656815	G	A	0.95328	1006
12	rs1696316	G	A	0.0328032	1006
12	rs74575059	G	A	0.0318091	1006
12	rs4759390	C	T	0.866799	1006
12	rs1619142	T	C	0.0328032	1006
12	rs2456151	G	A	0.0328032	1006
12	rs1671683	C	T	0.0328032	1006
12	rs1671682	T	A	0.0328032	1006
12	rs11060180	A	G	0.435388	1006
12	rs1671681	A	G	0.0328032	1006
12	rs73415582	C	A	0.0337972	1006
12	rs1798569	C	A	0.0328032	1006
12	rs79255256	G	A	0.0337972	1006
12	rs937520	C	T	0.0367793	1006
12	rs2649908	A	G	0.0367793	1006
12	rs75471208	G	A	0.0367793	1006
12	rs113157877	C	T	0.0308151	1006
12	rs138114493	C	T	0.0228628	1006
12	rs180786817	C	T	0.0109344	1006
12	rs77528804	A	G	0.0367793	1006
12	rs2649909	G	T	0.0367793	1006
12	rs7954285	C	T	0.867793	1006
12	rs2604851	A	G	0.936382	1006
12	rs78108054	A	C	0.0248509	1006
12	rs4759389	A	G	0.867793	1006
12	rs111269428	A	G	0.0308151	1006
12	rs1696327	T	C	0.936382	1006
12	rs59058900	G	A	0.0318091	1006
12	rs11060208	G	A	0.0367793	1006
12	rs7398546	T	C	0.867793	1006
12	rs11060209	A	G	0.0367793	1006
12	rs11060211	T	A	0.936382	1006
12	rs7487095	A	G	0.904573	1006
12	rs77166802	G	A	0.0506958	1006
12	rs10773627	A	G	0.867793	1006
12	rs1696326	C	T	0.0367793	1006
12	rs897393	C	T	0.867793	1006
12	rs60308342	C	T	0.0367793	1006
12	rs2936735	T	C	0.936382	1006
12	rs185839396	C	T	0.0308151	1006
12	rs143336111	C	G	0.0318091	1006
12	rs2649904	A	G	0.936382	1006
12	rs59769449	T	C	0.0318091	1006
12	rs1799618	A	C	0.0367793	1006
12	rs1671686	G	C	0.936382	1006
12	rs1671685	C	T	0.0367793	1006
12	rs1696349	A	C	0.0367793	1006
12	rs1671684	G	T	0.936382	1006
12	rs80029885	G	A	0.0367793	1006
12	rs10847826	G	C	0.867793	1006
12	rs146764950	C	T	0.0407555	1006
12	rs111589530	C	T	0.0367793	1006
12	rs78661168	G	C	0.0367793	1006
12	rs59922385	A	G	0.0367793	1006
12	rs4759355	A	G	0.867793	1006
12	rs4759354	A	G	0.936382	1006
12	rs4759353	C	A	0.936382	1006
12	rs2880678	C	T	0.867793	1006
12	rs2343685	C	G	0.867793	1006
12	rs111610070	G	A	0.0308151	1006
12	rs73421642	G	C	0.0685885	1006
12	rs897388	C	G	0.937376	1006
12	rs146459385	G	A	0.0367793	1006
12	rs2100500	G	C	0.0675944	1006
12	rs112066678	A	C	0.0715706	1006
12	rs12314544	G	T	0.0377734	1006
12	rs79798267	A	T	0.0377734	1006
12	rs76630990	G	A	0.0377734	1006
12	rs117708738	A	G	0.0506958	1006
12	rs73228032	C	A	0.107356	1006
12	rs10847839	T	C	0.347913	1006
12	rs921808	C	T	0.863817	1006
12	rs12299742	T	G	0.0407555	1006
12	rs117703564	A	G	0.0119284	1006
12	rs754080	G	A	0.0407555	1006
12	rs735378	G	A	0.0407555	1006
12	rs1979237	C	T	0.0407555	1006
12	rs1979236	G	A	0.0407555	1006
12	rs117974318	G	C	0.00894632	1006
12	rs897392	G	A	0.833996	1006
12	rs897391	G	A	0.864811	1006
12	rs78245747	G	T	0.0397614	1006
12	rs10847864	G	T	0.338966	1006
12	rs117566398	T	G	0.0129225	1006
12	rs111374106	T	A	0.0308151	1006
12	rs12426809	C	T	0.864811	1006
12	rs12319654	C	T	0.0397614	1006
12	rs12314494	G	A	0.0407555	1006
12	rs12298664	T	C	0.0397614	1006
12	rs10773657	C	A	0.864811	1006
12	rs76699894	G	C	0.0308151	1006
12	rs10847869	C	G	0.864811	1006
12	rs76385829	C	T	0.0705765	1006
12	rs55650312	A	G	0.0308151	1006
12	rs11060344	A	G	0.109344	1006
12	rs7303024	C	T	0.0715706	1006
12	rs4759352	T	C	0.936382	1006
12	rs4759351	A	G	0.936382	1006
12	rs897390	T	C	0.902584	1006
12	rs56272219	A	G	0.0715706	1006
12	rs80105191	T	C	0.0407555	1006
12	rs1532835	G	A	0.864811	1006
12	rs76826575	G	T	0.0337972	1006
12	rs937766	G	T	0.864811	1006
12	rs2343108	C	T	0.859841	1006
12	rs111617129	G	A	0.0308151	1006
12	rs897384	T	C	0.936382	1006
12	rs75714556	A	G	0.0357853	1006
12	rs117853383	G	A	0.0377734	1006
12	rs3817094	T	C	0.864811	1006
12	rs2292131	C	T	0.0397614	1006
12	rs2292132	T	C	0.864811	1006
12	rs2135014	C	T	0.864811	1006
12	rs3896871	G	T	0.864811	1006
12	rs3896870	T	C	0.856859	1006
12	rs4759350	A	G	0.0497018	1006
12	rs3852536	C	T	0.863817	1006
12	rs2292134	C	G	0.864811	1006
12	rs2292135	G	A	0.864811	1006
12	rs35465127	C	T	0.0168986	1006
12	rs2271048	A	G	0.936382	1006
12	rs2271049	G	A	0.82505	1006
12	rs2271050	C	T	0.837972	1006
12	rs10744422	T	C	0.864811	1006
12	rs12298151	G	A	0.0715706	1006
12	rs7485652	A	G	0.937376	1006
12	rs936083	A	G	0.864811	1006
12	rs11060406	C	T	0.0258449	1006
12	rs7958723	C	T	0.00894632	1006
12	rs78501984	T	G	0.0944334	1006
12	rs2292137	C	G	0.333002	1006
12	rs2292138	A	G	0.864811	1006
12	rs61955162	G	A	0.0188867	1006
12	rs897386	A	C	0.864811	1006
12	rs897385	A	G	0.864811	1006
12	rs7138398	G	C	0.864811	1006
12	rs2343109	G	C	0.865805	1006
12	rs1587856	A	G	0.864811	1006
12	rs59192320	A	T	0.0715706	1006
12	rs12313006	C	T	0.0715706	1006
12	rs2271051	G	A	0.0705765	1006
12	rs937765	A	C	0.936382	1006
12	rs2292139	G	A	0.0397614	1006
12	rs7306948	G	A	0.936382	1006
12	rs7298176	T	C	0.936382	1006
12	rs34149579	G	T	0.0357853	1006
12	rs10847910	C	G	0.936382	1006
12	rs76137672	G	A	0.0397614	1006
12	rs75217947	G	C	0.0387674	1006
12	rs117614751	A	C	0.0168986	1006
12	rs7958155	G	A	0.94334	1006
12	rs4759382	A	G	0.864811	1006
12	rs4759438	C	G	0.936382	1006
12	rs4759381	G	A	0.865805	1006
12	rs2061101	C	A	0.852883	1006
12	rs2061099	T	C	0.936382	1006
12	rs2061098	T	C	0.865805	1006
12	rs149654682	G	A	0.0168986	1006
12	rs12255	C	T	0.864811	1006
12	rs147596034	G	A	0.0159046	1006
12	rs141247814	A	G	0.00894632	1006
12	rs3825143	C	T	0.864811	1006
12	rs7972447	C	G	0.864811	1006
12	rs117119322	G	A	0.00894632	1006
12	rs113128920	C	T	0.0308151	1006
12	rs74985067	G	A	0.0397614	1006
12	rs118162845	C	T	0.0129225	1006
12	rs11615202	C	G	0.0119284	1006
12	rs4759384	T	C	0.936382	1006
12	rs117317121	G	A	0.0119284	1006
12	rs76762027	G	A	0.0109344	1006
12	rs61273236	T	G	0.00894632	1006
12	rs6489245	G	A	0.864811	1006
12	rs3852537	T	C	0.864811	1006
12	rs56260598	A	G	0.0308151	1006
12	rs77577184	A	T	0.0318091	1006
12	rs7138257	C	T	0.936382	1006
12	rs7139055	C	T	0.864811	1006
12	rs145226114	C	T	0.0188867	1006
12	rs78462864	C	T	0.0397614	1006
12	rs111668136	T	G	0.0308151	1006
12	rs147113856	C	G	0.00994036	1006
12	rs12303328	C	A	0.0397614	1006
12	rs10744434	T	A	0.864811	1006
12	rs1037593	A	G	0.936382	1006
12	rs149539973	G	A	0.0109344	1006
12	rs140689322	G	A	0.0298211	1006
12	rs185123361	A	G	0.00994036	1006
12	rs2343107	C	T	0.936382	1006
12	rs12811983	C	T	0.0168986	1006
12	rs4759386	T	C	0.863817	1006
12	rs4759387	C	T	0.864811	1006
12	rs56294931	T	C	0.0308151	1006
12	rs1026395	T	C	0.936382	1006
12	rs11060623	C	T	0.277336	1006
12	rs7980541	C	T	0.864811	1006
12	rs10744439	G	A	0.942346	1006
12	rs4759388	T	A	0.936382	1006
12	rs1983098	G	A	0.897614	1006
12	rs4759356	A	G	0.860835	1006
12	rs112158505	T	C	0.0984095	1006
12	rs113929599	C	A	0.0457256	1006
12	rs2168279	A	G	0.949304	1006
12	rs80024005	G	T	0.0347913	1006
12	rs76446716	C	T	0.0347913	1006
12	rs7306047	A	G	0.941352	1006
12	rs79454364	T	C	0.0347913	1006
12	rs6489247	T	C	0.906561	1006
12	rs76465767	T	C	0.0347913	1006
12	rs147820843	C	T	0.0258449	1006
12	rs147009864	G	A	0.00994036	1006
12	rs74615202	T	G	0.0596421	1006
12	rs10847980	T	G	0.0755467	1006
12	rs78140707	C	G	0.0526839	1006
12	rs57569021	A	G	0.00695825	1006
12	rs1471022	T	C	0.104374	1006
12	rs75438052	A	C	0.0586481	1006
12	rs183792516	G	A	0.0337972	1006
12	rs11060703	A	G	0.027833	1006
12	rs7313915	C	T	0.0994036	1006
12	rs190157588	A	C	0.0109344	1006
12	rs11060708	G	C	0.0705765	1006
12	rs117942921	G	C	0.055666	1006
12	rs11060725	G	T	0.0854871	1006
12	rs189166143	C	T	0.0129225	1006
12	rs181920808	T	C	0.0178926	1006
12	rs74418502	T	A	0.0586481	1006
12	rs73230014	A	G	0.026839	1006
12	rs77329346	A	G	0.0586481	1006
12	rs11060762	C	A	0.0854871	1006
12	rs11060765	C	T	0.026839	1006
12	rs11060770	A	G	0.00497018	1006
12	rs7953894	C	A	0.505964	1006
12	rs4759400	C	T	0.0606362	1006
12	rs11609798	G	C	0.420477	1006
12	rs4759360	C	T	0.0447316	1006
12	rs2343106	G	A	0.026839	1006
12	rs7488814	T	C	0.026839	1006
12	rs146903396	C	T	0.0328032	1006
12	rs80172058	A	G	0.0457256	1006
12	rs2270788	T	C	0.0964215	1006
12	rs10848076	A	G	0.0854871	1006
12	rs148188282	C	T	0.0387674	1006
12	rs73230017	G	A	0.0725646	1006
12	rs142514180	G	T	0.0168986	1006
12	rs117008981	T	C	0.11829	1006
12	rs11060853	A	G	0.416501	1006
12	rs118097728	C	T	0.0139165	1006
12	rs4148866	C	T	0.415507	1006
12	rs142928729	G	A	0.0238569	1006
12	rs7298563	A	G	0.0854871	1006
12	rs79304919	C	T	0.0457256	1006
12	rs75832329	C	A	0.084493	1006
12	rs12815479	C	T	0.0795229	1006
12	rs117572343	C	T	0.0725646	1006
12	rs11060942	G	A	0.027833	1006
12	rs61955191	C	T	0.0367793	1006
12	rs73230019	C	T	0.026839	1006
12	rs111835289	A	G	0.0387674	1006
12	rs11060993	A	G	0.0864811	1006
12	rs58843120	G	T	0.0198807	1006
12	rs11061016	G	A	0.026839	1006
12	rs4275659	T	C	0.689861	1006
12	rs3782289	T	C	0.0467197	1006
12	rs4148856	G	C	0.776342	1006
12	rs11061056	G	A	0.0238569	1006
12	rs61955196	G	C	0.689861	1006
12	rs116887147	T	C	0.0367793	1006
12	rs10734978	C	T	0.994036	1006
12	rs111341183	C	T	0.0337972	1006
12	rs7296418	C	T	0.694831	1006
12	rs150302366	G	A	0.0298211	1006
12	rs883562	C	G	0.691849	1006
12	rs883563	A	G	0.767396	1006
12	rs884956	T	C	0.691849	1006
12	rs117913606	G	A	0.084493	1006
12	rs36004829	G	A	0.026839	1006
12	rs3759115	T	C	0.691849	1006
12	rs55742290	C	T	0.691849	1006
12	rs67306085	T	C	0.0188867	1006
12	rs1568918	C	T	0.0437376	1006
12	rs3741530	G	T	0.691849	1006
12	rs12811109	G	A	0.215706	1006
12	rs73230029	G	A	0.0248509	1006
12	rs1463877	T	C	0.775348	1006
12	rs11612594	G	A	0.054672	1006
12	rs7135296	G	A	0.688867	1006
12	rs937564	T	C	0.775348	1006
12	rs11061244	A	G	0.027833	1006
12	rs61751326	G	A	0.026839	1006
12	rs74954864	C	T	0.0457256	1006
12	rs111787219	C	T	0.0178926	1006
12	rs61955214	T	C	0.666004	1006
12	rs1984658	G	A	0.689861	1006
12	rs190750361	C	T	0.0139165	1006
12	rs883263	A	G	0.775348	1006
12	rs11061275	G	A	0.026839	1006
12	rs28755851	A	T	0.692843	1006
12	rs77674871	C	T	0.10338	1006
12	rs112484459	C	A	0.0328032	1006
12	rs147952742	G	A	0.0218688	1006
12	rs144470805	G	C	0.0139165	1006
12	rs940904	G	A	0.734592	1006
12	rs3897102	C	T	0.427435	1006
12	rs12820906	A	G	0.250497	1006
12	rs117992630	A	G	0.0109344	1006
12	rs78351440	C	A	0.0467197	1006
12	rs117242663	G	A	0.0139165	1006
12	rs940906	A	G	0.992048	1006
12	rs7305511	G	T	0.688867	1006
12	rs12425850	T	C	0.690855	1006
12	rs12425009	C	T	0.690855	1006
12	rs7398697	C	T	0.0467197	1006
12	rs61955217	C	T	0.0298211	1006
12	rs148959280	C	T	0.0139165	1006
12	rs112753273	A	G	0.0238569	1006
12	rs75338281	G	A	0.0467197	1006
12	rs4759362	G	C	0.0467197	1006
12	rs147120854	C	T	0.0139165	1006
12	rs140137757	C	T	0.0198807	1006
12	rs186699378	T	C	0.0168986	1006
12	rs112229542	G	A	0.0178926	1006
12	rs77193970	G	A	0.0467197	1006
12	rs76573394	C	T	0.0357853	1006
12	rs1630820	C	G	0.766402	1006
12	rs74654764	C	T	0.0467197	1006
12	rs2844287	C	T	0.026839	1006
12	rs641760	T	C	0.775348	1006
12	rs17884869	G	A	0.0258449	1006
12	rs139063938	G	C	0.0357853	1006
12	rs11613937	C	T	0.685885	1006
12	rs74912794	G	A	0.0139165	1006
12	rs520088	C	G	0.775348	1006
12	rs523682	C	T	0.026839	1006
12	rs117559704	G	A	0.0188867	1006
12	rs76678615	A	G	0.0238569	1006
12	rs34580115	A	G	0.262425	1006
12	rs655293	G	A	0.775348	1006
12	rs11608811	A	G	0.691849	1006
12	rs80326885	T	C	0.0357853	1006
12	rs71444568	G	A	0.217694	1006
12	rs4148857	T	C	0.0467197	1006
12	rs4148858	G	A	0.0467197	1006
12	rs117711868	G	A	0.0159046	1006
12	rs10773921	C	T	0.688867	1006
12	rs56156212	T	A	0.0337972	1006
12	rs4148859	T	C	0.0467197	1006
12	rs7957096	A	G	0.691849	1006
12	rs75200457	C	T	0.0447316	1006
12	rs117379455	G	A	0.0447316	1006
12	rs118144087	C	T	0.0149105	1006
12	rs585522	A	G	0.766402	1006
12	rs484200	T	C	0.026839	1006
12	rs141334361	G	A	0.0149105	1006
12	rs77064381	T	C	0.0646123	1006
12	rs77402445	C	T	0.0467197	1006
12	rs118149403	T	C	0.0308151	1006
12	rs35246351	C	T	0.0228628	1006
12	rs55736565	T	G	0.0149105	1006
12	rs117210587	C	T	0.0208748	1006
12	rs139593774	G	A	0.00695825	1006
12	rs7964876	C	T	0.0646123	1006
12	rs1260294	T	C	0.2167	1006
12	rs596940	T	C	0.0755467	1006
12	rs61955223	A	G	0.0139165	1006
12	rs148548146	C	T	0.0109344	1006
12	rs73230051	C	T	0.262425	1006
12	rs12810157	G	A	0.0357853	1006
12	rs142663714	C	G	0.0198807	1006
12	rs4148862	A	C	0.692843	1006
12	rs4148863	A	G	0.690855	1006
12	rs142068359	C	T	0.0198807	1006
12	rs78299420	C	T	0.0318091	1006
12	rs10848428	C	T	0.691849	1006
12	rs7312673	A	G	0.055666	1006
12	rs1727307	A	G	0.692843	1006
12	rs61955225	A	C	0.0298211	1006
12	rs4148864	C	T	0.0427435	1006
12	rs140979865	C	A	0.0208748	1006
12	rs947800	G	C	0.028827	1006
12	rs947801	T	C	0.028827	1006
12	rs117689661	C	T	0.0318091	1006
12	rs1790094	T	C	0.694831	1006
12	rs79769662	G	A	0.0298211	1006
12	rs117065261	A	G	0.0139165	1006
12	rs12372667	C	T	0.0248509	1006
12	rs191264488	C	A	0.00298211	1006
12	rs1617156	T	C	0.77336	1006
12	rs1790106	G	T	0.688867	1006
12	rs117860345	C	T	0.0149105	1006
12	rs7132277	C	T	0.199801	1006
12	rs7299943	T	A	0.207753	1006
12	rs73230058	C	T	0.0805169	1006
12	rs140099343	G	A	0.0248509	1006
12	rs75589918	G	C	0.0467197	1006
12	rs12423255	G	A	0.263419	1006
12	rs949143	G	A	0.690855	1006
12	rs4148865	C	A	0.0467197	1006
12	rs11061613	C	T	0.0248509	1006
12	rs1727326	C	G	0.852883	1006
12	rs11061615	T	G	0.0208748	1006
12	rs140550237	C	T	0.00596421	1006
12	rs7975763	C	T	0.215706	1006
12	rs1790121	G	A	0.689861	1006
12	rs1790122	G	A	0.689861	1006
12	rs116918050	T	C	0.0437376	1006
12	rs76258382	C	T	0.0377734	1006
12	rs78753733	A	G	0.0487078	1006
12	rs56347904	A	G	0.026839	1006
12	rs1790120	A	C	0.77833	1006
12	rs10846468	C	A	0.0337972	1006
12	rs2510885	G	C	0.76839	1006
12	rs79665790	G	A	0.0477137	1006
12	rs1790119	C	A	0.76839	1006
12	rs76205535	A	C	0.0477137	1006
12	rs1727294	A	G	0.76839	1006
12	rs1727295	G	A	0.700795	1006
12	rs1790116	G	T	0.76839	1006
12	rs1727316	C	T	0.76839	1006
12	rs6488865	G	A	0.0109344	1006
12	rs1727317	T	C	0.777336	1006
12	rs148023873	C	G	0.0129225	1006
12	rs78856743	G	A	0.0477137	1006
12	rs1616131	G	A	0.769384	1006
12	rs1616181	T	A	0.769384	1006
12	rs1619483	C	T	0.979125	1006
12	rs117833576	C	A	0.0178926	1006
12	rs1727318	T	C	0.769384	1006
12	rs141838768	T	A	0.027833	1006
12	rs2851441	A	G	0.769384	1006
12	rs137989642	G	C	0.0119284	1006
12	rs12371718	C	T	0.0228628	1006
12	rs1611973	C	G	0.688867	1006
12	rs2695482	C	T	0.769384	1006
12	rs113173910	G	A	0.156064	1006
12	rs71456786	C	T	0.0218688	1006
12	rs141086017	A	C	0.0198807	1006
12	rs1106240	C	T	0.776342	1006
12	rs1106241	T	C	0.769384	1006
12	rs11057167	T	A	0.0228628	1006
12	rs77250160	T	C	0.0477137	1006
12	rs77380554	G	C	0.0328032	1006
12	rs117389598	C	T	0.05666	1006
12	rs79375927	G	A	0.00596421	1006
12	rs78085991	G	A	0.00695825	1006
12	rs1569068	G	A	0.769384	1006
12	rs58991895	C	G	0.0477137	1006
12	rs1727302	G	A	0.72167	1006
12	rs74703625	C	T	0.0477137	1006
12	rs1727305	T	C	0.688867	1006
12	rs1790090	G	A	0.769384	1006
12	rs949142	T	C	0.769384	1006
12	rs884548	A	G	0.769384	1006
12	rs112681709	G	A	0.0228628	1006
12	rs1716183	C	T	0.17495	1006
12	rs1790108	A	G	0.76839	1006
12	rs1716184	G	C	0.688867	1006
12	rs55863153	A	C	0.0178926	1006
12	rs1790109	C	G	0.76839	1006
12	rs1260315	G	A	0.00596421	1006
12	rs1716185	A	T	0.76839	1006
12	rs148781207	C	T	0.0168986	1006
12	rs1627724	T	A	0.76839	1006
12	rs1727315	G	A	0.76839	1006
12	rs11057171	C	T	0.0228628	1006
12	rs61187102	G	C	0.0477137	1006
12	rs1727314	C	A	0.76839	1006
12	rs1727313	C	G	0.776342	1006
12	rs56315722	T	G	0.0168986	1006
12	rs1051434	C	T	0.688867	1006
12	rs7311411	A	G	0.0407555	1006
12	rs1716162	T	A	0.677932	1006
12	rs2682429	C	G	0.76839	1006
12	rs2695481	T	C	0.76839	1006
12	rs2851438	T	C	0.76839	1006
12	rs10744147	A	G	0.775348	1006
12	rs11057173	C	T	0.0228628	1006
12	rs61041384	T	C	0.0477137	1006
12	rs1047158	C	A	0.76839	1006
12	rs10772993	A	G	0.775348	1006
12	rs1260317	T	C	0.00695825	1006
12	rs1051431	G	A	0.76839	1006
12	rs1260319	T	C	0.00596421	1006
12	rs1727296	G	C	0.76839	1006
12	rs1727293	C	T	0.688867	1006
12	rs1716165	C	T	0.76839	1006
12	rs1617434	A	G	0.775348	1006
12	rs1615350	C	T	0.720676	1006
12	rs1618679	A	G	0.76839	1006
12	rs1621194	T	C	0.76839	1006
12	rs1716167	A	G	0.76839	1006
12	rs77983490	G	A	0.0188867	1006
12	rs1716168	G	C	0.769384	1006
12	rs34484751	A	C	0.0228628	1006
12	rs117169430	G	A	0.0188867	1006
12	rs2682426	C	T	0.770378	1006
12	rs2851437	C	A	0.73161	1006
12	rs1727291	G	A	0.00695825	1006
12	rs2950537	C	T	0.770378	1006
12	rs3018098	T	C	0.770378	1006
12	rs1790097	A	G	0.77833	1006
12	rs1716177	C	T	0.77336	1006
12	rs1716176	T	G	0.77336	1006
12	rs1790098	A	C	0.77336	1006
12	rs143412900	G	A	0.026839	1006
12	rs1790099	C	T	0.687873	1006
12	rs4759367	G	A	0.0477137	1006
12	rs1790100	G	T	0.770378	1006
12	rs2682427	G	A	0.394632	1006
12	rs148129654	C	G	0.0129225	1006
12	rs2049114	T	C	0.774354	1006
12	rs12368208	G	A	0.0228628	1006
12	rs1727309	A	G	0.782306	1006
12	rs1716175	A	T	0.774354	1006
12	rs2682428	G	C	0.00596421	1006
12	rs1790123	C	T	0.781312	1006
12	rs2695474	C	A	0.00695825	1006
12	rs79652218	T	C	0.0506958	1006
12	rs1727310	A	G	0.782306	1006
12	rs1727311	T	G	0.784294	1006
12	rs1716174	T	C	0.784294	1006
12	rs1716173	A	T	0.776342	1006
12	rs78538199	A	G	0.0506958	1006
12	rs1790124	G	A	0.771372	1006
12	rs1716164	G	A	0.771372	1006
12	rs11057182	G	A	0.0228628	1006
12	rs1727300	C	T	0.771372	1006
12	rs3759113	A	C	0.0506958	1006
12	rs1727301	G	A	0.395626	1006
12	rs2851447	G	C	0.723658	1006
12	rs1790125	C	T	0.775348	1006
12	rs61957464	T	C	0.0427435	1006
12	rs149003910	G	A	0.0328032	1006
12	rs1727306	A	G	0.775348	1006
12	rs10846476	G	A	0.0337972	1006
12	rs10846477	T	G	0.0337972	1006
12	rs77512518	C	T	0.0506958	1006
12	rs12229700	G	A	0.690855	1006
12	rs10846478	A	G	0.775348	1006
12	rs143553753	G	A	0.0149105	1006
12	rs117316697	A	C	0.0149105	1006
12	rs2851436	G	T	0.775348	1006
12	rs1790105	T	C	0.775348	1006
12	rs1616484	A	G	0.690855	1006
12	rs1615694	A	G	0.775348	1006
12	rs4759406	C	T	0.0506958	1006
12	rs1790135	C	T	0.724652	1006
12	rs1716159	T	C	0.775348	1006
12	rs1716158	A	G	0.775348	1006
12	rs142793829	G	C	0.0188867	1006
12	rs1716157	T	C	0.775348	1006
12	rs1716156	T	C	0.775348	1006
12	rs147551790	G	A	0.0656064	1006
12	rs11057186	C	T	0.0228628	1006
12	rs76152284	G	C	0.0506958	1006
12	rs10772995	T	C	0.775348	1006
12	rs1790087	T	C	0.775348	1006
12	rs1790088	G	A	0.690855	1006
12	rs2947099	G	A	0.771372	1006
12	rs2102949	G	A	0.724652	1006
12	rs10846479	T	C	0.0337972	1006
12	rs4460848	A	G	0.724652	1006
12	rs60296110	G	A	0.0467197	1006
12	rs1727286	T	C	0.690855	1006
12	rs12827129	A	T	0.0218688	1006
12	rs148402826	T	C	0.0666004	1006
12	rs75648402	C	T	0.0467197	1006
12	rs79033960	T	C	0.0467197	1006
12	rs1790095	G	A	0.771372	1006
12	rs77015199	G	C	0.0467197	1006
12	rs1716180	G	A	0.724652	1006
12	rs150378933	G	A	0.0467197	1006
12	rs11610710	G	A	0.690855	1006
12	rs1790126	C	T	0.771372	1006
12	rs7312706	T	C	0.0188867	1006
12	rs74240768	T	C	0.0467197	1006
12	rs61955270	G	A	0.0656064	1006
12	rs79169804	C	T	0.0467197	1006
12	rs1716182	A	C	0.771372	1006
12	rs12813841	C	T	0.0109344	1006
12	rs1402274	T	C	0.771372	1006
12	rs3759111	C	T	0.0417495	1006
12	rs74240769	C	A	0.0467197	1006
12	rs144354883	T	A	0.028827	1006
12	rs11057189	T	G	0.724652	1006
12	rs113804400	C	T	0.0228628	1006
12	rs74917517	C	T	0.0467197	1006
12	rs75338498	G	A	0.0467197	1006
12	rs2695479	T	C	0.779324	1006
12	rs2695478	C	T	0.779324	1006
12	rs4759407	C	T	0.0467197	1006
12	rs1790129	G	A	0.690855	1006
12	rs74240770	T	G	0.0467197	1006
12	rs1727290	T	C	0.771372	1006
12	rs138377250	C	T	0.0467197	1006
12	rs76095298	C	A	0.0467197	1006
12	rs1270594	A	T	0.77833	1006
12	rs76872194	C	A	0.0467197	1006
12	rs11057192	T	C	0.771372	1006
12	rs2695476	T	C	0.779324	1006
12	rs2851443	C	T	0.724652	1006
12	rs2682434	C	T	0.771372	1006
12	rs10744148	C	T	0.771372	1006
12	rs74240771	G	A	0.0467197	1006
12	rs3018099	C	T	0.724652	1006
12	rs2682433	G	A	0.220676	1006
12	rs4372492	T	C	0.771372	1006
12	rs10772996	T	C	0.771372	1006
12	rs145337541	T	C	0.0178926	1006
12	rs1790134	T	C	0.690855	1006
12	rs11057195	G	C	0.0228628	1006
12	rs1727325	G	C	0.771372	1006
12	rs1727324	A	T	0.779324	1006
12	rs1727323	T	C	0.771372	1006
12	rs1727322	A	G	0.779324	1006
12	rs116912920	T	C	0.0178926	1006
12	rs1716160	C	T	0.771372	1006
12	rs1727320	T	A	0.771372	1006
12	rs1716161	A	G	0.00695825	1006
12	rs1790131	G	T	0.771372	1006
12	rs1790130	A	C	0.771372	1006
12	rs1727319	T	C	0.722664	1006
12	rs2682432	C	T	0.00695825	1006
12	rs12372699	G	T	0.0208748	1006
12	rs2851451	T	C	0.771372	1006
12	rs2682431	T	A	0.771372	1006
12	rs2851450	C	T	0.771372	1006
12	rs2682430	A	C	0.771372	1006
12	rs149790924	G	A	0.0298211	1006
12	rs2695480	C	T	0.779324	1006
12	rs1716178	G	A	0.691849	1006
12	rs1790101	T	C	0.770378	1006
12	rs1790102	G	A	0.771372	1006
12	rs1630693	A	G	0.771372	1006
12	rs1630905	A	C	0.772366	1006
12	rs1790103	G	A	0.00695825	1006
12	rs36121382	C	T	0.0487078	1006
12	rs11057199	G	A	0.0218688	1006
12	rs1626899	A	G	0.771372	1006
12	rs10744149	T	A	0.771372	1006
12	rs113815499	C	G	0.0178926	1006
12	rs56104963	A	C	0.0188867	1006
12	rs1790104	C	T	0.690855	1006
12	rs145856309	A	T	0.0377734	1006
12	rs10846486	G	A	0.771372	1006
12	rs1790096	C	T	0.690855	1006
12	rs1626703	A	C	0.729622	1006
12	rs117954491	C	T	0.0308151	1006
12	rs2851435	G	A	0.779324	1006
12	rs1716172	G	T	0.766402	1006
12	rs143652794	C	A	0.0178926	1006
12	rs1727334	A	G	0.767396	1006
12	rs60077920	T	C	0.0497018	1006
12	rs57676984	T	A	0.0497018	1006
12	rs941306	C	T	0.767396	1006
12	rs941305	T	C	0.767396	1006
12	rs4759408	C	A	0.0497018	1006
12	rs1716171	C	T	0.767396	1006
12	rs75037792	G	A	0.0497018	1006
12	rs1716170	C	T	0.767396	1006
12	rs1716169	A	T	0.774354	1006
12	rs191114234	T	C	0.00994036	1006
12	rs28362667	G	A	0.0497018	1006
12	rs1619283	A	G	0.685885	1006
12	rs117107860	C	T	0.0437376	1006
12	rs1727332	C	T	0.717694	1006
12	rs1727331	C	G	0.7167	1006
12	rs7304782	G	A	0.715706	1006
12	rs7139321	T	G	0.654076	1006
12	rs4759409	G	C	0.767396	1006
12	rs61953361	C	T	0.0318091	1006
12	rs10772997	C	A	0.7167	1006
12	rs111818294	G	A	0.0506958	1006
12	rs11057202	G	T	0.717694	1006
12	rs12825832	A	G	0.0228628	1006
12	rs112885526	A	G	0.0506958	1006
12	rs10772998	T	G	0.76839	1006
12	rs10744150	A	C	0.717694	1006
12	rs78866909	C	T	0.0506958	1006
12	rs141296739	A	G	0.0119284	1006
12	rs10744151	G	C	0.718688	1006
12	rs58809476	C	T	0.222664	1006
12	rs12829456	C	T	0.22167	1006
12	rs118093046	C	T	0.0318091	1006
12	rs11057204	T	C	0.769384	1006
12	rs11057205	G	A	0.718688	1006
12	rs34841857	C	T	0.656064	1006
12	rs10846487	A	G	0.769384	1006
12	rs7313483	C	T	0.769384	1006
12	rs1879379	G	A	0.656064	1006
12	rs10772999	G	A	0.718688	1006
12	rs12817892	G	A	0.22167	1006
12	rs12818067	G	A	0.222664	1006
12	rs7137286	C	T	0.718688	1006
12	rs117648098	G	A	0.0218688	1006
12	rs34341465	G	A	0.222664	1006
12	rs117259546	T	C	0.0129225	1006
12	rs141447754	C	T	0.0656064	1006
12	rs11057206	T	C	0.76839	1006
12	rs11057207	T	G	0.717694	1006
12	rs185495689	A	G	0.0139165	1006
12	rs11532322	A	G	0.717694	1006
12	rs61953388	G	A	0.0626243	1006
12	rs2337630	A	T	0.65507	1006
12	rs4594040	T	C	0.0506958	1006
12	rs2337631	C	A	0.65507	1006
12	rs11057209	A	G	0.717694	1006
12	rs11057210	A	G	0.76839	1006
12	rs116728885	C	A	0.00795229	1006
12	rs11531106	G	A	0.0626243	1006
12	rs11537458	G	A	0.0407555	1006
12	rs4474479	C	T	0.0506958	1006
12	rs4474478	C	T	0.0506958	1006
12	rs2090764	A	G	0.0506958	1006
12	rs4268544	T	G	0.76839	1006
12	rs143934899	G	A	0.0139165	1006
12	rs1609520	G	A	0.717694	1006
12	rs10773000	G	T	0.358847	1006
12	rs112690433	T	G	0.0765408	1006
12	rs2337632	A	G	0.61829	1006
12	rs74651379	C	A	0.0506958	1006
12	rs75315573	G	A	0.0506958	1006
12	rs144045151	G	T	0.00695825	1006
12	rs11057213	C	A	0.0198807	1006
12	rs76582395	G	T	0.0785288	1006
12	rs78651634	G	A	0.0258449	1006
12	rs2280424	C	T	0.0506958	1006
12	rs1568427	A	G	0.718688	1006
12	rs1568428	C	T	0.666998	1006
12	rs1879380	G	A	0.22167	1006
12	rs185284989	G	A	0.0129225	1006
12	rs60254089	C	T	0.0506958	1006
12	rs4759411	C	G	0.0506958	1006
12	rs10773001	A	G	0.769384	1006
12	rs11554169	C	A	0.0506958	1006
12	rs1969354	T	C	0.769384	1006
12	rs11057214	G	A	0.0516899	1006
12	rs76029248	A	C	0.0506958	1006
12	rs1969355	G	A	0.718688	1006
12	rs1533703	T	G	0.769384	1006
12	rs4759371	T	C	0.76839	1006
12	rs4759372	C	T	0.0506958	1006
12	rs76327404	T	C	0.0506958	1006
12	rs4759413	T	A	0.0506958	1006
12	rs10734900	G	A	0.717694	1006
12	rs10734901	G	A	0.717694	1006
12	rs4759414	C	A	0.0506958	1006
12	rs4759415	T	C	0.76839	1006
12	rs10732573	G	C	0.717694	1006
12	rs10846489	G	A	0.66501	1006
12	rs112294465	C	A	0.0149105	1006
12	rs7961303	T	C	0.992048	1006
12	rs1980251	G	A	0.717694	1006
12	rs78197735	G	T	0.0506958	1006
12	rs1980252	C	G	0.76839	1006
12	rs2337934	A	G	0.76839	1006
12	rs6633	G	T	0.222664	1006
12	rs1801957	C	T	0.0328032	1006
12	rs4759416	C	G	0.76839	1006
12	rs4759417	C	T	0.767396	1006
12	rs4759418	C	G	0.0506958	1006
12	rs11057215	G	A	0.0198807	1006
12	rs10773002	A	T	0.7167	1006
12	rs61953391	G	A	0.0208748	1006
12	rs112257759	C	T	0.0198807	1006
12	rs61231969	C	A	0.0506958	1006
12	rs12146722	G	A	0.0198807	1006
12	rs12824957	T	C	0.222664	1006
12	rs4553407	G	C	0.667992	1006
12	rs1402275	A	G	0.767396	1006
12	rs10846490	G	A	0.0497018	1006
12	rs2030401	G	A	0.402584	1006
12	rs2271976	A	C	0.100398	1006
12	rs10083067	C	T	0.0497018	1006
12	rs75529277	C	T	0.0506958	1006
12	rs76514049	G	A	0.0506958	1006
12	rs11057222	G	A	0.0497018	1006
12	rs73231941	C	T	0.0198807	1006
12	rs61953394	T	C	0.100398	1006
12	rs10846491	C	G	0.766402	1006
12	rs117661481	C	A	0.0337972	1006
12	rs11057223	T	C	0.101392	1006
12	rs11057224	A	G	0.100398	1006
12	rs139263519	G	A	0.00894632	1006
12	rs3759114	T	G	0.0506958	1006
12	rs75759977	G	T	0.0308151	1006
12	rs1109559	G	A	0.666004	1006
12	rs1109560	C	A	0.100398	1006
12	rs114253550	G	C	0.00795229	1006
12	rs7953929	C	G	0.223658	1006
12	rs10846492	C	G	0.0497018	1006
12	rs10846493	G	C	0.0497018	1006
12	rs11057226	G	A	0.027833	1006
12	rs10846494	G	A	0.0497018	1006
12	rs10846495	G	T	0.0497018	1006
12	rs149431137	C	T	0.027833	1006
12	rs10846496	G	A	0.0526839	1006
12	rs10846497	A	G	0.10338	1006
12	rs7303754	G	A	0.664016	1006
12	rs74843013	C	T	0.0506958	1006
12	rs9668616	A	C	0.991054	1006
12	rs189091123	G	C	0.0159046	1006
12	rs10846499	A	G	0.0526839	1006
12	rs185677409	G	A	0.0109344	1006
12	rs10846500	C	T	0.0526839	1006
12	rs7488490	G	A	0.10338	1006
12	rs7486723	T	C	0.0506958	1006
12	rs10444447	C	T	0.0526839	1006
12	rs10444448	A	G	0.0526839	1006
12	rs10444449	A	G	0.10338	1006
12	rs11057231	C	G	0.0526839	1006
12	rs113270742	G	A	0.0526839	1006
12	rs181186755	G	A	0.0208748	1006
12	rs75033629	G	C	0.026839	1006
12	rs10444439	A	G	0.10338	1006
12	rs61953413	A	G	0.0526839	1006
12	rs73231946	C	G	0.0526839	1006
12	rs7303355	C	T	0.00795229	1006
12	rs7306755	G	A	0.222664	1006
12	rs11057238	C	A	0.66501	1006
12	rs10846501	T	G	0.0526839	1006
12	rs11057239	C	T	0.0198807	1006
12	rs11057240	G	C	0.0526839	1006
12	rs61953416	G	A	0.0397614	1006
12	rs11057241	G	A	0.027833	1006
12	rs150489571	C	T	0.084493	1006
12	rs74354194	T	C	0.0775348	1006
12	rs11057242	T	C	0.10338	1006
12	rs77212643	G	A	0.0506958	1006
12	rs71444571	G	A	0.22167	1006
12	rs9739070	A	G	0.777336	1006
12	rs11057243	C	T	0.0526839	1006
12	rs61953417	A	T	0.027833	1006
12	rs7974099	A	G	0.666998	1006
12	rs61953418	C	G	0.027833	1006
12	rs10846503	G	C	0.0526839	1006
12	rs10846504	G	C	0.0526839	1006
12	rs139473395	G	A	0.00695825	1006
12	rs11057244	G	C	0.027833	1006
12	rs10773003	G	A	0.104374	1006
12	rs74240779	T	C	0.0506958	1006
12	rs10846505	T	C	0.10338	1006
12	rs80200546	T	C	0.00795229	1006
12	rs79015132	A	C	0.0506958	1006
12	rs10846506	G	T	0.10338	1006
12	rs11057246	G	A	0.027833	1006
12	rs61953419	G	T	0.027833	1006
12	rs3088303	G	A	0.10338	1006
12	rs4281511	T	G	0.0526839	1006
12	rs11057248	G	C	0.10338	1006
12	rs4313613	T	G	0.0526839	1006
12	rs113476796	G	A	0.0506958	1006
12	rs73231950	G	A	0.364811	1006
12	rs78314367	T	A	0.00795229	1006
12	rs3803001	A	G	0.0506958	1006
12	rs12582153	C	T	0.664016	1006
12	rs113381333	A	G	0.0506958	1006
12	rs12367421	T	A	0.10338	1006
12	rs77969964	A	C	0.0506958	1006
12	rs12821431	C	T	0.22167	1006
12	rs76763582	C	T	0.0506958	1006
12	rs7962049	G	C	0.00795229	1006
12	rs72487570	T	C	0.0506958	1006
12	rs182619561	T	C	0.0129225	1006
12	rs58537268	C	G	0.0506958	1006
12	rs60755632	A	G	0.0506958	1006
12	rs11057250	C	T	0.0526839	1006
12	rs12317452	C	T	0.10338	1006
12	rs75364398	C	T	0.0506958	1006
12	rs61953421	C	T	0.0129225	1006
12	rs10773004	G	A	0.10338	1006
12	rs58948739	A	G	0.0506958	1006
12	rs76576325	T	G	0.0506958	1006
12	rs78862746	G	A	0.0506958	1006
12	rs79132992	A	C	0.00795229	1006
12	rs10773005	T	C	0.10338	1006
12	rs10773006	T	C	0.10338	1006
12	rs78163280	C	T	0.0139165	1006
12	rs75801600	T	G	0.00795229	1006
12	rs11608305	C	G	0.664016	1006
12	rs11057251	C	T	0.66501	1006
12	rs11057252	G	A	0.0198807	1006
12	rs73231956	T	C	0.146123	1006
12	rs80151828	A	G	0.0506958	1006
12	rs77590936	C	T	0.00795229	1006
12	rs117741953	G	A	0.0516899	1006
12	rs77765598	C	T	0.0506958	1006
12	rs80205866	T	C	0.0228628	1006
12	rs74240781	T	C	0.0506958	1006
12	rs10846509	C	A	0.0526839	1006
12	rs61058270	G	A	0.0506958	1006
12	rs57356592	A	G	0.0506958	1006
12	rs3825141	G	T	0.0506958	1006
12	rs2277343	A	T	0.664016	1006
12	rs10846510	C	G	0.0526839	1006
12	rs11057254	A	C	0.664016	1006
12	rs34165714	C	G	0.0178926	1006
12	rs4759419	C	A	0.0506958	1006
12	rs4759420	G	C	0.775348	1006
12	rs4759421	G	A	0.0506958	1006
12	rs76466196	C	T	0.0506958	1006
12	rs80336138	G	C	0.0506958	1006
12	rs79885827	G	A	0.0506958	1006
12	rs4759375	C	T	0.0964215	1006
12	rs11057257	T	A	0.0119284	1006
12	rs4759376	C	T	0.0506958	1006
12	rs4759377	C	T	0.10338	1006
12	rs10082867	A	G	0.10338	1006
12	rs79872003	T	A	0.0506958	1006
12	rs11057261	T	C	0.664016	1006
12	rs10846513	A	G	0.027833	1006
12	rs74690356	C	T	0.0506958	1006
12	rs142263676	G	A	0.0168986	1006
12	rs77190493	A	T	0.0228628	1006
12	rs61751327	C	T	0.0506958	1006
12	rs6488868	A	G	0.72167	1006
12	rs10846514	A	G	0.0526839	1006
12	rs10773007	G	T	0.0526839	1006
12	rs10773008	A	G	0.776342	1006
12	rs77284983	G	A	0.0506958	1006
12	rs77807587	T	C	0.0506958	1006
12	rs117388497	A	G	0.0407555	1006
12	rs113739544	G	A	0.0526839	1006
12	rs77106645	C	G	0.0506958	1006
12	rs10846515	T	G	0.776342	1006
12	rs61751328	T	C	0.00795229	1006
12	rs57416942	A	G	0.0506958	1006
12	rs181289771	T	C	0.0109344	1006
12	rs75225286	A	G	0.0506958	1006
12	rs12317103	T	C	0.10338	1006
12	rs111964104	C	T	0.0506958	1006
12	rs112398654	G	A	0.0168986	1006
12	rs10846516	C	T	0.0208748	1006
12	rs59295450	G	A	0.0506958	1006
12	rs76230280	C	T	0.0367793	1006
12	rs80058611	T	C	0.0506958	1006
12	rs12366872	G	C	0.10338	1006
12	rs80299905	C	T	0.0407555	1006
12	rs12371973	A	G	0.0526839	1006
12	rs61760909	G	A	0.00994036	1006
12	rs11057264	G	C	0.0526839	1006
12	rs11057265	G	A	0.0198807	1006
12	rs1060105	C	T	0.222664	1006
12	rs139384845	T	C	0.0129225	1006
12	rs150063528	A	G	0.0178926	1006
12	rs74240784	T	C	0.0506958	1006
12	rs112896539	C	T	0.0198807	1006
12	rs77317455	C	T	0.0506958	1006
12	rs77916750	A	T	0.0506958	1006
12	rs55634633	G	C	0.0198807	1006
12	rs11057266	A	G	0.0526839	1006
12	rs11057270	T	C	0.224652	1006
12	rs7310756	C	A	0.949304	1006
12	rs76461010	G	T	0.0328032	1006
12	rs10744152	G	A	0.949304	1006
12	rs117843331	T	C	0.0109344	1006
12	rs7304190	T	G	0.00795229	1006
12	rs12304248	C	T	0.224652	1006
12	rs12312675	T	C	0.027833	1006
12	rs61388686	G	A	0.664016	1006
12	rs7955457	C	A	0.223658	1006
12	rs7973131	T	C	0.949304	1006
12	rs7970080	A	C	0.949304	1006
12	rs7954704	G	A	0.89662	1006
12	rs11057272	G	T	0.0198807	1006
12	rs7959415	C	T	0.949304	1006
12	rs10846517	A	G	0.949304	1006
12	rs28419092	G	C	0.664016	1006
12	rs10846518	C	T	0.0526839	1006
12	rs10846519	A	G	0.949304	1006
12	rs7297649	C	T	0.949304	1006
12	rs7301163	C	A	0.949304	1006
12	rs11057273	T	C	0.897614	1006
12	rs10744153	A	C	0.949304	1006
12	rs6488869	A	C	0.949304	1006
12	rs7486351	T	A	0.0198807	1006
12	rs7488340	C	T	0.949304	1006
12	rs138796819	T	C	0.0168986	1006
12	rs11057274	C	A	0.0178926	1006
12	rs7137243	C	T	0.94831	1006
12	rs7311304	T	C	0.949304	1006
12	rs10846520	G	A	0.949304	1006
12	rs147530811	C	A	0.0188867	1006
12	rs11613711	A	G	0.949304	1006
12	rs112705098	G	A	0.0198807	1006
12	rs11611677	C	A	0.664016	1006
12	rs12824685	G	T	0.222664	1006
12	rs11611679	C	T	0.89662	1006
12	rs11611680	C	G	0.664016	1006
12	rs11611694	C	T	0.89662	1006
12	rs12316131	T	C	0.224652	1006
12	rs10773009	C	T	0.0526839	1006
12	rs7485967	C	T	0.949304	1006
12	rs7484644	T	C	0.949304	1006
12	rs11057275	C	T	0.664016	1006
12	rs7980804	A	T	0.00795229	1006
12	rs77873906	T	C	0.0337972	1006
12	rs11057276	T	C	0.664016	1006
12	rs7972811	G	T	0.89662	1006
12	rs7486223	T	A	0.949304	1006
12	rs115735522	G	A	0.0149105	1006
12	rs11057278	A	C	0.0198807	1006
12	rs7977563	G	A	0.949304	1006
12	rs6488870	A	G	0.949304	1006
12	rs6488871	T	C	0.949304	1006
12	rs7980687	G	A	0.223658	1006
12	rs7952835	G	A	0.949304	1006
12	rs11830103	A	G	0.224652	1006
12	rs10773010	G	A	0.0526839	1006
12	rs6488872	T	C	0.949304	1006
12	rs112160305	C	T	0.0188867	1006
12	rs67624109	C	T	0.223658	1006
12	rs6488873	G	A	0.89662	1006
12	rs6416289	A	G	0.949304	1006
12	rs7312145	A	G	0.89662	1006
12	rs7315453	T	C	0.89662	1006
12	rs12322888	C	T	0.224652	1006
12	rs114474998	T	C	0.00795229	1006
12	rs11612234	G	A	0.950298	1006
12	rs144127973	C	A	0.00795229	1006
12	rs11608297	T	C	0.664016	1006
12	rs11057281	A	G	0.0198807	1006
12	rs7962723	A	G	0.94831	1006
12	rs56197170	G	A	0.664016	1006
12	rs10773011	A	G	0.949304	1006
12	rs10773012	A	C	0.949304	1006
12	rs10773013	T	G	0.949304	1006
12	rs76725288	G	A	0.00795229	1006
12	rs6416290	T	A	0.89662	1006
12	rs6488874	G	C	0.949304	1006
12	rs10846522	T	A	0.0526839	1006
12	rs11057282	C	T	0.0198807	1006
12	rs7955367	G	A	0.949304	1006
12	rs12298826	A	G	0.224652	1006
12	rs34997336	G	A	0.224652	1006
12	rs11057283	A	G	0.949304	1006
12	rs76328346	T	C	0.00695825	1006
12	rs11057284	G	C	0.664016	1006
12	rs7298909	C	T	0.89662	1006
12	rs11057285	C	T	0.0526839	1006
12	rs116439324	G	T	0.00795229	1006
12	rs11611141	T	A	0.89662	1006
12	rs61955079	G	A	0.0467197	1006
12	rs10846523	G	A	0.949304	1006
12	rs11057287	G	T	0.949304	1006
12	rs35818434	T	C	0.664016	1006
12	rs7971557	G	A	0.949304	1006
12	rs61955081	G	A	0.0347913	1006
12	rs9284166	T	C	0.949304	1006
12	rs139727004	G	A	0.0228628	1006
12	rs56116847	G	A	0.360835	1006
12	rs192546096	G	A	0.00695825	1006
12	rs10846524	T	A	0.0526839	1006
12	rs9669069	A	G	0.932406	1006
12	rs139717021	G	C	0.0159046	1006
12	rs116998155	G	A	0.0119284	1006
12	rs73231994	G	A	0.0188867	1006
12	rs77866843	C	A	0.0328032	1006
12	rs9300256	A	C	0.949304	1006
12	rs146633529	G	A	0.0139165	1006
12	rs34896222	C	A	0.0666004	1006
12	rs112637057	A	T	0.0188867	1006
12	rs9795593	C	T	0.949304	1006
12	rs78678718	G	A	0.0168986	1006
12	rs9300257	G	A	0.949304	1006
12	rs12315739	G	C	0.949304	1006
12	rs76374625	C	T	0.0168986	1006
12	rs9739565	G	A	0.949304	1006
12	rs9739171	T	G	0.89662	1006
12	rs10744154	C	A	0.949304	1006
12	rs9300258	T	G	0.961233	1006
12	rs9669169	A	G	0.949304	1006
12	rs9669273	T	C	0.89662	1006
12	rs61955082	G	A	0.0208748	1006
12	rs9300259	G	A	0.949304	1006
12	rs9669295	A	G	0.89662	1006
12	rs10773014	G	A	0.0526839	1006
12	rs9668827	C	T	0.00795229	1006
12	rs61955083	C	T	0.027833	1006
12	rs75873799	C	T	0.00795229	1006
12	rs149348176	C	A	0.0228628	1006
12	rs10773018	T	C	0.949304	1006
12	rs9705407	G	T	0.89662	1006
12	rs11503021	C	T	0.89662	1006
12	rs28733606	A	G	0.949304	1006
12	rs28718696	G	A	0.949304	1006
12	rs28683528	C	T	0.223658	1006
12	rs113544203	C	A	0.0198807	1006
12	rs61955085	C	T	0.027833	1006
12	rs181189542	A	C	0.0397614	1006
12	rs28555076	A	G	0.954274	1006
12	rs28631104	T	C	0.66501	1006
12	rs28553365	C	T	0.0208748	1006
12	rs28660661	C	A	0.0526839	1006
12	rs28397122	G	A	0.0516899	1006
12	rs61955086	G	T	0.0397614	1006
12	rs28627651	A	C	0.949304	1006
12	rs117135286	G	A	0.0994036	1006
12	rs60754073	C	G	0.949304	1006
12	rs28646185	T	C	0.0526839	1006
12	rs28759130	C	A	0.949304	1006
12	rs28376696	T	C	0.0526839	1006
12	rs28594416	T	C	0.949304	1006
12	rs28418709	A	G	0.949304	1006
12	rs28517382	A	C	0.949304	1006
12	rs78092282	G	A	0.0188867	1006
12	rs61955088	A	G	0.0526839	1006
12	rs147343115	C	T	0.00795229	1006
12	rs7297888	T	C	0.949304	1006
12	rs61955089	T	C	0.0328032	1006
12	rs61955114	G	A	0.0328032	1006
12	rs145024122	C	T	0.0178926	1006
12	rs117718416	C	T	0.0178926	1006
12	rs75947414	G	A	0.082505	1006
12	rs28631903	C	G	0.949304	1006
12	rs28421567	C	T	0.0526839	1006
12	rs28703745	A	G	0.949304	1006
12	rs28675824	G	C	0.224652	1006
12	rs28898283	G	C	0.0526839	1006
12	rs71444573	G	A	0.0337972	1006
12	rs144116625	G	A	0.0168986	1006
12	rs141159495	A	G	0.00795229	1006
12	rs61955117	G	A	0.0526839	1006
12	rs28604484	A	G	0.949304	1006
12	rs28633324	C	G	0.0526839	1006
12	rs78455769	G	A	0.664016	1006
12	rs182029827	C	T	0.0109344	1006
12	rs28706693	A	G	0.949304	1006
12	rs28582096	G	A	0.224652	1006
12	rs28595660	A	C	0.949304	1006
12	rs143325922	A	C	0.0149105	1006
12	rs28454135	C	T	0.0526839	1006
12	rs28865692	T	C	0.949304	1006
12	rs28885203	C	G	0.949304	1006
12	rs117560412	G	A	0.0377734	1006
12	rs28537583	C	T	0.949304	1006
12	rs28611282	T	C	0.949304	1006
12	rs28414347	G	T	0.949304	1006
12	rs28875264	T	G	0.0198807	1006
12	rs28786830	C	G	0.89662	1006
12	rs142436864	G	A	0.0407555	1006
12	rs60835840	T	C	0.664016	1006
12	rs28391346	C	T	0.0228628	1006
12	rs76691543	C	T	0.301193	1006
12	rs73233508	C	T	0.0198807	1006
12	rs28450974	G	A	0.664016	1006
12	rs28413626	G	A	0.228628	1006
12	rs28602967	G	A	0.949304	1006
12	rs114734194	C	T	0.00795229	1006
12	rs12299125	C	T	0.224652	1006
12	rs34032470	T	C	0.671968	1006
12	rs28458312	G	T	0.224652	1006
12	rs28690392	C	T	0.0198807	1006
12	rs28583837	G	A	0.223658	1006
12	rs28556815	C	T	0.89662	1006
12	rs28809230	T	C	0.224652	1006
12	rs28592876	G	A	0.223658	1006
12	rs112572079	G	A	0.0198807	1006
12	rs28503862	C	T	0.89662	1006
12	rs116904769	T	C	0.0308151	1006
12	rs76790152	C	G	0.00795229	1006
12	rs28613486	T	C	0.949304	1006
12	rs28435460	T	C	0.949304	1006
12	rs28516750	G	A	0.89662	1006
12	rs28636834	A	C	0.225646	1006
12	rs28565984	G	C	0.89662	1006
12	rs28581850	T	C	0.89662	1006
12	rs28475177	A	G	0.0526839	1006
12	rs28533432	C	T	0.670974	1006
12	rs76801833	C	T	0.00795229	1006
12	rs28660993	C	T	0.89662	1006
12	rs28681105	T	C	0.949304	1006
12	rs28573826	C	T	0.0328032	1006
12	rs28501453	A	G	0.949304	1006
12	rs148764049	C	T	0.0397614	1006
12	rs116448007	G	A	0.00795229	1006
12	rs144563725	G	A	0.0228628	1006
12	rs28825193	T	C	0.663022	1006
12	rs28820735	C	T	0.89662	1006
12	rs28592032	C	T	0.89662	1006
12	rs28655516	T	C	0.0526839	1006
12	rs28410096	T	C	0.89662	1006
12	rs28372579	A	G	0.225646	1006
12	rs28698461	A	G	0.0198807	1006
12	rs28547406	C	T	0.0238569	1006
12	rs145423006	T	A	0.00795229	1006
12	rs114675077	A	G	0.00795229	1006
12	rs147935170	C	T	0.0328032	1006
12	rs182811425	A	C	0.0168986	1006
12	rs28540654	G	A	0.00795229	1006
12	rs28532037	G	A	0.89662	1006
12	rs28587386	T	C	0.949304	1006
12	rs28377694	A	G	0.28827	1006
12	rs55932027	G	A	0.0198807	1006
12	rs28417583	G	A	0.949304	1006
12	rs28828722	C	T	0.0208748	1006
12	rs28836481	G	A	0.0198807	1006
12	rs536147804	A	G	0.0109344	1006
12	rs28866344	A	G	0.89662	1006
12	rs111950701	C	T	0.0526839	1006
12	rs28862317	A	T	0.949304	1006
12	rs28768122	T	C	0.72167	1006
12	rs28861152	A	C	0.0526839	1006
12	rs28574664	C	T	0.662028	1006
12	rs28509440	A	G	0.949304	1006
12	rs115823069	C	T	0.00795229	1006
12	rs28472704	C	T	0.22664	1006
12	rs146328428	G	A	0.00795229	1006
12	rs28690326	C	T	0.66998	1006
12	rs73216930	G	A	0.0198807	1006
12	rs28576953	C	T	0.22664	1006
12	rs28496545	C	T	0.66998	1006
12	rs143196748	C	G	0.0178926	1006
12	rs61955125	C	T	0.66998	1006
12	rs73216931	C	T	0.662028	1006
12	rs78124268	C	G	0.0506958	1006
12	rs28406193	T	G	0.77336	1006
12	rs73216932	C	T	0.0208748	1006
12	rs28508025	G	A	0.0735586	1006
12	rs28694725	C	T	0.00695825	1006
12	rs147353607	C	G	0.0298211	1006
12	rs74968466	C	T	0.0328032	1006
12	rs115523203	C	T	0.00795229	1006
12	rs61953484	G	A	0.027833	1006
12	rs56309603	C	T	0.358847	1006
12	rs28664930	C	T	0.0198807	1006
12	rs115460384	G	T	0.00795229	1006
12	rs28577594	G	C	0.681909	1006
12	rs185889378	C	A	0.00795229	1006
12	rs28624763	G	A	0.0198807	1006
12	rs28569885	A	G	0.7833	1006
12	rs148650248	G	A	0.0228628	1006
12	rs28886709	G	A	0.355865	1006
12	rs28873419	T	G	0.0298211	1006
12	rs28817269	G	C	0.355865	1006
12	rs2137558	A	C	0.346918	1006
12	rs1660	G	A	0.055666	1006
12	rs1662	G	A	0.372763	1006
12	rs146898200	C	T	0.055666	1006
12	rs28410896	T	C	0.792247	1006
12	rs28713448	C	T	0.373757	1006
12	rs76355364	G	A	0.055666	1006
12	rs77258915	G	A	0.055666	1006
12	rs28481863	G	A	0.793241	1006
12	rs58491161	G	A	0.055666	1006
12	rs71456795	T	C	0.0238569	1006
12	rs140481490	C	T	0.0168986	1006
12	rs145473038	G	A	0.0228628	1006
12	rs28715490	C	T	0.204771	1006
12	rs2048617	T	C	0.055666	1006
12	rs28404303	T	C	0.61829	1006
12	rs28676499	C	T	0.205765	1006
12	rs28625019	G	A	0.205765	1006
12	rs28706696	C	T	0.205765	1006
12	rs71456796	T	C	0.0328032	1006
12	rs4930719	G	A	0.198807	1006
12	rs73216937	C	T	0.055666	1006
12	rs56042759	G	A	0.356859	1006
12	rs28520455	T	C	0.380716	1006
12	rs28699127	G	T	0.347913	1006
12	rs144413875	G	A	0.0238569	1006
12	rs28384208	T	G	0.347913	1006
12	rs76992239	T	C	0.301193	1006
12	rs28466887	A	C	0.346918	1006
12	rs28659953	T	C	0.403579	1006
12	rs4930718	A	G	0.223658	1006
12	rs1706477	T	G	0.437376	1006
12	rs28478828	T	C	0.351889	1006
12	rs141433349	G	A	0.0238569	1006
12	rs28470730	C	T	0.00695825	1006
12	rs28576315	G	A	0.336978	1006
12	rs28838663	T	G	0.309145	1006
12	rs150108949	A	G	0.109344	1006
12	rs138547196	G	C	0.0954274	1006
12	rs28780730	A	C	0.0188867	1006
12	rs35416759	A	G	0.298211	1006
12	rs951328	A	G	0.321074	1006
12	rs186269301	G	A	0.0159046	1006
12	rs28531860	A	G	0.321074	1006
12	rs116523204	G	A	0.00695825	1006
12	rs28469812	C	G	0.0308151	1006
12	rs113286997	G	A	0.0606362	1006
12	rs115426700	C	A	0.026839	1006
12	rs1706475	A	G	0.651093	1006
12	rs1707730	T	C	0.657058	1006
12	rs1707731	T	C	0.657058	1006
12	rs28434767	G	T	0.308151	1006
12	rs1706476	A	G	0.657058	1006
12	rs78392487	T	C	0.0119284	1006
12	rs11507738	C	G	0.656064	1006
12	rs190292714	A	T	0.0168986	1006
12	rs150394413	A	G	0.00795229	1006
12	rs11507736	G	T	0.656064	1006
12	rs7961025	C	G	0.649105	1006
12	rs7299523	G	A	0.0606362	1006
12	rs11516173	A	T	0.322068	1006
12	rs871163	C	G	0.656064	1006
12	rs13303004	G	T	0.326044	1006
12	rs13302907	C	G	0.0606362	1006
12	rs11526042	C	A	0.296223	1006
12	rs7980406	A	T	0.992048	1006
12	rs35477377	C	T	0.0536779	1006
12	rs28499899	G	A	0.452286	1006
12	rs34047494	G	A	0.215706	1006
12	rs11516174	C	T	0.848907	1006
12	rs11516175	C	T	0.846918	1006
12	rs138591826	C	T	0.00596421	1006
12	rs142696412	G	T	0.00596421	1006
12	rs75878390	G	C	0.00596421	1006
12	rs79247594	A	G	0.0119284	1006
12	rs28483351	C	T	0.223658	1006
12	rs11516176	C	T	0.62326	1006
12	rs11507739	C	A	0.223658	1006
12	rs141646973	A	T	0.0149105	1006
12	rs112323763	C	T	0.00596421	1006
12	rs28829651	G	A	0.62326	1006
12	rs35322317	C	T	0.62326	1006
12	rs61953496	G	A	0.847913	1006
12	rs11559494	T	A	0.622266	1006
12	rs11534428	A	G	0.622266	1006
12	rs77662636	T	G	0.218688	1006
12	rs4047517	T	C	0.224652	1006
12	rs4479070	T	G	0.622266	1006
12	rs9777715	G	C	0.847913	1006
12	rs11507740	C	T	0.218688	1006
12	rs9723244	T	C	0.846918	1006
12	rs13303107	C	T	0.218688	1006
12	rs7960816	G	A	0.218688	1006
12	rs13303266	A	G	0.224652	1006
12	rs139666113	A	G	0.028827	1006
12	rs7957839	T	C	0.847913	1006
12	rs56860279	T	C	0.218688	1006
12	rs145473119	C	T	0.00596421	1006
12	rs11507743	T	C	0.847913	1006
12	rs71456799	C	T	0.218688	1006
12	rs75082741	G	C	0.0397614	1006
12	rs9803125	G	C	0.847913	1006
12	rs7975122	T	C	0.225646	1006
12	rs7975636	C	T	0.622266	1006
12	rs145332185	A	G	0.00596421	1006
12	rs117110887	A	T	0.00397614	1006
12	rs9330647	T	C	0.847913	1006
12	rs7315901	A	G	0.225646	1006
12	rs75113312	T	C	0.00596421	1006
12	rs7978323	C	T	0.225646	1006
12	rs28413969	C	T	0.218688	1006
12	rs9777830	C	G	0.847913	1006
12	rs34436758	G	A	0.0188867	1006
12	rs148577911	G	A	0.00596421	1006
12	rs7306670	G	C	0.220676	1006
12	rs112118241	G	A	0.0437376	1006
12	rs571973333	T	G	0.0119284	1006
12	rs28781570	G	A	0.152087	1006
12	rs28769008	C	T	0.107356	1006
12	rs61953524	C	T	0.0208748	1006
12	rs112184752	C	T	0.218688	1006
12	rs35090528	G	C	0.217694	1006
12	rs6606747	C	T	0.621272	1006
12	rs79739600	A	G	0.105368	1006
12	rs112947708	G	A	0.00596421	1006
12	rs28667043	G	A	0.214712	1006
12	rs148630846	C	A	0.00596421	1006
12	rs7300562	G	T	0.224652	1006
12	rs9778112	C	T	0.622266	1006
12	rs117174895	T	C	0.0477137	1006
12	rs76420018	C	G	0.00596421	1006
12	rs6606748	C	T	0.218688	1006
12	rs184793978	G	T	0.00894632	1006
12	rs35970945	A	G	0.222664	1006
12	rs11507744	C	T	0.617296	1006
12	rs3087496	A	G	0.619284	1006
12	rs28613273	C	G	0.00596421	1006
12	rs116576935	T	C	0.00596421	1006
12	rs11535679	A	G	0.846918	1006
12	rs9803116	G	A	0.22167	1006
12	rs190962183	C	T	0.00596421	1006
12	rs151232183	C	T	0.00596421	1006
12	rs78365400	A	C	0.0347913	1006
12	rs11522340	C	T	0.619284	1006
12	rs9723046	G	A	0.619284	1006
12	rs9723192	A	G	0.00596421	1006
12	rs36084544	G	A	0.212724	1006
12	rs144835480	G	A	0.0168986	1006
12	rs13303167	G	A	0.212724	1006
12	rs116001891	G	T	0.00596421	1006
12	rs11497313	A	G	0.625249	1006
12	rs78774994	C	G	0.00596421	1006
12	rs9777813	C	T	0.628231	1006
12	rs11497312	T	A	0.616302	1006
12	rs35157218	C	T	0.212724	1006
12	rs75449541	C	T	0.214712	1006
12	rs137889947	C	T	0.0367793	1006
12	rs34031619	C	A	0.62326	1006
12	rs142145265	T	A	0.00596421	1006
12	rs11560820	A	G	0.625249	1006
12	rs115228975	C	T	0.00695825	1006
12	rs9778001	T	C	0.206759	1006
12	rs117324816	A	T	0.00994036	1006
12	rs142573147	C	T	0.00596421	1006
12	rs11497311	C	T	0.0457256	1006
12	rs11516178	C	T	0.159046	1006
12	rs11522343	A	G	0.154076	1006
12	rs148452129	C	T	0.00596421	1006
12	rs191350956	G	A	0.0248509	1006
12	rs34529197	A	G	0.0208748	1006
12	rs28728075	C	T	0.15507	1006
12	rs75508112	T	G	0.0596421	1006
12	rs28703907	C	T	0.149105	1006
12	rs61953527	C	T	0.0447316	1006
12	rs4078291	C	T	0.624254	1006
12	rs34762274	G	A	0.217694	1006
12	rs78286829	T	G	0.00596421	1006
12	rs9697581	C	T	0.2167	1006
12	rs9697616	T	C	0.375746	1006
12	rs11497310	G	A	0.149105	1006
12	rs28493578	C	T	0.149105	1006
12	rs34351395	C	T	0.2167	1006
12	rs144661724	A	G	0.00894632	1006
12	rs13303200	G	A	0.2167	1006
12	rs13303080	C	T	0.2167	1006
12	rs9697415	A	G	0.149105	1006
12	rs13303358	C	T	0.15507	1006
12	rs9697264	G	A	0.377734	1006
12	rs116871149	G	A	0.0407555	1006
12	rs146889591	T	C	0.0337972	1006
12	rs140796658	C	T	0.00596421	1006
12	rs9330649	T	A	0.224652	1006
12	rs144990139	G	C	0.00596421	1006
12	rs78623288	A	C	0.149105	1006
12	rs35948648	C	T	0.0228628	1006
12	rs11522342	C	T	0.149105	1006
12	rs141879547	C	T	0.0139165	1006
12	rs146379934	C	T	0.0785288	1006
12	rs77723510	G	A	0.224652	1006
12	rs9697459	C	T	0.227634	1006
12	rs9697423	C	A	0.149105	1006
12	rs11522341	C	T	0.149105	1006
12	rs9697735	G	A	0.228628	1006
12	rs28722199	A	G	0.0377734	1006
12	rs9697628	A	G	0.228628	1006
12	rs61953531	G	C	0.0457256	1006
12	rs11497308	T	A	0.620278	1006
12	rs28497891	A	G	0.228628	1006
12	rs11523309	T	A	0.151093	1006
12	rs73216951	T	C	0.193837	1006
12	rs9777736	G	A	0.200795	1006
12	rs28894691	G	A	0.140159	1006
12	rs73412280	G	A	0.00894632	1006
12	rs9330650	A	G	0.209742	1006
12	rs183273798	G	T	0.0178926	1006
12	rs552520527	G	C	0.00894632	1006
12	rs78426500	T	G	0.200795	1006
12	rs73412285	A	G	0.00894632	1006
12	rs28583151	C	T	0.00894632	1006
12	rs141325502	C	A	0.00894632	1006
12	rs75722792	G	A	0.205765	1006
12	rs138649125	G	A	0.00397614	1006
12	rs13303217	G	A	0.204771	1006
12	rs77015956	C	G	0.00994036	1006
12	rs117780561	G	A	0.0367793	1006
12	rs13303334	A	G	0.204771	1006
12	rs13303189	A	T	0.204771	1006
12	rs113971010	G	A	0.00497018	1006
12	rs9803100	C	T	0.151093	1006
12	rs117158670	T	C	0.0377734	1006
12	rs61953535	G	A	0.0238569	1006
12	rs59560692	T	C	0.0328032	1006
12	rs61953537	C	T	0.0328032	1006
12	rs11522337	C	T	0.631213	1006
12	rs11522338	C	A	0.649105	1006
12	rs11522339	A	C	0.649105	1006
12	rs9697543	T	C	0.0318091	1006
12	rs9697379	A	C	0.87674	1006
12	rs9697721	G	C	0.0318091	1006
12	rs13302918	G	T	0.17992	1006
12	rs61953538	C	T	0.134195	1006
12	rs9723048	G	A	0.863817	1006
12	rs111380103	C	T	0.0318091	1006
12	rs28496079	C	T	0.649105	1006
12	rs2063629	C	T	0.863817	1006
12	rs144185777	G	A	0.00497018	1006
12	rs79370578	C	T	0.104374	1006
12	rs28712858	C	T	0.649105	1006
12	rs76113463	C	T	0.0347913	1006
12	rs2292500	A	G	0.863817	1006
12	rs28711796	T	C	0.0159046	1006
12	rs28647680	C	T	0.198807	1006
12	rs883503	C	G	0.89165	1006
12	rs7313179	T	G	0.847913	1006
12	rs28833471	G	C	0.198807	1006
12	rs28707421	T	C	0.649105	1006
12	rs7974138	G	A	0.0159046	1006
12	rs28535724	A	T	0.0318091	1006
12	rs28604461	G	A	0.198807	1006
12	rs2048615	C	T	0.661034	1006
12	rs2048614	T	C	0.895626	1006
12	rs34734800	T	C	0.200795	1006
12	rs28605072	G	A	0.646123	1006
12	rs61953539	T	G	0.0318091	1006
12	rs28701527	C	T	0.646123	1006
12	rs28430750	G	C	0.646123	1006
12	rs28497190	T	C	0.646123	1006
12	rs61953540	A	T	0.200795	1006
12	rs2333831	G	A	0.646123	1006
12	rs28371124	T	C	0.646123	1006
12	rs28361405	A	G	0.894632	1006
12	rs28711456	T	C	0.846918	1006
12	rs28580741	C	T	0.646123	1006
12	rs143928387	C	T	0.0715706	1006
12	rs4930717	A	G	0.200795	1006
12	rs61953543	C	T	0.0308151	1006
12	rs28741988	C	T	0.646123	1006
12	rs4930716	A	G	0.846918	1006
12	rs1057879	A	G	0.646123	1006
12	rs113246895	G	A	0.0159046	1006
12	rs28535055	C	T	0.646123	1006
12	rs28478446	T	C	0.646123	1006
12	rs117209788	C	T	0.0715706	1006
12	rs77785115	T	C	0.0328032	1006
12	rs7298068	C	T	0.0357853	1006
12	rs28403439	G	A	0.0347913	1006
12	rs28673982	C	T	0.865805	1006
12	rs78878823	G	A	0.0159046	1006
12	rs28421797	C	T	0.0526839	1006
12	rs28662057	A	G	0.648111	1006
12	rs28478308	A	C	0.649105	1006
12	rs28492040	G	C	0.190855	1006
12	rs184645169	G	C	0.187873	1006
12	rs1533246	G	T	0.202783	1006
12	rs78067009	C	T	0.0994036	1006
12	rs7307227	T	C	0.867793	1006
12	rs55931015	G	A	0.0367793	1006
12	rs55873974	A	T	0.0457256	1006
12	rs56335045	A	T	0.379722	1006
12	rs28752288	T	A	0.133201	1006
12	rs137963709	T	A	0.026839	1006
12	rs2333832	C	T	0.204771	1006
12	rs148567786	G	A	0.0347913	1006
12	rs61953552	C	A	0.0328032	1006
12	rs35016092	C	A	0.203777	1006
12	rs117198691	G	A	0.0347913	1006
12	rs111790379	C	T	0.0964215	1006
12	rs28691687	C	T	0.0964215	1006
12	rs117235278	C	A	0.0238569	1006
12	rs6488877	C	G	0.188867	1006
12	rs146415513	G	A	0.028827	1006
12	rs6488878	C	T	0.203777	1006
12	rs7963804	A	T	0.188867	1006
12	rs145594864	G	A	0.0964215	1006
12	rs28465339	G	T	0.0328032	1006
12	rs28758342	G	C	0.0328032	1006
12	rs28408980	G	A	0.198807	1006
12	rs6488879	G	T	0.0954274	1006
12	rs7962151	C	T	0.164016	1006
12	rs113129322	G	A	0.0149105	1006
12	rs28743126	G	A	0.0149105	1006
12	rs117354600	A	C	0.0198807	1006
12	rs28627432	A	C	0.0159046	1006
12	rs28654896	C	T	0.0337972	1006
12	rs78200944	G	A	0.16501	1006
12	rs4534668	A	C	0.0149105	1006
12	rs61953555	T	A	0.0238569	1006
12	rs7956299	C	A	0.163022	1006
12	rs148169411	G	A	0.0248509	1006
12	rs112499340	C	T	0.163022	1006
12	rs77551183	C	A	0.163022	1006
12	rs5027860	A	G	0.147117	1006
12	rs28498381	G	A	0.0347913	1006
12	rs78406245	C	T	0.163022	1006
12	rs7315326	A	G	0.310139	1006
12	rs112286578	C	A	0.163022	1006
12	rs114489538	C	T	0.163022	1006
12	rs117679627	C	T	0.0347913	1006
12	rs73216963	C	T	0.0994036	1006
12	rs28454032	A	G	0.147117	1006
12	rs28539789	T	C	0.0347913	1006
12	rs111516966	G	A	0.0974155	1006
12	rs7965334	T	C	0.148111	1006
12	rs7965466	T	C	0.11332	1006
12	rs7398935	G	A	0.163022	1006
12	rs61953556	G	A	0.0178926	1006
12	rs7314792	G	A	0.88668	1006
12	rs145787760	T	C	0.163022	1006
12	rs192155025	T	C	0.00894632	1006
12	rs189336035	C	T	0.00596421	1006
12	rs147460725	G	T	0.0685885	1006
12	rs28880346	T	C	0.0685885	1006
12	rs28834793	G	A	0.689861	1006
12	rs113731400	T	C	0.162028	1006
12	rs141885705	G	C	0.0178926	1006
12	rs35917561	G	T	0.0159046	1006
12	rs146502362	G	C	0.0974155	1006
12	rs111963801	C	A	0.0149105	1006
12	rs11610019	G	C	0.0178926	1006
12	rs112704788	C	G	0.0149105	1006
12	rs7313751	G	A	0.162028	1006
12	rs61953557	T	C	0.0347913	1006
12	rs4930715	C	T	0.885686	1006
12	rs10846526	G	A	0.0357853	1006
12	rs10846527	C	G	0.930417	1006
12	rs11610664	G	A	0.0238569	1006
12	rs112931584	G	A	0.0168986	1006
12	rs7316613	T	C	0.885686	1006
12	rs143130669	C	T	0.0974155	1006
12	rs12817861	T	C	0.688867	1006
12	rs11832820	T	C	0.0168986	1006
12	rs144247344	G	C	0.0367793	1006
12	rs78077879	C	T	0.161034	1006
12	rs11057295	G	C	0.0357853	1006
12	rs80260318	T	G	0.0168986	1006
12	rs147484909	G	A	0.162028	1006
12	rs145600453	A	G	0.0168986	1006
12	rs1983274	G	A	0.0168986	1006
12	rs1983275	T	A	0.0168986	1006
12	rs2048616	G	A	0.687873	1006
12	rs7953401	G	A	0.0168986	1006
12	rs76529141	A	T	0.162028	1006
12	rs4310694	A	G	0.687873	1006
12	rs117842783	G	A	0.0367793	1006
12	rs61954862	G	T	0.0357853	1006
12	rs111687827	G	C	0.0168986	1006
12	rs117647122	C	T	0.0149105	1006
12	rs7968699	G	A	0.0168986	1006
12	rs113132248	T	G	0.0149105	1006
12	rs142435441	T	C	0.0228628	1006
12	rs113381757	T	C	0.0168986	1006
12	rs113254073	G	A	0.0168986	1006
12	rs151326738	G	A	0.0149105	1006
12	rs10846528	A	G	0.687873	1006
12	rs7309150	C	T	0.0178926	1006
12	rs7294379	A	G	0.0168986	1006
12	rs7308408	G	A	0.0168986	1006
12	rs7297951	T	C	0.0168986	1006
12	rs2458449	C	T	0.902584	1006
12	rs2458115	T	A	0.687873	1006
12	rs78702455	T	G	0.0168986	1006
12	rs138318001	T	C	0.0168986	1006
12	rs75468015	T	C	0.0168986	1006
12	rs786455	T	C	0.902584	1006
12	rs11057297	C	T	0.197813	1006
12	rs786454	C	T	0.687873	1006
12	rs112455213	G	A	0.11332	1006
12	rs116716383	A	G	0.11332	1006
12	rs118170661	G	A	0.0139165	1006
12	rs6488881	C	G	0.11332	1006
12	rs4930704	C	T	0.161034	1006
12	rs6488882	C	T	0.0159046	1006
12	rs7136101	G	A	0.11829	1006
12	rs11615043	G	C	0.102386	1006
12	rs11057298	C	A	0.134195	1006
12	rs786452	C	T	0.60338	1006
12	rs2669583	G	A	0.0129225	1006
12	rs111625397	G	A	0.117296	1006
12	rs138708987	T	C	0.117296	1006
12	rs11057299	G	A	0.0387674	1006
12	rs4456350	A	G	0.594433	1006
12	rs12309685	C	T	0.0387674	1006
12	rs7964934	G	A	0.0159046	1006
12	rs7968040	G	A	0.117296	1006
12	rs11057300	G	T	0.287276	1006
12	rs11829661	G	A	0.0497018	1006
12	rs11834369	C	T	0.117296	1006
12	rs12313119	C	T	0.0387674	1006
12	rs78068178	C	T	0.0159046	1006
12	rs141344174	G	A	0.0149105	1006
12	rs34224739	A	G	0.0536779	1006
12	rs1877365	C	T	0.117296	1006
12	rs2340691	C	T	0.117296	1006
12	rs61154946	C	T	0.0387674	1006
12	rs7960812	C	T	0.117296	1006
12	rs786441	G	A	0.595427	1006
12	rs12829920	G	A	0.215706	1006
12	rs73414223	C	A	0.0387674	1006
12	rs786443	T	C	0.595427	1006
12	rs11057301	G	A	0.286282	1006
12	rs7954782	A	G	0.117296	1006
12	rs191889988	C	T	0.00298211	1006
12	rs7971779	C	T	0.117296	1006
12	rs7958153	A	G	0.117296	1006
12	rs11837236	A	G	0.117296	1006
12	rs35064645	C	T	0.247515	1006
12	rs786444	T	C	0.595427	1006
12	rs12099981	T	C	0.117296	1006
12	rs7972380	C	G	0.286282	1006
12	rs12099985	T	C	0.0159046	1006
12	rs12099986	A	G	0.117296	1006
12	rs4930714	G	A	0.286282	1006
12	rs76100851	G	T	0.101392	1006
12	rs7973187	T	C	0.0159046	1006
12	rs35958962	C	G	0.250497	1006
12	rs786445	C	A	0.595427	1006
12	rs78955489	G	A	0.117296	1006
12	rs74844896	T	C	0.101392	1006
12	rs17840832	C	A	0.0387674	1006
12	rs11610013	T	A	0.117296	1006
12	rs786447	A	G	0.595427	1006
12	rs12828367	G	A	0.0258449	1006
12	rs11057302	G	A	0.114314	1006
12	rs786448	A	G	0.59841	1006
12	rs36002329	A	C	0.249503	1006
12	rs7953876	T	C	0.248509	1006
12	rs7973766	G	A	0.286282	1006
12	rs146539578	G	T	0.114314	1006
12	rs786449	C	T	0.597416	1006
12	rs786450	C	A	0.885686	1006
12	rs143269373	G	A	0.114314	1006
12	rs35178369	G	T	0.254473	1006
12	rs34369761	G	C	0.286282	1006
12	rs79933835	C	T	0.114314	1006
12	rs117887064	A	T	0.0984095	1006
12	rs12231444	C	T	0.0387674	1006
12	rs146936648	C	G	0.114314	1006
12	rs77895354	A	G	0.114314	1006
12	rs141542281	C	A	0.0984095	1006
12	rs74643748	G	T	0.114314	1006
12	rs66494087	T	C	0.248509	1006
12	rs7301377	C	T	0.114314	1006
12	rs55920625	C	A	0.054672	1006
12	rs952360	T	C	0.114314	1006
12	rs112788090	C	T	0.0149105	1006
12	rs146908377	G	A	0.0149105	1006
12	rs137861315	A	C	0.027833	1006
12	rs112002563	C	T	0.0437376	1006
12	rs111482432	C	G	0.0159046	1006
12	rs137909390	C	A	0.0984095	1006
12	rs7313207	G	T	0.247515	1006
12	rs10846530	G	C	0.0387674	1006
12	rs7303554	A	G	0.114314	1006
12	rs4930713	G	A	0.286282	1006
12	rs4930712	A	G	0.247515	1006
12	rs12308953	G	A	0.0387674	1006
12	rs16917551	C	T	0.247515	1006
12	rs7965292	G	T	0.0159046	1006
12	rs6551	C	A	0.59841	1006
12	rs1056132	A	C	0.247515	1006
12	rs79296492	A	G	0.0149105	1006
12	rs786422	G	A	0.59841	1006
12	rs118111778	C	T	0.114314	1006
12	rs7309292	C	G	0.247515	1006
12	rs76145451	G	C	0.0258449	1006
12	rs786423	G	A	0.59841	1006
12	rs77592647	T	G	0.114314	1006
12	rs138777965	A	G	0.0198807	1006
12	rs75700739	T	A	0.0159046	1006
12	rs7952920	C	T	0.115308	1006
12	rs34099549	G	A	0.0984095	1006
12	rs7970545	T	G	0.114314	1006
12	rs786425	G	A	0.596421	1006
12	rs1543075	G	A	0.59841	1006
12	rs1543076	C	T	0.59841	1006
12	rs74996347	A	G	0.11332	1006
12	rs113620982	C	T	0.0159046	1006
12	rs148824955	C	G	0.0198807	1006
12	rs786428	C	G	0.885686	1006
12	rs786429	T	A	0.885686	1006
12	rs786430	G	C	0.885686	1006
12	rs7979561	A	C	0.247515	1006
12	rs786431	T	C	0.885686	1006
12	rs111507681	C	T	0.114314	1006
12	rs786432	T	G	0.885686	1006
12	rs10161548	G	C	0.0397614	1006
12	rs79847496	C	G	0.0159046	1006
12	rs786433	A	T	0.885686	1006
12	rs114613914	A	G	0.0159046	1006
12	rs786434	T	C	0.885686	1006
12	rs786435	G	C	0.885686	1006
12	rs7973689	C	T	0.0159046	1006
12	rs3850952	G	T	0.286282	1006
12	rs786437	G	A	0.885686	1006
12	rs786438	A	G	0.885686	1006
12	rs3850953	C	T	0.0159046	1006
12	rs786439	G	A	0.885686	1006
12	rs17881657	G	C	0.0149105	1006
12	rs77699179	G	A	0.0984095	1006
12	rs75269728	C	T	0.0318091	1006
12	rs10744156	A	G	0.956262	1006
12	rs73414262	T	G	0.114314	1006
12	rs12809853	T	A	0.248509	1006
12	rs61678733	T	C	0.114314	1006
12	rs116907308	T	C	0.028827	1006
12	rs11057304	C	T	0.0377734	1006
12	rs139817539	C	G	0.028827	1006
12	rs117910002	A	G	0.0178926	1006
12	rs7358562	G	A	0.0377734	1006
12	rs77114115	A	G	0.0149105	1006
12	rs4040225	G	A	0.402584	1006
12	rs884892	A	G	0.152087	1006
12	rs11057306	A	G	0.115308	1006
12	rs3748268	A	G	0.153082	1006
12	rs56213464	G	T	0.249503	1006
12	rs11057307	T	C	0.402584	1006
12	rs34097324	A	G	0.265408	1006
12	rs10846531	C	G	0.136183	1006
12	rs2048802	C	T	0.136183	1006
12	rs4930709	C	T	0.248509	1006
12	rs35708602	G	C	0.266402	1006
12	rs3748269	T	C	0.402584	1006
12	rs11615300	A	G	0.363817	1006
12	rs7306906	G	A	0.0159046	1006
12	rs7308304	C	T	0.265408	1006
12	rs56675602	T	G	0.266402	1006
12	rs6488883	G	C	0.402584	1006
12	rs7134896	C	A	0.402584	1006
12	rs7137473	G	A	0.264414	1006
12	rs142573698	C	T	0.0218688	1006
12	rs59126974	C	T	0.265408	1006
12	rs113971302	C	T	0.265408	1006
12	rs68163141	T	C	0.265408	1006
12	rs79786297	G	A	0.0795229	1006
12	rs34514002	T	C	0.265408	1006
12	rs12829500	A	C	0.248509	1006
12	rs35867744	G	A	0.265408	1006
12	rs11833889	C	T	0.265408	1006
12	rs15587	A	G	0.265408	1006
12	rs7302183	C	G	0.402584	1006
12	rs10773019	A	G	0.0437376	1006
12	rs3204541	G	A	0.265408	1006
12	rs3190836	A	T	0.265408	1006
12	rs118095783	G	A	0.028827	1006
12	rs3190835	T	C	0.270378	1006
12	rs10846532	A	G	0.0437376	1006
12	rs2707	G	A	0.0437376	1006
12	rs9919	T	C	0.314115	1006
12	rs7137332	A	G	0.987078	1006
12	rs1050449	A	G	0.270378	1006
12	rs1050448	G	A	0.270378	1006
12	rs1050443	C	T	0.252485	1006
12	rs73216994	C	T	0.05666	1006
12	rs7313628	G	A	0.412525	1006
12	rs7972413	T	C	0.415507	1006
12	rs6488884	G	A	0.269384	1006
12	rs1515814	G	A	0.410537	1006
12	rs138432949	C	T	0.0238569	1006
12	rs113212386	C	T	0.0149105	1006
12	rs1060639	G	A	0.351889	1006
12	rs1060637	A	T	0.351889	1006
12	rs11831129	A	G	0.0168986	1006
12	rs3704	G	T	0.0427435	1006
12	rs79606093	C	A	0.0159046	1006
12	rs7298287	T	C	0.0596421	1006
12	rs1515815	T	C	0.351889	1006
12	rs908373	C	G	0.39165	1006
12	rs76328254	A	G	0.0427435	1006
12	rs78936504	C	G	0.0427435	1006
12	rs36018806	G	A	0.350895	1006
12	rs3748270	A	G	0.0596421	1006
12	rs11057310	G	A	0.0427435	1006
12	rs111682989	A	G	0.0596421	1006
12	rs111601834	C	G	0.0159046	1006
12	rs7134190	T	C	0.0168986	1006
12	rs7316410	A	G	0.0596421	1006
12	rs7301031	C	G	0.0159046	1006
12	rs7300147	G	A	0.412525	1006
12	rs10773020	T	G	0.0427435	1006
12	rs34827093	C	G	0.0159046	1006
12	rs6488885	A	G	0.0168986	1006
12	rs11572920	G	A	0.349901	1006
12	rs6488886	C	A	0.0159046	1006
12	rs12830927	C	T	0.349901	1006
12	rs11057311	A	T	0.0685885	1006
12	rs11572926	A	G	0.0586481	1006
12	rs11057312	G	A	0.0427435	1006
12	rs11572928	C	G	0.0159046	1006
12	rs11572929	T	C	0.0159046	1006
12	rs11572931	G	A	0.0159046	1006
12	rs112183155	G	A	0.0159046	1006
12	rs113175793	G	A	0.0159046	1006
12	rs7311689	G	A	0.0427435	1006
12	rs6488887	G	A	0.0437376	1006
12	rs11572938	A	C	0.0149105	1006
12	rs7302177	A	G	0.0437376	1006
12	rs112358013	G	A	0.0149105	1006
12	rs113386205	C	T	0.0149105	1006
12	rs12816883	C	T	0.256461	1006
12	rs11057313	G	A	0.0437376	1006
12	rs11572940	A	G	0.0437376	1006
12	rs12817576	C	T	0.354871	1006
12	rs112368000	G	A	0.0159046	1006
12	rs10846534	C	T	0.0437376	1006
12	rs7971452	A	G	0.414513	1006
12	rs139455502	C	T	0.0218688	1006
12	rs59279556	A	G	0.0159046	1006
12	rs10773021	C	T	0.0437376	1006
12	rs148281362	G	A	0.0149105	1006
12	rs7966882	G	A	0.415507	1006
12	rs7967780	C	T	0.0437376	1006
12	rs11572949	C	T	0.0427435	1006
12	rs11572952	G	A	0.355865	1006
12	rs2292702	T	C	0.0437376	1006
12	rs10846535	A	G	0.417495	1006
12	rs10846536	C	T	0.0427435	1006
12	rs11572955	A	G	0.0188867	1006
12	rs11572956	C	A	0.0149105	1006
12	rs113727412	G	A	0.0149105	1006
12	rs34701722	C	T	0.0218688	1006
12	rs11615162	G	A	0.355865	1006
12	rs78528979	A	G	0.0208748	1006
12	rs11572960	C	A	0.0228628	1006
12	rs11572962	G	A	0.0149105	1006
12	rs34996665	C	T	0.374751	1006
12	rs11572966	C	T	0.0705765	1006
12	rs2340693	A	G	0.0178926	1006
12	rs11572968	C	T	0.0139165	1006
12	rs1568031	C	T	0.0159046	1006
12	rs1962020	C	T	0.362823	1006
12	rs112237685	G	T	0.0149105	1006
12	rs73416265	G	A	0.0149105	1006
12	rs10846537	C	T	0.379722	1006
12	rs4930737	A	G	0.281312	1006
12	rs10846538	C	G	0.0427435	1006
12	rs11057320	A	G	0.422465	1006
12	rs11572992	C	T	0.0159046	1006
12	rs11057322	C	T	0.0427435	1006
12	rs7294984	A	G	0.362823	1006
12	rs6488888	A	G	0.362823	1006
12	rs73416269	A	G	0.0149105	1006
12	rs73216997	G	A	0.0357853	1006
12	rs7303409	A	G	0.0427435	1006
12	rs11573002	C	T	0.0159046	1006
12	rs11573005	G	C	0.0159046	1006
12	rs11573006	T	C	0.0149105	1006
12	rs1051793	A	G	0.38171	1006
12	rs6488889	T	C	0.0168986	1006
12	rs4930708	T	C	0.380716	1006
12	rs73416277	C	G	0.0149105	1006
12	rs112019281	G	C	0.0149105	1006
12	rs111421584	A	G	0.0159046	1006
12	rs7135624	A	G	0.425447	1006
12	rs11611450	A	G	0.363817	1006
12	rs35900897	T	G	0.363817	1006
12	rs73416283	C	A	0.0168986	1006
12	rs7305701	T	C	0.398608	1006
12	rs150792771	G	A	0.0178926	1006
12	rs11834141	A	C	0.364811	1006
12	rs35649708	A	G	0.380716	1006
12	rs1913847	C	T	0.0159046	1006
12	rs150272003	T	G	0.0218688	1006
12	rs112581027	A	G	0.0159046	1006
12	rs113035936	C	T	0.0159046	1006
12	rs11611354	A	T	0.359841	1006
12	rs7296804	T	C	0.364811	1006
12	rs73416298	T	C	0.0168986	1006
12	rs7301065	T	A	0.375746	1006
12	rs11612479	A	G	0.360835	1006
12	rs78846567	C	A	0.05666	1006
12	rs73416299	C	T	0.0159046	1006
12	rs12817757	C	T	0.358847	1006
12	rs73416301	C	T	0.0159046	1006
12	rs117988962	T	A	0.0188867	1006
12	rs73418103	G	A	0.0149105	1006
12	rs7306549	A	G	0.375746	1006
12	rs73418104	G	A	0.0159046	1006
12	rs7138209	G	A	0.359841	1006
12	rs73418107	T	C	0.0149105	1006
12	rs146326139	G	C	0.0228628	1006
12	rs7313140	T	G	0.375746	1006
12	rs12822546	G	A	0.358847	1006
12	rs12824075	C	T	0.358847	1006
12	rs7975119	A	T	0.358847	1006
12	rs7975233	A	G	0.358847	1006
12	rs60577371	G	A	0.0149105	1006
12	rs7978447	A	G	0.358847	1006
12	rs7953596	T	C	0.359841	1006
12	rs7953599	T	C	0.359841	1006
12	rs7963498	G	A	0.359841	1006
12	rs6488890	C	T	0.358847	1006
12	rs7133199	A	C	0.374751	1006
12	rs111739791	T	C	0.0318091	1006
12	rs7133543	A	G	0.358847	1006
12	rs73418114	G	T	0.0149105	1006
12	rs7302649	G	A	0.358847	1006
12	rs7134074	A	T	0.375746	1006
12	rs7307008	C	G	0.359841	1006
12	rs35158437	C	T	0.375746	1006
12	rs34534928	G	C	0.359841	1006
12	rs140157105	G	A	0.0178926	1006
12	rs7969130	A	G	0.359841	1006
12	rs113310757	A	G	0.359841	1006
12	rs12820195	G	C	0.359841	1006
12	rs35804181	T	C	0.358847	1006
12	rs7973695	A	G	0.359841	1006
12	rs7959553	C	T	0.358847	1006
12	rs7958693	G	A	0.374751	1006
12	rs73418125	T	C	0.0159046	1006
12	rs113613042	G	A	0.0159046	1006
12	rs111553286	A	G	0.0149105	1006
12	rs6488891	C	T	0.358847	1006
12	rs111858039	C	T	0.0149105	1006
12	rs180797383	T	A	0.0337972	1006
12	rs113397189	G	A	0.0188867	1006
12	rs12823866	T	C	0.358847	1006
12	rs7969964	G	A	0.358847	1006
12	rs66690784	C	G	0.359841	1006
12	rs7963968	T	C	0.358847	1006
12	rs7974279	G	T	0.374751	1006
12	rs7964443	T	C	0.374751	1006
12	rs149364037	C	T	0.0228628	1006
12	rs7313261	G	A	0.374751	1006
12	rs12829893	G	T	0.357853	1006
12	rs7302788	T	C	0.359841	1006
12	rs11614155	C	T	0.357853	1006
12	rs147319710	C	T	0.0427435	1006
12	rs11614659	C	T	0.374751	1006
12	rs10846539	G	A	0.0427435	1006
12	rs73418139	A	C	0.0159046	1006
12	rs60422010	C	T	0.0159046	1006
12	rs10846540	A	G	0.417495	1006
12	rs35416308	T	G	0.358847	1006
12	rs151246619	G	A	0.00397614	1006
12	rs7308862	C	T	0.374751	1006
12	rs7139193	A	G	0.417495	1006
12	rs7297576	T	C	0.374751	1006
12	rs79251326	G	A	0.0208748	1006
12	rs3748271	A	G	0.0427435	1006
12	rs7309528	C	T	0.358847	1006
12	rs6488892	T	C	0.358847	1006
12	rs6488893	A	G	0.358847	1006
12	rs12829984	C	T	0.358847	1006
12	rs7301907	T	C	0.417495	1006
12	rs111776710	A	C	0.0149105	1006
12	rs7298831	A	T	0.374751	1006
12	rs73418153	A	G	0.0159046	1006
12	rs7313032	G	A	0.374751	1006
12	rs7302449	T	C	0.417495	1006
12	rs11829958	T	G	0.374751	1006
12	rs10773023	C	T	0.0427435	1006
12	rs11609591	T	A	0.374751	1006
12	rs7135660	G	A	0.358847	1006
12	rs7307343	A	G	0.358847	1006
12	rs7310918	T	C	0.359841	1006
12	rs11057329	A	T	0.0427435	1006
12	rs77804131	C	T	0.0149105	1006
12	rs113349008	C	T	0.0149105	1006
12	rs35114195	T	C	0.374751	1006
12	rs11833604	G	A	0.358847	1006
12	rs112940220	C	T	0.0149105	1006
12	rs11831536	A	G	0.358847	1006
12	rs10846542	T	C	0.0427435	1006
12	rs35946281	C	A	0.358847	1006
12	rs7137946	T	C	0.417495	1006
12	rs74936044	G	C	0.0526839	1006
12	rs7304837	C	T	0.358847	1006
12	rs7304052	G	A	0.358847	1006
12	rs11057331	G	A	0.0427435	1006
12	rs12821242	G	A	0.358847	1006
12	rs11057332	T	C	0.0427435	1006
12	rs11830462	C	T	0.358847	1006
12	rs113350030	G	A	0.0149105	1006
12	rs7966867	T	C	0.418489	1006
12	rs12828633	G	A	0.374751	1006
12	rs10846543	A	G	0.0427435	1006
12	rs12831081	A	G	0.358847	1006
12	rs73418167	T	A	0.0149105	1006
12	rs11834492	T	C	0.358847	1006
12	rs12818596	T	C	0.358847	1006
12	rs111942715	C	T	0.0149105	1006
12	rs7298440	C	T	0.358847	1006
12	rs117054754	G	A	0.0119284	1006
12	rs7979528	A	G	0.358847	1006
12	rs7968029	C	T	0.358847	1006
12	rs7957429	T	C	0.306163	1006
12	rs7397230	A	G	0.358847	1006
12	rs7307219	C	T	0.0427435	1006
12	rs56816130	C	T	0.0159046	1006
12	rs117035856	G	C	0.0149105	1006
12	rs7308234	C	T	0.360835	1006
12	rs7138503	A	G	0.375746	1006
12	rs11613632	G	A	0.358847	1006
12	rs117614122	C	T	0.0188867	1006
12	rs73219037	G	C	0.358847	1006
12	rs7398152	T	G	0.358847	1006
12	rs10846545	C	T	0.0427435	1006
12	rs6488894	C	T	0.358847	1006
12	rs112955959	C	T	0.0159046	1006
12	rs112522115	A	G	0.0149105	1006
12	rs7316011	C	T	0.417495	1006
12	rs117168088	C	T	0.0149105	1006
12	rs61082817	G	A	0.0159046	1006
12	rs7973155	T	G	0.358847	1006
12	rs34705855	T	C	0.0616302	1006
12	rs73418174	A	C	0.0238569	1006
12	rs77724571	G	A	0.0427435	1006
12	rs138098518	C	G	0.0129225	1006
12	rs11611540	C	T	0.0526839	1006
12	rs10846546	A	G	0.418489	1006
12	rs11614468	T	C	0.358847	1006
12	rs11612030	C	T	0.358847	1006
12	rs73418179	C	T	0.0149105	1006
12	rs145459206	T	C	0.0178926	1006
12	rs10773024	C	G	0.0427435	1006
12	rs7136939	T	C	0.357853	1006
12	rs34506612	G	A	0.0497018	1006
12	rs113207719	G	A	0.0149105	1006
12	rs11837256	A	T	0.358847	1006
12	rs11834808	C	T	0.358847	1006
12	rs58680194	G	A	0.0159046	1006
12	rs12827074	T	C	0.358847	1006
12	rs117153389	C	T	0.0149105	1006
12	rs112158562	T	C	0.0149105	1006
12	rs113292231	C	T	0.0159046	1006
12	rs12811354	G	A	0.357853	1006
12	rs112525270	T	C	0.0159046	1006
12	rs7398298	C	T	0.358847	1006
12	rs7397423	A	G	0.984095	1006
12	rs7305838	G	A	0.358847	1006
12	rs12819746	C	G	0.374751	1006
12	rs12825800	T	C	0.374751	1006
```
