## Supplementary material for "Characterization of shared and ancestry-specific signals driving complex traits using multi-ancestry fine-mapping": s1_ref.bim

```
12	rs34220678	0	122902222	G	A
12	rs4758666	0	122902840	C	T
12	rs11058062	0	122903468	A	C
12	rs10846839	0	122904459	G	T
12	rs11058064	0	122905511	T	C
12	rs7972135	0	122908476	T	C
12	rs74472681	0	122909748	C	A
12	rs11058099	0	122910014	G	C
12	rs10773152	0	122910180	T	C
12	rs117438355	0	122910898	T	G
12	rs148207727	0	122911488	C	T
12	rs7135419	0	122911861	T	A
12	rs10846852	0	122912087	C	T
12	rs10846854	0	122912186	G	T
12	rs34129612	0	122913657	T	C
12	rs74570034	0	122913959	A	C
12	rs114895036	0	122913972	A	T
12	rs74943525	0	122914561	G	A
12	rs7959550	0	122915054	C	T
12	rs149253592	0	122916073	G	A
12	rs11058135	0	122916433	G	A
12	rs11058136	0	122916434	G	A
12	rs12229152	0	122917036	G	C
12	rs113102400	0	122917213	G	A
12	rs12314643	0	122917423	C	T
12	rs10846871	0	122917435	C	T
12	rs148991367	0	122917986	C	A
12	rs11058143	0	122919584	C	A
12	rs11058144	0	122919736	T	G
12	rs12427143	0	122919996	A	G
12	rs147912333	0	122920483	G	A
12	rs139346647	0	122920524	G	A
12	rs10846879	0	122921235	G	A
12	rs2341438	0	122921339	G	A
12	rs10734918	0	122921512	A	C
12	rs74334400	0	122922156	C	T
12	rs4758662	0	122924778	G	A
12	rs4758643	0	122924819	A	T
12	rs148538438	0	122925178	G	A
12	rs11830957	0	122925296	C	A
12	rs11058159	0	122926219	G	A
12	rs7964981	0	122926979	C	T
12	rs553868009	0	122927031	C	G
12	rs10773162	0	122929014	G	A
12	rs143627950	0	122929436	C	T
12	rs148085105	0	122929802	G	C
12	rs6489002	0	122929822	T	C
12	rs11058178	0	122931065	G	A
12	rs7970007	0	122931150	G	A
12	rs10744208	0	122931559	C	A
12	rs10744209	0	122931568	G	A
12	rs61954450	0	122931754	T	C
12	rs10744210	0	122931793	A	G
12	rs10744211	0	122931820	A	G
12	rs11058186	0	122932418	A	G
12	rs10846896	0	122932472	T	C
12	rs143246898	0	122932805	C	T
12	rs4758697	0	122933145	T	C
12	rs7978119	0	122933151	G	A
12	rs10846899	0	122933155	T	A
12	rs10773167	0	122934001	C	T
12	rs11058206	0	122935163	C	T
12	rs11058209	0	122935945	A	G
12	rs117849902	0	122936627	G	A
12	rs112392143	0	122936633	A	G
12	rs2173581	0	122937725	C	T
12	rs12824888	0	122937769	G	C
12	rs1973463	0	122938003	A	G
12	rs12423420	0	122938466	G	A
12	rs12812332	0	122938768	A	G
12	rs11058226	0	122938958	T	C
12	rs10846912	0	122939450	C	T
12	rs10773172	0	122939655	G	A
12	rs11058233	0	122940075	A	G
12	rs11058237	0	122940996	A	G
12	rs12314537	0	122941349	A	G
12	rs10744217	0	122942070	A	G
12	rs10744218	0	122942185	G	A
12	rs78695278	0	122942841	C	T
12	rs10846920	0	122943231	C	T
12	rs10846921	0	122943376	A	C
12	rs76506749	0	122943453	T	G
12	rs11058251	0	122943545	A	C
12	rs4758644	0	122943915	A	C
12	rs7398014	0	122943980	T	C
12	rs10773176	0	122944713	A	G
12	rs10773178	0	122944752	T	C
12	rs61956095	0	122946075	C	T
12	rs4758645	0	122946487	G	A
12	rs4758646	0	122946507	G	A
12	rs7316114	0	122947265	A	G
12	rs117114390	0	122947525	C	T
12	rs10744220	0	122947733	T	C
12	rs10846931	0	122947871	C	G
12	rs11058272	0	122948092	G	A
12	rs116896792	0	122948907	T	C
12	rs7301515	0	122949673	T	C
12	rs551766481	0	122949939	C	A
12	rs7963773	0	122950035	A	G
12	rs138555178	0	122950191	C	T
12	rs7964138	0	122950375	A	G
12	rs12425970	0	122951119	G	T
12	rs11609474	0	122952923	A	T
12	rs190887011	0	122954925	C	G
12	rs11608711	0	122956842	A	C
12	rs7132830	0	122957085	G	A
12	rs10846968	0	122959902	T	C
12	rs61956097	0	122960886	G	A
12	rs143791784	0	122961353	T	C
12	rs112206622	0	122962286	G	A
12	rs6416295	0	122963011	T	C
12	rs6489014	0	122963180	A	G
12	rs12369179	0	122963550	C	T
12	rs10846978	0	122964708	T	C
12	rs118045938	0	122965622	T	C
12	rs73222259	0	122965724	C	A
12	rs4758692	0	122966373	T	C
12	rs12817342	0	122968450	T	C
12	rs11058362	0	122969042	T	C
12	rs10846993	0	122969716	C	T
12	rs10773208	0	122970156	T	C
12	rs117433475	0	122970947	G	A
12	rs11058375	0	122971142	A	T
12	rs4758657	0	122972252	G	C
12	rs4758658	0	122973666	C	T
12	rs78494940	0	122973701	T	G
12	rs117697674	0	122973836	A	G
12	rs7955513	0	122974253	C	T
12	rs7311573	0	122974833	G	C
12	rs117426925	0	122975801	T	A
12	rs7303688	0	122975949	A	G
12	rs35483694	0	122976353	C	G
12	rs73222264	0	122976762	C	G
12	rs12828165	0	122978117	C	T
12	rs7486949	0	122978407	G	A
12	rs80284715	0	122979776	C	T
12	rs11058398	0	122979914	A	T
12	rs12426619	0	122980162	C	T
12	rs111460882	0	122980260	T	A
12	rs11058402	0	122981053	A	G
12	rs77786029	0	122981059	C	T
12	rs7314638	0	122983460	A	G
12	rs12825762	0	122983973	G	A
12	rs1473553	0	122985057	G	T
12	rs7296680	0	122985598	T	A
12	rs4356269	0	122986267	C	T
12	rs78111011	0	122986393	C	A
12	rs11615830	0	122986534	C	T
12	rs1499681	0	122988779	A	G
12	rs4237789	0	122988800	C	T
12	rs148009304	0	122988835	G	A
12	rs12818552	0	122988843	C	A
12	rs4758660	0	122989235	A	C
12	rs10998	0	122989412	G	A
12	rs1115154	0	122990042	A	G
12	rs144762317	0	122990575	C	T
12	rs61956119	0	122990671	G	A
12	rs11058480	0	122991279	C	T
12	rs9988963	0	122991478	C	G
12	rs10734920	0	122991986	C	T
12	rs10773230	0	122993011	C	T
12	rs190385975	0	122993499	G	A
12	rs7298839	0	122993879	C	T
12	rs11610303	0	122993932	G	T
12	rs7967928	0	122994609	C	T
12	rs7136564	0	122995047	G	C
12	rs6489051	0	122995372	C	T
12	rs113783639	0	122995480	C	G
12	rs1532578	0	122996221	C	G
12	rs10847090	0	122996613	G	A
12	rs7297866	0	122999080	C	T
12	rs6489056	0	122999535	C	T
12	rs61956121	0	122999891	T	C
12	rs61453559	0	123000055	T	C
12	rs58600355	0	123001193	A	T
12	rs78525750	0	123001692	A	G
12	rs57311174	0	123001737	G	A
12	rs6416298	0	123002143	C	T
12	rs10847103	0	123003278	C	T
12	rs11058562	0	123003317	T	C
12	rs7134381	0	123004306	C	T
12	rs10744242	0	123006263	C	T
12	rs11614176	0	123006336	G	A
12	rs7307867	0	123006368	T	C
12	rs11058575	0	123006408	C	T
12	rs12816396	0	123009498	A	T
12	rs74979707	0	123012333	T	C
12	rs73222277	0	123012511	C	T
12	rs74976900	0	123013673	G	T
12	rs35416556	0	123013680	C	T
12	rs148937892	0	123014784	G	A
12	rs142711555	0	123017211	T	C
12	rs11833514	0	123017859	G	A
12	rs11615433	0	123018475	T	C
12	rs11058607	0	123018762	A	G
12	rs10734924	0	123018894	T	G
12	rs7485035	0	123019935	C	T
12	rs7977922	0	123020823	G	A
12	rs113989486	0	123021016	G	A
12	rs12370850	0	123021021	G	A
12	rs77576117	0	123023566	G	A
12	rs117441421	0	123024424	G	A
12	rs147730268	0	123024476	G	T
12	rs10847141	0	123025545	G	A
12	rs6489071	0	123025576	C	G
12	rs112162374	0	123025682	C	T
12	rs147962382	0	123027648	C	T
12	rs7976597	0	123027811	T	C
12	rs61956128	0	123028096	T	C
12	rs11058649	0	123029865	C	T
12	rs7953379	0	123030285	A	G
12	rs150005849	0	123030304	G	A
12	rs7968222	0	123030788	G	T
12	rs78620163	0	123031330	A	G
12	rs191591509	0	123032875	G	C
12	rs142998644	0	123032909	G	A
12	rs11833424	0	123033230	A	G
12	rs34864383	0	123033455	C	T
12	rs117907329	0	123034013	C	T
12	rs35139892	0	123034022	C	A
12	rs10847169	0	123034739	A	G
12	rs10847170	0	123034931	A	G
12	rs12819165	0	123034976	A	G
12	rs12827322	0	123037308	T	C
12	rs7297692	0	123037471	A	G
12	rs78113440	0	123037972	G	A
12	rs36008586	0	123038045	C	T
12	rs74864444	0	123038547	G	A
12	rs61956132	0	123040382	C	T
12	rs117758059	0	123040773	C	G
12	rs10847179	0	123040985	T	C
12	rs12230600	0	123041071	T	C
12	rs11058710	0	123041528	C	G
12	rs35951057	0	123041693	A	G
12	rs7955203	0	123042642	A	T
12	rs10773302	0	123043145	G	T
12	rs76663592	0	123043700	T	C
12	rs11058721	0	123043764	A	G
12	rs79897940	0	123043809	C	T
12	rs7954088	0	123044108	C	A
12	rs7301815	0	123044950	T	C
12	rs7302249	0	123045870	A	T
12	rs112718067	0	123046111	G	A
12	rs138483950	0	123048055	G	A
12	rs112484578	0	123048165	C	T
12	rs74921432	0	123048335	A	T
12	rs112596316	0	123048603	C	A
12	rs10744275	0	123048618	A	G
12	rs10847189	0	123049746	G	T
12	rs111555507	0	123049939	T	C
12	rs6489111	0	123051018	A	G
12	rs11058772	0	123051021	A	T
12	rs4579965	0	123051107	A	G
12	rs112895382	0	123051796	T	C
12	rs113046517	0	123053377	C	T
12	rs7952940	0	123053427	T	C
12	rs12227778	0	123053488	A	G
12	rs1021705	0	123054055	A	T
12	rs4411309	0	123055224	T	A
12	rs117004589	0	123056046	C	A
12	rs75783835	0	123056593	A	G
12	rs7980407	0	123056667	G	A
12	rs73222285	0	123057652	G	C
12	rs61751322	0	123057792	A	G
12	rs75269781	0	123058260	C	T
12	rs11058796	0	123062489	A	G
12	rs11058797	0	123062594	C	T
12	rs7979863	0	123063467	G	A
12	rs7316149	0	123063912	G	A
12	rs151296925	0	123065499	C	T
12	rs11058812	0	123065993	A	G
12	rs34263900	0	123066369	T	A
12	rs10847227	0	123066685	C	T
12	rs7398861	0	123067587	G	A
12	rs75615229	0	123067937	C	A
12	rs10847234	0	123068515	T	C
12	rs7310366	0	123069722	T	C
12	rs10847235	0	123069759	A	T
12	rs11058839	0	123069838	C	T
12	rs11058840	0	123069857	C	T
12	rs140721718	0	123070038	T	C
12	rs36117464	0	123070218	G	A
12	rs7137722	0	123070616	G	T
12	rs12829891	0	123071071	T	C
12	rs11612869	0	123074248	G	A
12	rs146677327	0	123074487	C	T
12	rs1392236	0	123074890	C	G
12	rs7314410	0	123075733	G	A
12	rs7972728	0	123076778	C	A
12	rs11058862	0	123077350	C	T
12	rs10744287	0	123077485	T	A
12	rs149387833	0	123077951	C	T
12	rs190358128	0	123078286	G	C
12	rs75333702	0	123078717	C	A
12	rs10847242	0	123079020	T	G
12	rs4319547	0	123079035	A	G
12	rs148880360	0	123079670	G	T
12	rs11058868	0	123079766	C	A
12	rs74892415	0	123080084	G	A
12	rs2342083	0	123083168	G	A
12	rs11058879	0	123083462	T	A
12	rs9705654	0	123083508	T	C
12	rs117022682	0	123083756	G	A
12	rs2062505	0	123084806	C	T
12	rs2062506	0	123084836	A	G
12	rs77594340	0	123085160	T	C
12	rs11058904	0	123085754	C	T
12	rs142232333	0	123086587	T	C
12	rs74879342	0	123086796	T	C
12	rs138364846	0	123086862	G	T
12	rs7307735	0	123087442	A	G
12	rs143575566	0	123088193	T	C
12	rs57721222	0	123088351	A	G
12	rs35825023	0	123088756	G	A
12	rs7398939	0	123090237	C	T
12	rs2342082	0	123090380	T	C
12	rs137935047	0	123091756	G	A
12	rs7954964	0	123091759	C	T
12	rs7979860	0	123093541	G	T
12	rs11611668	0	123093728	C	T
12	rs2277346	0	123094720	G	C
12	rs1392237	0	123095041	T	C
12	rs138717843	0	123096205	A	G
12	rs74459683	0	123096614	T	G
12	rs2173628	0	123097023	G	A
12	rs66893471	0	123098858	T	C
12	rs34023619	0	123100188	G	A
12	rs11059000	0	123100282	C	T
12	rs6489156	0	123100397	C	T
12	rs181388770	0	123100960	C	G
12	rs6489157	0	123101673	G	C
12	rs11837038	0	123102921	T	G
12	rs11059008	0	123103893	A	G
12	rs10847298	0	123104687	G	A
12	rs2270775	0	123105143	C	T
12	rs1014188	0	123106893	G	A
12	rs7974671	0	123108356	G	A
12	rs11059023	0	123108563	C	T
12	rs11059028	0	123108990	T	C
12	rs7309140	0	123109673	T	C
12	rs36103570	0	123110230	T	C
12	rs6489158	0	123110365	T	G
12	rs77842044	0	123110393	G	A
12	rs7309390	0	123110422	A	G
12	rs35685258	0	123110453	G	A
12	rs3803004	0	123110585	G	A
12	rs3803005	0	123110654	T	C
12	rs78276281	0	123110785	C	A
12	rs7296826	0	123112356	G	A
12	rs6489159	0	123112806	G	A
12	rs10773378	0	123113417	G	C
12	rs7960415	0	123115591	C	G
12	rs7966094	0	123115771	A	G
12	rs141556355	0	123116172	A	C
12	rs7295397	0	123116209	C	T
12	rs73409839	0	123116355	G	A
12	rs113166793	0	123116483	G	A
12	rs7316493	0	123116678	T	C
12	rs61954998	0	123116854	T	C
12	rs7316734	0	123117425	A	G
12	rs117269855	0	123118476	C	T
12	rs7397990	0	123119472	T	C
12	rs10847329	0	123119563	C	T
12	rs7964259	0	123119599	T	C
12	rs34031587	0	123119707	C	T
12	rs76869145	0	123120354	T	C
12	rs78684493	0	123120600	A	G
12	rs113423479	0	123120753	A	G
12	rs111282334	0	123120759	T	G
12	rs71456751	0	123121234	C	T
12	rs61955000	0	123121365	A	G
12	rs11614147	0	123121706	G	T
12	rs11614277	0	123122358	G	A
12	rs10847335	0	123123258	A	C
12	rs34773022	0	123123414	G	A
12	rs11059097	0	123123684	T	A
12	rs113480808	0	123124138	T	C
12	rs7295105	0	123124225	G	A
12	rs7307233	0	123124301	C	G
12	rs11059100	0	123124702	G	A
12	rs10773394	0	123124778	C	A
12	rs145280896	0	123125044	C	T
12	rs73224112	0	123125467	A	G
12	rs9795701	0	123125897	T	C
12	rs73224116	0	123126288	C	G
12	rs61955003	0	123127276	C	G
12	rs11059120	0	123129304	C	T
12	rs7134265	0	123130591	A	G
12	rs55995122	0	123130764	C	T
12	rs7959238	0	123131498	A	T
12	rs35297311	0	123131578	A	C
12	rs35157148	0	123131651	C	T
12	rs7954006	0	123131824	C	A
12	rs7397194	0	123132255	C	G
12	rs73224181	0	123134609	A	G
12	rs7398147	0	123134731	C	T
12	rs138608943	0	123135148	G	A
12	rs11059214	0	123135240	G	T
12	rs6489179	0	123136244	A	C
12	rs7137187	0	123136493	A	G
12	rs142664188	0	123137721	C	G
12	rs11059237	0	123137794	A	G
12	rs34357107	0	123139084	T	G
12	rs80265946	0	123139394	C	A
12	rs76554679	0	123139553	A	G
12	rs73224188	0	123140411	G	A
12	rs645348	0	123140597	A	G
12	rs11059257	0	123141346	T	A
12	rs117762833	0	123141401	C	T
12	rs11059258	0	123141687	G	A
12	rs7962159	0	123142266	G	A
12	rs142917618	0	123142323	G	A
12	rs140998934	0	123142617	G	A
12	rs77894797	0	123143965	A	G
12	rs78440611	0	123144189	A	G
12	rs10847415	0	123144293	T	C
12	rs35296629	0	123144307	G	A
12	rs612465	0	123144441	G	C
12	rs2936731	0	123144580	G	T
12	rs12821949	0	123145828	C	T
12	rs2245199	0	123145864	C	T
12	rs56060411	0	123148060	G	A
12	rs147522256	0	123148936	G	A
12	rs186471389	0	123149068	A	G
12	rs117394831	0	123149926	T	C
12	rs7307887	0	123151953	T	C
12	rs4759370	0	123152216	G	A
12	rs11059306	0	123152363	T	G
12	rs117210083	0	123152855	T	C
12	rs6489190	0	123153825	C	T
12	rs6489191	0	123154039	A	G
12	rs35576166	0	123155218	T	A
12	rs9788287	0	123155263	G	A
12	rs582927	0	123155443	C	G
12	rs34371863	0	123155683	C	T
12	rs584844	0	123155899	C	T
12	rs598322	0	123156551	T	C
12	rs7350636	0	123156676	G	C
12	rs117657573	0	123156717	G	A
12	rs117921591	0	123156900	C	T
12	rs527877	0	123157029	C	T
12	rs10450705	0	123157730	G	A
12	rs117750369	0	123158062	G	A
12	rs474564	0	123158193	G	C
12	rs150434500	0	123158245	T	C
12	rs117842906	0	123158268	G	A
12	rs642895	0	123158291	C	T
12	rs11059328	0	123158783	C	T
12	rs838778	0	123159176	A	G
12	rs2133633	0	123159400	A	G
12	rs1097964	0	123159426	T	C
12	rs515431	0	123159814	G	A
12	rs11059333	0	123160180	T	C
12	rs10847446	0	123160304	G	A
12	rs12231722	0	123160365	G	C
12	rs11059337	0	123160494	A	T
12	rs486036	0	123160730	G	T
12	rs645987	0	123160886	A	G
12	rs646001	0	123160901	G	A
12	rs6489201	0	123161014	A	G
12	rs187574536	0	123161187	T	A
12	rs190655907	0	123161331	C	T
12	rs11610408	0	123161990	C	T
12	rs7966605	0	123162566	T	C
12	rs4759404	0	123162656	C	T
12	rs4759364	0	123162786	C	T
12	rs147433011	0	123162845	T	C
12	rs2088678	0	123162954	T	C
12	rs10773429	0	123163173	C	T
12	rs11059356	0	123163803	G	A
12	rs10847452	0	123163848	G	T
12	rs35683065	0	123164062	G	C
12	rs10847456	0	123164553	C	T
12	rs6489203	0	123165081	G	A
12	rs7969474	0	123165562	C	T
12	rs192203797	0	123165668	C	T
12	rs182085268	0	123165669	A	G
12	rs36030505	0	123165673	G	A
12	rs7958805	0	123165883	G	T
12	rs118029747	0	123165949	A	G
12	rs7959072	0	123166094	G	T
12	rs10773433	0	123166252	A	G
12	rs10773434	0	123166296	A	T
12	rs10773435	0	123166298	G	C
12	rs147417993	0	123166354	G	A
12	rs10773436	0	123166371	A	G
12	rs7296217	0	123166913	T	A
12	rs644626	0	123167138	T	C
12	rs7970419	0	123167344	G	A
12	rs7309056	0	123167793	G	T
12	rs6489204	0	123168193	G	A
12	rs6489205	0	123168333	T	A
12	rs7969523	0	123168636	T	G
12	rs117229593	0	123168647	T	A
12	rs71456760	0	123169235	G	T
12	rs11059384	0	123170301	C	A
12	rs635400	0	123171089	A	G
12	rs2454722	0	123171218	A	G
12	rs151082097	0	123171407	C	G
12	rs149018547	0	123172280	C	T
12	rs2244689	0	123172330	A	G
12	rs73224198	0	123172353	T	A
12	rs531791	0	123172612	T	C
12	rs630408	0	123172822	C	T
12	rs562042	0	123173639	A	G
12	rs601339	0	123174743	A	G
12	rs589154	0	123175129	C	T
12	rs585465	0	123175965	C	T
12	rs10773445	0	123177108	A	G
12	rs568853	0	123177128	G	A
12	rs4759361	0	123178280	T	A
12	rs491489	0	123178410	C	T
12	rs632393	0	123178817	G	A
12	rs11059418	0	123179430	C	T
12	rs2649991	0	123179461	A	G
12	rs525215	0	123179771	G	A
12	rs1696336	0	123179842	C	G
12	rs1798219	0	123180061	A	C
12	rs645491	0	123181661	T	C
12	rs509548	0	123181855	T	A
12	rs643285	0	123182151	G	A
12	rs535010	0	123182310	C	G
12	rs7972971	0	123182332	T	G
12	rs7956284	0	123183017	G	A
12	rs4453272	0	123184235	T	C
12	rs586573	0	123185601	G	A
12	rs147030932	0	123186064	C	G
12	rs582856	0	123186458	T	C
12	rs582452	0	123186539	A	G
12	rs137895931	0	123187273	G	A
12	rs545234	0	123188076	G	T
12	rs145305866	0	123188531	C	G
12	rs116950578	0	123188577	C	T
12	rs7305589	0	123189208	C	T
12	rs112378089	0	123189285	T	G
12	rs6489222	0	123189499	A	G
12	rs488391	0	123189678	C	T
12	rs7133768	0	123189794	T	C
12	rs61955028	0	123190086	G	A
12	rs7974561	0	123190230	C	A
12	rs9668547	0	123190700	A	T
12	rs9668559	0	123190945	A	C
12	rs2454718	0	123191375	T	C
12	rs10444445	0	123191491	T	A
12	rs1798184	0	123191912	C	T
12	rs10773474	0	123192170	T	C
12	rs526276	0	123192454	C	T
12	rs2649984	0	123192508	T	C
12	rs11059476	0	123192599	C	T
12	rs117195351	0	123192738	T	A
12	rs602293	0	123194636	C	T
12	rs600501	0	123195014	A	G
12	rs11059504	0	123195036	G	T
12	rs11059507	0	123195310	T	C
12	rs588293	0	123195427	G	A
12	rs61955029	0	123195800	T	G
12	rs73226103	0	123196078	C	G
12	rs138848243	0	123196457	G	A
12	rs681317	0	123196474	A	G
12	rs680934	0	123196508	T	C
12	rs680838	0	123196572	T	C
12	rs55776099	0	123198832	G	A
12	rs2262194	0	123198921	T	G
12	rs2256936	0	123198936	C	T
12	rs113740515	0	123199410	G	A
12	rs28675952	0	123199676	A	C
12	rs493623	0	123199755	A	G
12	rs61955033	0	123199842	T	C
12	rs139948644	0	123200016	C	T
12	rs56308926	0	123200247	G	C
12	rs1798192	0	123200768	T	G
12	rs1696352	0	123200937	T	G
12	rs3825156	0	123201291	A	G
12	rs2256572	0	123201508	A	G
12	rs28710048	0	123201539	C	G
12	rs71456771	0	123201925	G	T
12	rs488635	0	123203258	T	G
12	rs3858543	0	123203360	C	T
12	rs2454703	0	123203731	T	C
12	rs34699072	0	123203986	C	T
12	rs3104614	0	123204297	C	T
12	rs3104613	0	123204419	G	T
12	rs580063	0	123206340	T	C
12	rs10847570	0	123206691	G	A
12	rs11059583	0	123206933	T	A
12	rs10847574	0	123207805	A	C
12	rs6489237	0	123208929	C	T
12	rs2454702	0	123209159	C	T
12	rs3922628	0	123209295	T	A
12	rs10773515	0	123211327	T	C
12	rs1696348	0	123211817	A	G
12	rs7307192	0	123212108	C	G
12	rs7313367	0	123212236	A	G
12	rs7131791	0	123212740	A	G
12	rs513567	0	123213236	A	G
12	rs146228231	0	123213376	T	C
12	rs151008795	0	123214070	G	A
12	rs527902	0	123215410	T	C
12	rs525017	0	123215734	T	C
12	rs4759383	0	123215850	T	C
12	rs496911	0	123216469	G	A
12	rs147693262	0	123218732	C	T
12	rs11059650	0	123219785	C	T
12	rs137929115	0	123220379	C	T
12	rs34623699	0	123220416	C	T
12	rs4759368	0	123220549	A	G
12	rs2245611	0	123223330	C	T
12	rs7138436	0	123223920	G	T
12	rs192235575	0	123224144	G	A
12	rs548349	0	123224909	T	C
12	rs61955056	0	123225555	G	A
12	rs145759662	0	123225627	T	G
12	rs9645762	0	123225748	C	T
12	rs146975724	0	123227104	G	A
12	rs2253504	0	123227180	C	T
12	rs10466883	0	123229106	G	T
12	rs652533	0	123229545	C	T
12	rs651683	0	123229693	C	G
12	rs10466884	0	123231606	G	A
12	rs11059711	0	123233892	G	A
12	rs117453081	0	123234477	G	T
12	rs116862333	0	123235240	T	C
12	rs11059724	0	123235978	T	G
12	rs117891440	0	123236244	G	C
12	rs10773547	0	123236499	G	A
12	rs11059729	0	123236546	T	C
12	rs79350782	0	123238416	G	T
12	rs2649896	0	123238797	G	A
12	rs117742602	0	123239059	A	G
12	rs12310386	0	123239620	A	C
12	rs148874285	0	123239978	T	G
12	rs1260123	0	123240058	A	G
12	rs75789455	0	123240082	C	T
12	rs57366988	0	123240297	G	A
12	rs75876669	0	123241608	C	T
12	rs75955869	0	123241687	A	C
12	rs74970176	0	123241926	A	T
12	rs112898406	0	123242443	T	C
12	rs12316263	0	123242877	A	G
12	rs112064785	0	123243346	C	G
12	rs2649902	0	123243687	G	A
12	rs12321556	0	123244603	T	G
12	rs2649903	0	123244859	A	G
12	rs2656812	0	123244984	C	A
12	rs113204814	0	123245227	G	A
12	rs80140873	0	123245514	C	G
12	rs1260121	0	123246355	G	A
12	rs78591962	0	123246781	T	A
12	rs75389155	0	123246797	A	G
12	rs78501176	0	123246869	A	C
12	rs3817095	0	123247506	T	C
12	rs111933537	0	123248255	A	C
12	rs80220833	0	123248481	T	G
12	rs77347649	0	123248701	A	T
12	rs1260120	0	123249072	G	A
12	rs113903550	0	123249102	G	A
12	rs61176973	0	123250394	G	A
12	rs839357	0	123251367	A	G
12	rs839356	0	123251637	C	A
12	rs2154	0	123254538	A	G
12	rs1975761	0	123254699	C	A
12	rs11059834	0	123254762	T	C
12	rs150447436	0	123255058	A	G
12	rs1671688	0	123255733	A	T
12	rs2649914	0	123257352	A	G
12	rs117245107	0	123257573	A	G
12	rs78552965	0	123257622	G	A
12	rs1671687	0	123258583	T	C
12	rs61955059	0	123258609	A	G
12	rs185886243	0	123258997	C	T
12	rs839355	0	123260285	A	G
12	rs34444845	0	123260840	C	T
12	rs12307038	0	123261962	T	C
12	rs61956960	0	123262043	C	T
12	rs117814385	0	123262476	C	T
12	rs701484	0	123263329	G	A
12	rs116988067	0	123263421	G	A
12	rs12310901	0	123264709	A	T
12	rs12303270	0	123265277	G	A
12	rs839354	0	123265410	C	T
12	rs12312837	0	123265688	A	G
12	rs1798563	0	123265952	A	G
12	rs839352	0	123266383	A	G
12	rs12302287	0	123267137	C	T
12	rs11059932	0	123267421	G	A
12	rs12303951	0	123267866	C	A
12	rs2936730	0	123268000	C	G
12	rs60469279	0	123268181	C	T
12	rs4759394	0	123268348	A	C
12	rs12305822	0	123268734	C	T
12	rs1696355	0	123268777	A	T
12	rs75875275	0	123268884	A	G
12	rs192413221	0	123269423	C	T
12	rs11059953	0	123269441	T	C
12	rs11059954	0	123269591	C	T
12	rs1696320	0	123269814	A	G
12	rs1671679	0	123270717	C	T
12	rs7967318	0	123270798	C	T
12	rs7486414	0	123273206	G	A
12	rs76417864	0	123273573	A	G
12	rs190345452	0	123274480	A	G
12	rs71456775	0	123274786	C	A
12	rs6489240	0	123275030	T	C
12	rs142876831	0	123275222	A	G
12	rs7311386	0	123275609	G	A
12	rs7138313	0	123275771	C	T
12	rs12319160	0	123275773	C	T
12	rs75381856	0	123275952	T	C
12	rs839363	0	123276924	C	T
12	rs74741778	0	123277131	T	G
12	rs839362	0	123277170	G	A
12	rs839361	0	123277213	A	G
12	rs113956084	0	123277217	T	C
12	rs71456776	0	123277697	G	T
12	rs78935817	0	123277741	C	T
12	rs80023119	0	123277965	A	C
12	rs79426485	0	123278460	A	T
12	rs2649895	0	123279158	A	G
12	rs75481785	0	123279564	G	A
12	rs12321100	0	123279862	T	C
12	rs2649894	0	123280033	T	C
12	rs2604850	0	123280196	T	C
12	rs12313538	0	123281167	G	A
12	rs12318871	0	123281175	C	T
12	rs12313600	0	123281262	G	A
12	rs10744394	0	123281967	G	A
12	rs12315520	0	123282275	G	C
12	rs12298293	0	123282292	T	C
12	rs4759393	0	123282532	G	A
12	rs79433554	0	123282926	G	A
12	rs112365238	0	123283537	G	A
12	rs839360	0	123283841	A	G
12	rs12297553	0	123283864	C	T
12	rs77908463	0	123284395	C	T
12	rs75482067	0	123284472	G	A
12	rs138436155	0	123285110	G	C
12	rs12321131	0	123285124	G	A
12	rs4759392	0	123285131	C	T
12	rs75175797	0	123286287	G	A
12	rs11060064	0	123286478	C	T
12	rs11060065	0	123286491	A	G
12	rs79775390	0	123286774	C	T
12	rs7294991	0	123286780	C	T
12	rs7305256	0	123287029	T	C
12	rs75794148	0	123287329	C	G
12	rs113377308	0	123287445	C	T
12	rs58182048	0	123287708	C	T
12	rs77422670	0	123288313	T	C
12	rs7309225	0	123288439	A	G
12	rs6489241	0	123288739	C	G
12	rs117953637	0	123289149	A	C
12	rs10847742	0	123289395	A	G
12	rs9788290	0	123291085	G	A
12	rs10847749	0	123291506	C	T
12	rs10847751	0	123291742	C	T
12	rs193140864	0	123291838	G	A
12	rs967281	0	123292179	A	G
12	rs77970074	0	123292186	T	G
12	rs11060112	0	123292503	A	C
12	rs4038080	0	123292915	T	C
12	rs4038081	0	123292922	G	A
12	rs4307760	0	123293048	C	G
12	rs4424710	0	123293302	T	G
12	rs3844369	0	123293559	T	C
12	rs3852535	0	123293656	G	A
12	rs4426165	0	123293807	T	C
12	rs9795629	0	123294710	G	A
12	rs7957643	0	123296118	G	A
12	rs138062324	0	123296204	G	A
12	rs12817488	0	123296294	G	A
12	rs7960548	0	123296849	T	C
12	rs148544227	0	123296872	G	A
12	rs11060142	0	123297107	G	T
12	rs10773599	0	123297419	A	T
12	rs4759391	0	123297718	T	A
12	rs55716280	0	123297902	C	T
12	rs10847775	0	123298221	G	A
12	rs12811036	0	123298556	T	C
12	rs12367291	0	123298721	G	A
12	rs12369710	0	123298742	T	C
12	rs143849382	0	123298754	G	A
12	rs11060152	0	123298932	G	A
12	rs10744401	0	123299236	T	G
12	rs7303973	0	123299306	T	C
12	rs4038070	0	123299525	C	T
12	rs150319356	0	123300079	C	T
12	rs1798560	0	123300453	C	G
12	rs1798561	0	123300571	C	T
12	rs77319435	0	123300884	T	C
12	rs1696322	0	123300932	T	G
12	rs1696323	0	123301093	A	G
12	rs1798565	0	123301094	A	G
12	rs1696325	0	123301341	A	G
12	rs116736246	0	123301358	T	A
12	rs2656814	0	123301982	T	C
12	rs2649899	0	123302166	T	C
12	rs2656815	0	123302180	G	A
12	rs1696316	0	123302369	G	A
12	rs74575059	0	123302429	G	A
12	rs4759390	0	123302774	C	T
12	rs1619142	0	123302978	T	C
12	rs2456151	0	123303079	G	A
12	rs1671683	0	123303141	C	T
12	rs1671682	0	123303509	T	A
12	rs11060180	0	123303586	A	G
12	rs1671681	0	123303619	A	G
12	rs73415582	0	123303866	C	A
12	rs1798569	0	123303945	C	A
12	rs79255256	0	123304922	G	A
12	rs937520	0	123306035	C	T
12	rs2649908	0	123306547	A	G
12	rs75471208	0	123306558	G	A
12	rs113157877	0	123306782	C	T
12	rs138114493	0	123306816	C	T
12	rs180786817	0	123306926	C	T
12	rs77528804	0	123307311	A	G
12	rs2649909	0	123307736	G	T
12	rs7954285	0	123307754	C	T
12	rs2604851	0	123307755	A	G
12	rs78108054	0	123307863	A	C
12	rs4759389	0	123308615	A	G
12	rs111269428	0	123309160	A	G
12	rs1696327	0	123309196	T	C
12	rs59058900	0	123309398	G	A
12	rs11060208	0	123309422	G	A
12	rs7398546	0	123309475	T	C
12	rs11060209	0	123309544	A	G
12	rs11060211	0	123309744	T	A
12	rs7487095	0	123310199	A	G
12	rs77166802	0	123311243	G	A
12	rs10773627	0	123311853	A	G
12	rs1696326	0	123311981	C	T
12	rs897393	0	123312051	C	T
12	rs60308342	0	123312881	C	T
12	rs2936735	0	123312898	T	C
12	rs185839396	0	123312920	C	T
12	rs143336111	0	123312944	C	G
12	rs2649904	0	123313154	A	G
12	rs59769449	0	123313165	T	C
12	rs1799618	0	123313643	A	C
12	rs1671686	0	123313697	G	C
12	rs1671685	0	123314125	C	T
12	rs1696349	0	123314139	A	C
12	rs1671684	0	123314471	G	T
12	rs80029885	0	123314853	G	A
12	rs10847826	0	123314899	G	C
12	rs146764950	0	123314915	C	T
12	rs111589530	0	123314952	C	T
12	rs78661168	0	123315903	G	C
12	rs59922385	0	123316104	A	G
12	rs4759355	0	123316566	A	G
12	rs4759354	0	123316800	A	G
12	rs4759353	0	123316881	C	A
12	rs2880678	0	123317099	C	T
12	rs2343685	0	123317182	C	G
12	rs111610070	0	123317577	G	A
12	rs73421642	0	123317740	G	C
12	rs897388	0	123318392	C	G
12	rs146459385	0	123318455	G	A
12	rs2100500	0	123318626	G	C
12	rs112066678	0	123319647	A	C
12	rs12314544	0	123321497	G	T
12	rs79798267	0	123321819	A	T
12	rs76630990	0	123322011	G	A
12	rs117708738	0	123322203	A	G
12	rs73228032	0	123322415	C	A
12	rs10847839	0	123322560	T	C
12	rs921808	0	123323135	C	T
12	rs12299742	0	123323357	T	G
12	rs117703564	0	123324810	A	G
12	rs754080	0	123325296	G	A
12	rs735378	0	123325568	G	A
12	rs1979237	0	123325895	C	T
12	rs1979236	0	123325993	G	A
12	rs117974318	0	123326242	G	C
12	rs897392	0	123326326	G	A
12	rs897391	0	123326374	G	A
12	rs78245747	0	123326499	G	T
12	rs10847864	0	123326598	G	T
12	rs117566398	0	123326899	T	G
12	rs111374106	0	123327004	T	A
12	rs12426809	0	123327143	C	T
12	rs12319654	0	123327160	C	T
12	rs12314494	0	123327361	G	A
12	rs12298664	0	123327445	T	C
12	rs10773657	0	123327900	C	A
12	rs76699894	0	123328044	G	C
12	rs10847869	0	123328359	C	G
12	rs76385829	0	123328378	C	T
12	rs55650312	0	123328666	A	G
12	rs11060344	0	123329101	A	G
12	rs7303024	0	123329189	C	T
12	rs4759352	0	123329431	T	C
12	rs4759351	0	123329439	A	G
12	rs897390	0	123329690	T	C
12	rs56272219	0	123329737	A	G
12	rs80105191	0	123329741	T	C
12	rs1532835	0	123330665	G	A
12	rs76826575	0	123330898	G	T
12	rs937766	0	123331094	G	T
12	rs2343108	0	123331301	C	T
12	rs111617129	0	123331335	G	A
12	rs897384	0	123331344	T	C
12	rs75714556	0	123331663	A	G
12	rs117853383	0	123331944	G	A
12	rs3817094	0	123332032	T	C
12	rs2292131	0	123332354	C	T
12	rs2292132	0	123332834	T	C
12	rs2135014	0	123333065	C	T
12	rs3896871	0	123333610	G	T
12	rs3896870	0	123333611	T	C
12	rs4759350	0	123333689	A	G
12	rs3852536	0	123333824	C	T
12	rs2292134	0	123334033	C	G
12	rs2292135	0	123334075	G	A
12	rs35465127	0	123334442	C	T
12	rs2271048	0	123335483	A	G
12	rs2271049	0	123335488	G	A
12	rs2271050	0	123335527	C	T
12	rs10744422	0	123336789	T	C
12	rs12298151	0	123337761	G	A
12	rs7485652	0	123338287	A	G
12	rs936083	0	123338964	A	G
12	rs11060406	0	123339117	C	T
12	rs7958723	0	123339132	C	T
12	rs78501984	0	123339135	T	G
12	rs2292137	0	123339358	C	G
12	rs2292138	0	123339712	A	G
12	rs61955162	0	123340411	G	A
12	rs897386	0	123341289	A	C
12	rs897385	0	123341297	A	G
12	rs7138398	0	123341833	G	C
12	rs2343109	0	123341863	G	C
12	rs1587856	0	123342229	A	G
12	rs59192320	0	123342322	A	T
12	rs12313006	0	123342885	C	T
12	rs2271051	0	123344021	G	A
12	rs937765	0	123344910	A	C
12	rs2292139	0	123345090	G	A
12	rs7306948	0	123345347	G	A
12	rs7298176	0	123345360	T	C
12	rs34149579	0	123345509	G	T
12	rs10847910	0	123345736	C	G
12	rs76137672	0	123345787	G	A
12	rs75217947	0	123346177	G	C
12	rs117614751	0	123346801	A	C
12	rs7958155	0	123346971	G	A
12	rs4759382	0	123347609	A	G
12	rs4759438	0	123347702	C	G
12	rs4759381	0	123348480	G	A
12	rs2061101	0	123348925	C	A
12	rs2061099	0	123349070	T	C
12	rs2061098	0	123349410	T	C
12	rs149654682	0	123350135	G	A
12	rs12255	0	123350204	C	T
12	rs147596034	0	123350610	G	A
12	rs141247814	0	123351448	A	G
12	rs3825143	0	123352179	C	T
12	rs7972447	0	123354545	C	G
12	rs117119322	0	123354633	G	A
12	rs113128920	0	123354878	C	T
12	rs74985067	0	123354980	G	A
12	rs118162845	0	123356476	C	T
12	rs11615202	0	123356897	C	G
12	rs4759384	0	123357011	T	C
12	rs117317121	0	123357194	G	A
12	rs76762027	0	123358382	G	A
12	rs61273236	0	123359841	T	G
12	rs6489245	0	123360151	G	A
12	rs3852537	0	123361501	T	C
12	rs56260598	0	123361993	A	G
12	rs77577184	0	123362483	A	T
12	rs7138257	0	123363562	C	T
12	rs7139055	0	123364198	C	T
12	rs145226114	0	123365454	C	T
12	rs78462864	0	123365867	C	T
12	rs111668136	0	123366881	T	G
12	rs147113856	0	123367093	C	G
12	rs12303328	0	123367786	C	A
12	rs10744434	0	123368419	T	A
12	rs1037593	0	123369129	A	G
12	rs149539973	0	123375237	G	A
12	rs140689322	0	123375732	G	A
12	rs185123361	0	123376074	A	G
12	rs2343107	0	123376419	C	T
12	rs12811983	0	123376571	C	T
12	rs4759386	0	123377470	T	C
12	rs4759387	0	123377569	C	T
12	rs56294931	0	123377751	T	C
12	rs1026395	0	123377821	T	C
12	rs11060623	0	123379193	C	T
12	rs7980541	0	123379477	C	T
12	rs10744439	0	123379493	G	A
12	rs4759388	0	123379921	T	A
12	rs1983098	0	123382641	G	A
12	rs4759356	0	123382646	A	G
12	rs112158505	0	123382660	T	C
12	rs113929599	0	123382664	C	A
12	rs2168279	0	123382719	A	G
12	rs80024005	0	123383147	G	T
12	rs76446716	0	123383148	C	T
12	rs7306047	0	123383339	A	G
12	rs79454364	0	123383716	T	C
12	rs6489247	0	123385443	T	C
12	rs76465767	0	123386495	T	C
12	rs147820843	0	123386557	C	T
12	rs147009864	0	123386693	G	A
12	rs74615202	0	123387633	T	G
12	rs10847980	0	123387922	T	G
12	rs78140707	0	123393058	C	G
12	rs57569021	0	123394644	A	G
12	rs1471022	0	123394850	T	C
12	rs75438052	0	123395555	A	C
12	rs183792516	0	123395794	G	A
12	rs11060703	0	123396561	A	G
12	rs7313915	0	123396799	C	T
12	rs190157588	0	123396818	A	C
12	rs11060708	0	123397136	G	C
12	rs117942921	0	123398531	G	C
12	rs11060725	0	123399478	G	T
12	rs189166143	0	123400272	C	T
12	rs181920808	0	123400364	T	C
12	rs74418502	0	123400869	T	A
12	rs73230014	0	123403458	A	G
12	rs77329346	0	123403577	A	G
12	rs11060762	0	123403710	C	A
12	rs11060765	0	123403861	C	T
12	rs11060770	0	123404432	A	G
12	rs7953894	0	123404966	C	A
12	rs4759400	0	123407985	C	T
12	rs11609798	0	123409694	G	C
12	rs4759360	0	123409705	C	T
12	rs2343106	0	123411622	G	A
12	rs7488814	0	123411702	T	C
12	rs146903396	0	123411870	C	T
12	rs80172058	0	123411902	A	G
12	rs2270788	0	123414349	T	C
12	rs10848076	0	123416348	A	G
12	rs148188282	0	123418055	C	T
12	rs73230017	0	123418231	G	A
12	rs142514180	0	123418656	G	T
12	rs117008981	0	123421902	T	C
12	rs11060853	0	123424071	A	G
12	rs118097728	0	123425261	C	T
12	rs4148866	0	123425575	C	T
12	rs142928729	0	123426365	G	A
12	rs7298563	0	123426873	A	G
12	rs79304919	0	123427951	C	T
12	rs75832329	0	123429668	C	A
12	rs12815479	0	123430082	C	T
12	rs117572343	0	123430152	C	T
12	rs11060942	0	123434524	G	A
12	rs61955191	0	123437129	C	T
12	rs73230019	0	123437582	C	T
12	rs111835289	0	123438917	A	G
12	rs11060993	0	123441171	A	G
12	rs58843120	0	123444507	G	T
12	rs11061016	0	123445796	G	A
12	rs4275659	0	123447928	T	C
12	rs3782289	0	123449432	T	C
12	rs4148856	0	123450765	G	C
12	rs11061056	0	123450867	G	A
12	rs61955196	0	123451018	G	C
12	rs116887147	0	123452527	T	C
12	rs10734978	0	123453034	C	T
12	rs111341183	0	123457143	C	T
12	rs7296418	0	123457619	C	T
12	rs150302366	0	123459109	G	A
12	rs883562	0	123460719	C	G
12	rs883563	0	123460823	A	G
12	rs884956	0	123460962	T	C
12	rs117913606	0	123461117	G	A
12	rs36004829	0	123461284	G	A
12	rs3759115	0	123464279	T	C
12	rs55742290	0	123466111	C	T
12	rs67306085	0	123468733	T	C
12	rs1568918	0	123469141	C	T
12	rs3741530	0	123469647	G	T
12	rs12811109	0	123471094	G	A
12	rs73230029	0	123472472	G	A
12	rs1463877	0	123473254	T	C
12	rs11612594	0	123474529	G	A
12	rs7135296	0	123476586	G	A
12	rs937564	0	123477311	T	C
12	rs11061244	0	123478378	A	G
12	rs61751326	0	123480034	G	A
12	rs74954864	0	123480323	C	T
12	rs111787219	0	123480996	C	T
12	rs61955214	0	123482424	T	C
12	rs1984658	0	123483426	G	A
12	rs190750361	0	123484647	C	T
12	rs883263	0	123485188	A	G
12	rs11061275	0	123485193	G	A
12	rs28755851	0	123486282	A	T
12	rs77674871	0	123488393	C	T
12	rs112484459	0	123488399	C	A
12	rs147952742	0	123488908	G	A
12	rs144470805	0	123489489	G	C
12	rs940904	0	123491572	G	A
12	rs3897102	0	123492112	C	T
12	rs12820906	0	123493123	A	G
12	rs117992630	0	123493772	A	G
12	rs78351440	0	123495289	C	A
12	rs117242663	0	123495635	G	A
12	rs940906	0	123496927	A	G
12	rs7305511	0	123498253	G	T
12	rs12425850	0	123501972	T	C
12	rs12425009	0	123502044	C	T
12	rs7398697	0	123502904	C	T
12	rs61955217	0	123504147	C	T
12	rs148959280	0	123504567	C	T
12	rs112753273	0	123504842	A	G
12	rs75338281	0	123507484	G	A
12	rs4759362	0	123508061	G	C
12	rs147120854	0	123512691	C	T
12	rs140137757	0	123513326	C	T
12	rs186699378	0	123513941	T	C
12	rs112229542	0	123514174	G	A
12	rs77193970	0	123516317	G	A
12	rs76573394	0	123516411	C	T
12	rs1630820	0	123516917	C	G
12	rs74654764	0	123517345	C	T
12	rs2844287	0	123517814	C	T
12	rs641760	0	123518866	T	C
12	rs17884869	0	123519112	G	A
12	rs139063938	0	123519172	G	C
12	rs11613937	0	123520071	C	T
12	rs74912794	0	123521867	G	A
12	rs520088	0	123522150	C	G
12	rs523682	0	123522523	C	T
12	rs117559704	0	123522924	G	A
12	rs76678615	0	123523991	A	G
12	rs34580115	0	123525280	A	G
12	rs655293	0	123528405	G	A
12	rs11608811	0	123529056	A	G
12	rs80326885	0	123532142	T	C
12	rs71444568	0	123533239	G	A
12	rs4148857	0	123539955	T	C
12	rs4148858	0	123540022	G	A
12	rs117711868	0	123540756	G	A
12	rs10773921	0	123541606	C	T
12	rs56156212	0	123541717	T	A
12	rs4148859	0	123542492	T	C
12	rs7957096	0	123544878	A	G
12	rs75200457	0	123545834	C	T
12	rs117379455	0	123545899	G	A
12	rs118144087	0	123546675	C	T
12	rs585522	0	123550813	A	G
12	rs484200	0	123550962	T	C
12	rs141334361	0	123552878	G	A
12	rs77064381	0	123554082	T	C
12	rs77402445	0	123554186	C	T
12	rs118149403	0	123554695	T	C
12	rs35246351	0	123555116	C	T
12	rs55736565	0	123556575	T	G
12	rs117210587	0	123556647	C	T
12	rs139593774	0	123557023	G	A
12	rs7964876	0	123558705	C	T
12	rs1260294	0	123560289	T	C
12	rs596940	0	123560731	T	C
12	rs61955223	0	123561248	A	G
12	rs148548146	0	123561422	C	T
12	rs73230051	0	123561638	C	T
12	rs12810157	0	123565652	G	A
12	rs142663714	0	123565972	C	G
12	rs4148862	0	123568619	A	C
12	rs4148863	0	123569375	A	G
12	rs142068359	0	123570534	C	T
12	rs78299420	0	123571096	C	T
12	rs10848428	0	123572495	C	T
12	rs7312673	0	123572794	A	G
12	rs1727307	0	123575742	A	G
12	rs61955225	0	123575884	A	C
12	rs4148864	0	123580657	C	T
12	rs140979865	0	123581879	C	A
12	rs947800	0	123582855	G	C
12	rs947801	0	123584741	T	C
12	rs117689661	0	123585705	C	T
12	rs1790094	0	123586688	T	C
12	rs79769662	0	123586782	G	A
12	rs117065261	0	123587714	A	G
12	rs12372667	0	123589293	C	T
12	rs191264488	0	123589580	C	A
12	rs1617156	0	123590165	T	C
12	rs1790106	0	123591596	G	T
12	rs117860345	0	123591781	C	T
12	rs7132277	0	123593382	C	T
12	rs7299943	0	123593485	T	A
12	rs73230058	0	123593899	C	T
12	rs140099343	0	123593976	G	A
12	rs75589918	0	123594402	G	C
12	rs12423255	0	123595064	G	A
12	rs949143	0	123595163	G	A
12	rs4148865	0	123595749	C	A
12	rs11061613	0	123597239	C	T
12	rs1727326	0	123600086	C	G
12	rs11061615	0	123600864	T	G
12	rs140550237	0	123601033	C	T
12	rs7975763	0	123604053	C	T
12	rs1790121	0	123604492	G	A
12	rs1790122	0	123606739	G	A
12	rs116918050	0	123610753	T	C
12	rs76258382	0	123610989	C	T
12	rs78753733	0	123612436	A	G
12	rs56347904	0	123612452	A	G
12	rs1790120	0	123613565	A	C
12	rs10846468	0	123614609	C	A
12	rs2510885	0	123614813	G	C
12	rs79665790	0	123614832	G	A
12	rs1790119	0	123615098	C	A
12	rs76205535	0	123615869	A	C
12	rs1727294	0	123616514	A	G
12	rs1727295	0	123616861	G	A
12	rs1790116	0	123618544	G	T
12	rs1727316	0	123618603	C	T
12	rs6488865	0	123618894	G	A
12	rs1727317	0	123618942	T	C
12	rs148023873	0	123619086	C	G
12	rs78856743	0	123619648	G	A
12	rs1616131	0	123619838	G	A
12	rs1616181	0	123619856	T	A
12	rs1619483	0	123620244	C	T
12	rs117833576	0	123620893	C	A
12	rs1727318	0	123621210	T	C
12	rs141838768	0	123621448	T	A
12	rs2851441	0	123622209	A	G
12	rs137989642	0	123622495	G	C
12	rs12371718	0	123622686	C	T
12	rs1611973	0	123622731	C	G
12	rs2695482	0	123623174	C	T
12	rs113173910	0	123623763	G	A
12	rs71456786	0	123624009	C	T
12	rs141086017	0	123626145	A	C
12	rs1106240	0	123626982	C	T
12	rs1106241	0	123627016	T	C
12	rs11057167	0	123627491	T	A
12	rs77250160	0	123627905	T	C
12	rs77380554	0	123627972	G	C
12	rs117389598	0	123630839	C	T
12	rs79375927	0	123631989	G	A
12	rs78085991	0	123632264	G	A
12	rs1569068	0	123632276	G	A
12	rs58991895	0	123632367	C	G
12	rs1727302	0	123632930	G	A
12	rs74703625	0	123633057	C	T
12	rs1727305	0	123633382	T	C
12	rs1790090	0	123633424	G	A
12	rs949142	0	123634043	T	C
12	rs884548	0	123634122	A	G
12	rs112681709	0	123634891	G	A
12	rs1716183	0	123635096	C	T
12	rs1790108	0	123636841	A	G
12	rs1716184	0	123637509	G	C
12	rs55863153	0	123637698	A	C
12	rs1790109	0	123637752	C	G
12	rs1260315	0	123638052	G	A
12	rs1716185	0	123638070	A	T
12	rs148781207	0	123638457	C	T
12	rs1627724	0	123638580	T	A
12	rs1727315	0	123638930	G	A
12	rs11057171	0	123639183	C	T
12	rs61187102	0	123639869	G	C
12	rs1727314	0	123640664	C	A
12	rs1727313	0	123640853	C	G
12	rs56315722	0	123640870	T	G
12	rs1051434	0	123641200	C	T
12	rs7311411	0	123641899	A	G
12	rs1716162	0	123642538	T	A
12	rs2682429	0	123642955	C	G
12	rs2695481	0	123643420	T	C
12	rs2851438	0	123643689	T	C
12	rs10744147	0	123643729	A	G
12	rs11057173	0	123644001	C	T
12	rs61041384	0	123644043	T	C
12	rs1047158	0	123644056	C	A
12	rs10772993	0	123644714	A	G
12	rs1260317	0	123645323	T	C
12	rs1051431	0	123645803	G	A
12	rs1260319	0	123645988	T	C
12	rs1727296	0	123647725	G	C
12	rs1727293	0	123648032	C	T
12	rs1716165	0	123648881	C	T
12	rs1617434	0	123649486	A	G
12	rs1615350	0	123650335	C	T
12	rs1618679	0	123650714	A	G
12	rs1621194	0	123651018	T	C
12	rs1716167	0	123651162	A	G
12	rs77983490	0	123651738	G	A
12	rs1716168	0	123651966	G	C
12	rs34484751	0	123652527	A	C
12	rs117169430	0	123652848	G	A
12	rs2682426	0	123653556	C	T
12	rs2851437	0	123653592	C	A
12	rs1727291	0	123654498	G	A
12	rs2950537	0	123654778	C	T
12	rs3018098	0	123654812	T	C
12	rs1790097	0	123655049	A	G
12	rs1716177	0	123655457	C	T
12	rs1716176	0	123655467	T	G
12	rs1790098	0	123655481	A	C
12	rs143412900	0	123655898	G	A
12	rs1790099	0	123656533	C	T
12	rs4759367	0	123656544	G	A
12	rs1790100	0	123656725	G	T
12	rs2682427	0	123656809	G	A
12	rs148129654	0	123657105	C	G
12	rs2049114	0	123657338	T	C
12	rs12368208	0	123658014	G	A
12	rs1727309	0	123658258	A	G
12	rs1716175	0	123658388	A	T
12	rs2682428	0	123659380	G	C
12	rs1790123	0	123659542	C	T
12	rs2695474	0	123660005	C	A
12	rs79652218	0	123660100	T	C
12	rs1727310	0	123660510	A	G
12	rs1727311	0	123660716	T	G
12	rs1716174	0	123660717	T	C
12	rs1716173	0	123660721	A	T
12	rs78538199	0	123662674	A	G
12	rs1790124	0	123663351	G	A
12	rs1716164	0	123663660	G	A
12	rs11057182	0	123663844	G	A
12	rs1727300	0	123664205	C	T
12	rs3759113	0	123664438	A	C
12	rs1727301	0	123664514	G	A
12	rs2851447	0	123665113	G	C
12	rs1790125	0	123665256	C	T
12	rs61957464	0	123665271	T	C
12	rs149003910	0	123665289	G	A
12	rs1727306	0	123665695	A	G
12	rs10846476	0	123666075	G	A
12	rs10846477	0	123666297	T	G
12	rs77512518	0	123666538	C	T
12	rs12229700	0	123666649	G	A
12	rs10846478	0	123666948	A	G
12	rs143553753	0	123666973	G	A
12	rs117316697	0	123666978	A	C
12	rs2851436	0	123667354	G	T
12	rs1790105	0	123667950	T	C
12	rs1616484	0	123667952	A	G
12	rs1615694	0	123668022	A	G
12	rs4759406	0	123668043	C	T
12	rs1790135	0	123669235	C	T
12	rs1716159	0	123669468	T	C
12	rs1716158	0	123669508	A	G
12	rs142793829	0	123670203	G	C
12	rs1716157	0	123670473	T	C
12	rs1716156	0	123671310	T	C
12	rs147551790	0	123671438	G	A
12	rs11057186	0	123671486	C	T
12	rs76152284	0	123671665	G	C
12	rs10772995	0	123671761	T	C
12	rs1790087	0	123672634	T	C
12	rs1790088	0	123673258	G	A
12	rs2947099	0	123674251	G	A
12	rs2102949	0	123676763	G	A
12	rs10846479	0	123676841	T	C
12	rs4460848	0	123677810	A	G
12	rs60296110	0	123678614	G	A
12	rs1727286	0	123680563	T	C
12	rs12827129	0	123680597	A	T
12	rs148402826	0	123680765	T	C
12	rs75648402	0	123680819	C	T
12	rs79033960	0	123680935	T	C
12	rs1790095	0	123681222	G	A
12	rs77015199	0	123681637	G	C
12	rs1716180	0	123682081	G	A
12	rs150378933	0	123682316	G	A
12	rs11610710	0	123682594	G	A
12	rs1790126	0	123683563	C	T
12	rs7312706	0	123683668	T	C
12	rs74240768	0	123683976	T	C
12	rs61955270	0	123684003	G	A
12	rs79169804	0	123684208	C	T
12	rs1716182	0	123686127	A	C
12	rs12813841	0	123686150	C	T
12	rs1402274	0	123686224	T	C
12	rs3759111	0	123687774	C	T
12	rs74240769	0	123688228	C	A
12	rs144354883	0	123688283	T	A
12	rs11057189	0	123688484	T	G
12	rs113804400	0	123688780	C	T
12	rs74917517	0	123688805	C	T
12	rs75338498	0	123689328	G	A
12	rs2695479	0	123689386	T	C
12	rs2695478	0	123689521	C	T
12	rs4759407	0	123689674	C	T
12	rs1790129	0	123689897	G	A
12	rs74240770	0	123691742	T	G
12	rs1727290	0	123692305	T	C
12	rs138377250	0	123692378	C	T
12	rs76095298	0	123692812	C	A
12	rs1270594	0	123692965	A	T
12	rs76872194	0	123693363	C	A
12	rs11057192	0	123693420	T	C
12	rs2695476	0	123694206	T	C
12	rs2851443	0	123694250	C	T
12	rs2682434	0	123694724	C	T
12	rs10744148	0	123695918	C	T
12	rs74240771	0	123696963	G	A
12	rs3018099	0	123697007	C	T
12	rs2682433	0	123697041	G	A
12	rs4372492	0	123697357	T	C
12	rs10772996	0	123697531	T	C
12	rs145337541	0	123697601	T	C
12	rs1790134	0	123697898	T	C
12	rs11057195	0	123697972	G	C
12	rs1727325	0	123698332	G	C
12	rs1727324	0	123698603	A	T
12	rs1727323	0	123698790	T	C
12	rs1727322	0	123699520	A	G
12	rs116912920	0	123699811	T	C
12	rs1716160	0	123700225	C	T
12	rs1727320	0	123700476	T	A
12	rs1716161	0	123700867	A	G
12	rs1790131	0	123701010	G	T
12	rs1790130	0	123701270	A	C
12	rs1727319	0	123701353	T	C
12	rs2682432	0	123701869	C	T
12	rs12372699	0	123702767	G	T
12	rs2851451	0	123703103	T	C
12	rs2682431	0	123703226	T	A
12	rs2851450	0	123703501	C	T
12	rs2682430	0	123703581	A	C
12	rs149790924	0	123704017	G	A
12	rs2695480	0	123704569	C	T
12	rs1716178	0	123704598	G	A
12	rs1790101	0	123704844	T	C
12	rs1790102	0	123704890	G	A
12	rs1630693	0	123705242	A	G
12	rs1630905	0	123705330	A	C
12	rs1790103	0	123705559	G	A
12	rs36121382	0	123705962	C	T
12	rs11057199	0	123707156	G	A
12	rs1626899	0	123708063	A	G
12	rs10744149	0	123708490	T	A
12	rs113815499	0	123709181	C	G
12	rs56104963	0	123709406	A	C
12	rs1790104	0	123709409	C	T
12	rs145856309	0	123709612	A	T
12	rs10846486	0	123709927	G	A
12	rs1790096	0	123710364	C	T
12	rs1626703	0	123710835	A	C
12	rs117954491	0	123711429	C	T
12	rs2851435	0	123712416	G	A
12	rs1716172	0	123712712	G	T
12	rs143652794	0	123713122	C	A
12	rs1727334	0	123714236	A	G
12	rs60077920	0	123714689	T	C
12	rs57676984	0	123714736	T	A
12	rs941306	0	123715113	C	T
12	rs941305	0	123715266	T	C
12	rs4759408	0	123715773	C	A
12	rs1716171	0	123716376	C	T
12	rs75037792	0	123716466	G	A
12	rs1716170	0	123716513	C	T
12	rs1716169	0	123716930	A	T
12	rs191114234	0	123717070	T	C
12	rs28362667	0	123717216	G	A
12	rs1619283	0	123717362	A	G
12	rs117107860	0	123717444	C	T
12	rs1727332	0	123718301	C	T
12	rs1727331	0	123718879	C	G
12	rs7304782	0	123719444	G	A
12	rs7139321	0	123719528	T	G
12	rs4759409	0	123719585	G	C
12	rs61953361	0	123719836	C	T
12	rs10772997	0	123719880	C	A
12	rs111818294	0	123720391	G	A
12	rs11057202	0	123720775	G	T
12	rs12825832	0	123720810	A	G
12	rs112885526	0	123720970	A	G
12	rs10772998	0	123721177	T	G
12	rs10744150	0	123721614	A	C
12	rs78866909	0	123722833	C	T
12	rs141296739	0	123722927	A	G
12	rs10744151	0	123723735	G	C
12	rs58809476	0	123724880	C	T
12	rs12829456	0	123725395	C	T
12	rs118093046	0	123725780	C	T
12	rs11057204	0	123725827	T	C
12	rs11057205	0	123725954	G	A
12	rs34841857	0	123725977	C	T
12	rs10846487	0	123726134	A	G
12	rs7313483	0	123726834	C	T
12	rs1879379	0	123727443	G	A
12	rs10772999	0	123728230	G	A
12	rs12817892	0	123728702	G	A
12	rs12818067	0	123728739	G	A
12	rs7137286	0	123729268	C	T
12	rs117648098	0	123729541	G	A
12	rs34341465	0	123729621	G	A
12	rs117259546	0	123730522	T	C
12	rs141447754	0	123730764	C	T
12	rs11057206	0	123730830	T	C
12	rs11057207	0	123730891	T	G
12	rs185495689	0	123731342	A	G
12	rs11532322	0	123731423	A	G
12	rs61953388	0	123731439	G	A
12	rs2337630	0	123733086	A	T
12	rs4594040	0	123733123	T	C
12	rs2337631	0	123733324	C	A
12	rs11057209	0	123733621	A	G
12	rs11057210	0	123733799	A	G
12	rs116728885	0	123733818	C	A
12	rs11531106	0	123734055	G	A
12	rs11537458	0	123734082	G	A
12	rs4474479	0	123734296	C	T
12	rs4474478	0	123734368	C	T
12	rs2090764	0	123734558	A	G
12	rs4268544	0	123734774	T	G
12	rs143934899	0	123735294	G	A
12	rs1609520	0	123735937	G	A
12	rs10773000	0	123736084	G	T
12	rs112690433	0	123736169	T	G
12	rs2337632	0	123736345	A	G
12	rs74651379	0	123736943	C	A
12	rs75315573	0	123737270	G	A
12	rs144045151	0	123737690	G	T
12	rs11057213	0	123737826	C	A
12	rs76582395	0	123737933	G	T
12	rs78651634	0	123738265	G	A
12	rs2280424	0	123738494	C	T
12	rs1568427	0	123738678	A	G
12	rs1568428	0	123738876	C	T
12	rs1879380	0	123739111	G	A
12	rs185284989	0	123740129	G	A
12	rs60254089	0	123740328	C	T
12	rs4759411	0	123740843	C	G
12	rs10773001	0	123741200	A	G
12	rs11554169	0	123741706	C	A
12	rs1969354	0	123741776	T	C
12	rs11057214	0	123741932	G	A
12	rs76029248	0	123742032	A	C
12	rs1969355	0	123742061	G	A
12	rs1533703	0	123742093	T	G
12	rs4759371	0	123742563	T	C
12	rs4759372	0	123742665	C	T
12	rs76327404	0	123743145	T	C
12	rs4759413	0	123743436	T	A
12	rs10734900	0	123743445	G	A
12	rs10734901	0	123743447	G	A
12	rs4759414	0	123743645	C	A
12	rs4759415	0	123743674	T	C
12	rs10732573	0	123743883	G	C
12	rs10846489	0	123743927	G	A
12	rs112294465	0	123744082	C	A
12	rs7961303	0	123744746	T	C
12	rs1980251	0	123744955	G	A
12	rs78197735	0	123745149	G	T
12	rs1980252	0	123745178	C	G
12	rs2337934	0	123745359	A	G
12	rs6633	0	123745809	G	T
12	rs1801957	0	123745869	C	T
12	rs4759416	0	123746357	C	G
12	rs4759417	0	123746510	C	T
12	rs4759418	0	123746531	C	G
12	rs11057215	0	123746795	G	A
12	rs10773002	0	123746961	A	T
12	rs61953391	0	123747258	G	A
12	rs112257759	0	123747714	C	T
12	rs61231969	0	123748216	C	A
12	rs12146722	0	123749735	G	A
12	rs12824957	0	123750228	T	C
12	rs4553407	0	123750748	G	C
12	rs1402275	0	123750895	A	G
12	rs10846490	0	123750994	G	A
12	rs2030401	0	123751339	G	A
12	rs2271976	0	123751726	A	C
12	rs10083067	0	123752263	C	T
12	rs75529277	0	123752419	C	T
12	rs76514049	0	123752637	G	A
12	rs11057222	0	123752905	G	A
12	rs73231941	0	123753294	C	T
12	rs61953394	0	123753372	T	C
12	rs10846491	0	123753492	C	G
12	rs117661481	0	123755033	C	A
12	rs11057223	0	123755055	T	C
12	rs11057224	0	123755179	A	G
12	rs139263519	0	123755464	G	A
12	rs3759114	0	123757144	T	G
12	rs75759977	0	123757504	G	T
12	rs1109559	0	123757861	G	A
12	rs1109560	0	123757905	C	A
12	rs114253550	0	123757975	G	C
12	rs7953929	0	123758235	C	G
12	rs10846492	0	123758312	C	G
12	rs10846493	0	123758402	G	C
12	rs11057226	0	123758412	G	A
12	rs10846494	0	123758439	G	A
12	rs10846495	0	123760729	G	T
12	rs149431137	0	123761112	C	T
12	rs10846496	0	123761505	G	A
12	rs10846497	0	123761686	A	G
12	rs7303754	0	123762004	G	A
12	rs74843013	0	123762007	C	T
12	rs9668616	0	123762239	A	C
12	rs189091123	0	123762465	G	C
12	rs10846499	0	123763385	A	G
12	rs185677409	0	123763423	G	A
12	rs10846500	0	123763499	C	T
12	rs7488490	0	123763533	G	A
12	rs7486723	0	123763573	T	C
12	rs10444447	0	123764083	C	T
12	rs10444448	0	123764169	A	G
12	rs10444449	0	123764271	A	G
12	rs11057231	0	123764715	C	G
12	rs113270742	0	123765119	G	A
12	rs181186755	0	123765453	G	A
12	rs75033629	0	123765690	G	C
12	rs10444439	0	123766437	A	G
12	rs61953413	0	123766786	A	G
12	rs73231946	0	123766921	C	G
12	rs7303355	0	123766974	C	T
12	rs7306755	0	123767929	G	A
12	rs11057238	0	123767971	C	A
12	rs10846501	0	123768105	T	G
12	rs11057239	0	123768246	C	T
12	rs11057240	0	123768264	G	C
12	rs61953416	0	123768844	G	A
12	rs11057241	0	123768964	G	A
12	rs150489571	0	123769703	C	T
12	rs74354194	0	123770140	T	C
12	rs11057242	0	123770362	T	C
12	rs77212643	0	123770887	G	A
12	rs71444571	0	123771015	G	A
12	rs9739070	0	123771032	A	G
12	rs11057243	0	123771070	C	T
12	rs61953417	0	123771381	A	T
12	rs7974099	0	123771475	A	G
12	rs61953418	0	123772108	C	G
12	rs10846503	0	123772386	G	C
12	rs10846504	0	123772531	G	C
12	rs139473395	0	123772896	G	A
12	rs11057244	0	123773263	G	C
12	rs10773003	0	123775127	G	A
12	rs74240779	0	123775264	T	C
12	rs10846505	0	123775385	T	C
12	rs80200546	0	123775802	T	C
12	rs79015132	0	123776151	A	C
12	rs10846506	0	123777815	G	T
12	rs11057246	0	123777831	G	A
12	rs61953419	0	123778469	G	T
12	rs3088303	0	123779489	G	A
12	rs4281511	0	123781113	T	G
12	rs11057248	0	123781206	G	C
12	rs4313613	0	123781283	T	G
12	rs113476796	0	123781386	G	A
12	rs73231950	0	123782039	G	A
12	rs78314367	0	123782326	T	A
12	rs3803001	0	123782445	A	G
12	rs12582153	0	123782866	C	T
12	rs113381333	0	123783627	A	G
12	rs12367421	0	123783691	T	A
12	rs77969964	0	123783922	A	C
12	rs12821431	0	123783994	C	T
12	rs76763582	0	123784930	C	T
12	rs7962049	0	123785188	G	C
12	rs72487570	0	123785390	T	C
12	rs182619561	0	123785660	T	C
12	rs58537268	0	123787505	C	G
12	rs60755632	0	123787558	A	G
12	rs11057250	0	123787811	C	T
12	rs12317452	0	123788246	C	T
12	rs75364398	0	123788542	C	T
12	rs61953421	0	123788634	C	T
12	rs10773004	0	123788758	G	A
12	rs58948739	0	123788907	A	G
12	rs76576325	0	123789056	T	G
12	rs78862746	0	123789374	G	A
12	rs79132992	0	123789943	A	C
12	rs10773005	0	123790007	T	C
12	rs10773006	0	123790051	T	C
12	rs78163280	0	123790514	C	T
12	rs75801600	0	123790538	T	G
12	rs11608305	0	123791165	C	G
12	rs11057251	0	123791227	C	T
12	rs11057252	0	123791454	G	A
12	rs73231956	0	123791649	T	C
12	rs80151828	0	123791858	A	G
12	rs77590936	0	123791956	C	T
12	rs117741953	0	123792465	G	A
12	rs77765598	0	123792550	C	T
12	rs80205866	0	123792685	T	C
12	rs74240781	0	123792701	T	C
12	rs10846509	0	123792848	C	A
12	rs61058270	0	123793614	G	A
12	rs57356592	0	123793660	A	G
12	rs3825141	0	123794104	G	T
12	rs2277343	0	123794450	A	T
12	rs10846510	0	123794557	C	G
12	rs11057254	0	123794581	A	C
12	rs34165714	0	123794759	C	G
12	rs4759419	0	123794869	C	A
12	rs4759420	0	123794871	G	C
12	rs4759421	0	123794930	G	A
12	rs76466196	0	123795580	C	T
12	rs80336138	0	123795759	G	C
12	rs79885827	0	123796091	G	A
12	rs4759375	0	123796238	C	T
12	rs11057257	0	123796240	T	A
12	rs4759376	0	123796762	C	T
12	rs4759377	0	123796849	C	T
12	rs10082867	0	123796997	A	G
12	rs79872003	0	123797211	T	A
12	rs11057261	0	123797567	T	C
12	rs10846513	0	123798074	A	G
12	rs74690356	0	123798352	C	T
12	rs142263676	0	123799439	G	A
12	rs77190493	0	123799636	A	T
12	rs61751327	0	123799938	C	T
12	rs6488868	0	123799974	A	G
12	rs10846514	0	123800376	A	G
12	rs10773007	0	123800752	G	T
12	rs10773008	0	123800820	A	G
12	rs77284983	0	123800865	G	A
12	rs77807587	0	123801060	T	C
12	rs117388497	0	123801305	A	G
12	rs113739544	0	123801311	G	A
12	rs77106645	0	123801494	C	G
12	rs10846515	0	123801672	T	G
12	rs61751328	0	123801856	T	C
12	rs57416942	0	123801940	A	G
12	rs181289771	0	123802001	T	C
12	rs75225286	0	123802690	A	G
12	rs12317103	0	123802814	T	C
12	rs111964104	0	123803087	C	T
12	rs112398654	0	123803173	G	A
12	rs10846516	0	123803469	C	T
12	rs59295450	0	123803880	G	A
12	rs76230280	0	123803889	C	T
12	rs80058611	0	123804390	T	C
12	rs12366872	0	123804721	G	C
12	rs80299905	0	123804752	C	T
12	rs12371973	0	123804771	A	G
12	rs61760909	0	123805261	G	A
12	rs11057264	0	123805629	G	C
12	rs11057265	0	123805950	G	A
12	rs1060105	0	123806219	C	T
12	rs139384845	0	123806389	T	C
12	rs150063528	0	123806445	A	G
12	rs74240784	0	123806666	T	C
12	rs112896539	0	123806908	C	T
12	rs77317455	0	123806965	C	T
12	rs77916750	0	123807018	A	T
12	rs55634633	0	123807362	G	C
12	rs11057266	0	123807545	A	G
12	rs11057270	0	123808073	T	C
12	rs7310756	0	123808932	C	A
12	rs76461010	0	123809502	G	T
12	rs10744152	0	123809798	G	A
12	rs117843331	0	123809845	T	C
12	rs7304190	0	123810375	T	G
12	rs12304248	0	123810425	C	T
12	rs12312675	0	123810462	T	C
12	rs61388686	0	123810873	G	A
12	rs7955457	0	123811225	C	A
12	rs7973131	0	123811325	T	C
12	rs7970080	0	123811361	A	C
12	rs7954704	0	123811371	G	A
12	rs11057272	0	123812197	G	T
12	rs7959415	0	123812207	C	T
12	rs10846517	0	123812611	A	G
12	rs28419092	0	123812629	G	C
12	rs10846518	0	123812763	C	T
12	rs10846519	0	123812787	A	G
12	rs7297649	0	123813071	C	T
12	rs7301163	0	123813493	C	A
12	rs11057273	0	123814466	T	C
12	rs10744153	0	123815654	A	C
12	rs6488869	0	123815668	A	C
12	rs7486351	0	123815939	T	A
12	rs7488340	0	123816129	C	T
12	rs138796819	0	123816513	T	C
12	rs11057274	0	123816562	C	A
12	rs7137243	0	123817081	C	T
12	rs7311304	0	123817262	T	C
12	rs10846520	0	123817383	G	A
12	rs147530811	0	123817477	C	A
12	rs11613711	0	123817511	A	G
12	rs112705098	0	123817532	G	A
12	rs11611677	0	123817563	C	A
12	rs12824685	0	123817569	G	T
12	rs11611679	0	123817570	C	T
12	rs11611680	0	123817576	C	G
12	rs11611694	0	123817649	C	T
12	rs12316131	0	123817796	T	C
12	rs10773009	0	123818007	C	T
12	rs7485967	0	123818184	C	T
12	rs7484644	0	123818424	T	C
12	rs11057275	0	123819125	C	T
12	rs7980804	0	123819257	A	T
12	rs77873906	0	123819553	T	C
12	rs11057276	0	123820397	T	C
12	rs7972811	0	123820780	G	T
12	rs7486223	0	123821234	T	A
12	rs115735522	0	123821277	G	A
12	rs11057278	0	123821609	A	C
12	rs7977563	0	123822358	G	A
12	rs6488870	0	123822560	A	G
12	rs6488871	0	123822639	T	C
12	rs7980687	0	123822711	G	A
12	rs7952835	0	123823079	G	A
12	rs11830103	0	123823546	A	G
12	rs10773010	0	123823685	G	A
12	rs6488872	0	123824202	T	C
12	rs112160305	0	123824516	C	T
12	rs67624109	0	123824635	C	T
12	rs6488873	0	123824887	G	A
12	rs6416289	0	123824986	A	G
12	rs7312145	0	123825339	A	G
12	rs7315453	0	123825389	T	C
12	rs12322888	0	123825559	C	T
12	rs114474998	0	123826007	T	C
12	rs11612234	0	123826218	G	A
12	rs144127973	0	123826316	C	A
12	rs11608297	0	123826642	T	C
12	rs11057281	0	123826709	A	G
12	rs7962723	0	123826754	A	G
12	rs56197170	0	123826774	G	A
12	rs10773011	0	123826930	A	G
12	rs10773012	0	123826940	A	C
12	rs10773013	0	123826983	T	G
12	rs76725288	0	123827106	G	A
12	rs6416290	0	123828133	T	A
12	rs6488874	0	123828159	G	C
12	rs10846522	0	123828229	T	A
12	rs11057282	0	123828556	C	T
12	rs7955367	0	123828792	G	A
12	rs12298826	0	123829028	A	G
12	rs34997336	0	123829116	G	A
12	rs11057283	0	123829120	A	G
12	rs76328346	0	123830556	T	C
12	rs11057284	0	123830692	G	C
12	rs7298909	0	123830939	C	T
12	rs11057285	0	123831142	C	T
12	rs116439324	0	123831777	G	T
12	rs11611141	0	123831976	T	A
12	rs61955079	0	123832443	G	A
12	rs10846523	0	123832746	G	A
12	rs11057287	0	123832854	G	T
12	rs35818434	0	123832912	T	C
12	rs7971557	0	123832937	G	A
12	rs61955081	0	123832946	G	A
12	rs9284166	0	123833718	T	C
12	rs139727004	0	123834249	G	A
12	rs56116847	0	123835233	G	A
12	rs192546096	0	123835424	G	A
12	rs10846524	0	123835521	T	A
12	rs9669069	0	123835678	A	G
12	rs139717021	0	123836087	G	C
12	rs116998155	0	123836339	G	A
12	rs73231994	0	123837003	G	A
12	rs77866843	0	123837291	C	A
12	rs9300256	0	123837375	A	C
12	rs146633529	0	123837415	G	A
12	rs34896222	0	123838107	C	A
12	rs112637057	0	123838175	A	T
12	rs9795593	0	123839052	C	T
12	rs78678718	0	123839167	G	A
12	rs9300257	0	123839694	G	A
12	rs12315739	0	123840020	G	C
12	rs76374625	0	123840590	C	T
12	rs9739565	0	123840866	G	A
12	rs9739171	0	123840994	T	G
12	rs10744154	0	123841002	C	A
12	rs9300258	0	123841206	T	G
12	rs9669169	0	123841717	A	G
12	rs9669273	0	123841816	T	C
12	rs61955082	0	123841991	G	A
12	rs9300259	0	123842056	G	A
12	rs9669295	0	123842670	A	G
12	rs10773014	0	123842897	G	A
12	rs9668827	0	123843017	C	T
12	rs61955083	0	123843379	C	T
12	rs75873799	0	123843454	C	T
12	rs149348176	0	123843755	C	A
12	rs10773018	0	123843984	T	C
12	rs9705407	0	123844088	G	T
12	rs11503021	0	123844558	C	T
12	rs28733606	0	123845036	A	G
12	rs28718696	0	123845149	G	A
12	rs28683528	0	123845351	C	T
12	rs113544203	0	123845425	C	A
12	rs61955085	0	123845745	C	T
12	rs181189542	0	123846045	A	C
12	rs28555076	0	123846618	A	G
12	rs28631104	0	123846812	T	C
12	rs28553365	0	123847841	C	T
12	rs28660661	0	123848455	C	A
12	rs28397122	0	123848896	G	A
12	rs61955086	0	123848987	G	T
12	rs28627651	0	123849051	A	C
12	rs117135286	0	123849212	G	A
12	rs60754073	0	123849272	C	G
12	rs28646185	0	123849629	T	C
12	rs28759130	0	123849774	C	A
12	rs28376696	0	123849863	T	C
12	rs28594416	0	123849921	T	C
12	rs28418709	0	123850168	A	G
12	rs28517382	0	123850197	A	C
12	rs78092282	0	123850260	G	A
12	rs61955088	0	123850541	A	G
12	rs147343115	0	123850948	C	T
12	rs7297888	0	123851244	T	C
12	rs61955089	0	123851372	T	C
12	rs61955114	0	123851644	G	A
12	rs145024122	0	123851965	C	T
12	rs117718416	0	123852477	C	T
12	rs75947414	0	123852510	G	A
12	rs28631903	0	123852654	C	G
12	rs28421567	0	123853182	C	T
12	rs28703745	0	123853183	A	G
12	rs28675824	0	123853449	G	C
12	rs28898283	0	123854766	G	C
12	rs71444573	0	123854859	G	A
12	rs144116625	0	123855268	G	A
12	rs141159495	0	123855471	A	G
12	rs61955117	0	123855799	G	A
12	rs28604484	0	123856259	A	G
12	rs28633324	0	123856358	C	G
12	rs78455769	0	123856443	G	A
12	rs182029827	0	123856467	C	T
12	rs28706693	0	123856850	A	G
12	rs28582096	0	123856998	G	A
12	rs28595660	0	123857540	A	C
12	rs143325922	0	123857584	A	C
12	rs28454135	0	123857686	C	T
12	rs28865692	0	123858218	T	C
12	rs28885203	0	123858319	C	G
12	rs117560412	0	123858852	G	A
12	rs28537583	0	123859260	C	T
12	rs28611282	0	123859566	T	C
12	rs28414347	0	123860025	G	T
12	rs28875264	0	123860401	T	G
12	rs28786830	0	123860472	C	G
12	rs142436864	0	123860483	G	A
12	rs60835840	0	123860939	T	C
12	rs28391346	0	123860959	C	T
12	rs76691543	0	123861301	C	T
12	rs73233508	0	123861313	C	T
12	rs28450974	0	123861420	G	A
12	rs28413626	0	123861452	G	A
12	rs28602967	0	123861488	G	A
12	rs114734194	0	123861813	C	T
12	rs12299125	0	123862447	C	T
12	rs34032470	0	123862813	T	C
12	rs28458312	0	123863265	G	T
12	rs28690392	0	123863576	C	T
12	rs28583837	0	123863620	G	A
12	rs28556815	0	123864695	C	T
12	rs28809230	0	123865361	T	C
12	rs28592876	0	123866429	G	A
12	rs112572079	0	123866709	G	A
12	rs28503862	0	123867106	C	T
12	rs116904769	0	123867183	T	C
12	rs76790152	0	123867239	C	G
12	rs28613486	0	123867268	T	C
12	rs28435460	0	123867602	T	C
12	rs28516750	0	123867994	G	A
12	rs28636834	0	123871070	A	C
12	rs28565984	0	123871632	G	C
12	rs28581850	0	123871717	T	C
12	rs28475177	0	123872037	A	G
12	rs28533432	0	123873242	C	T
12	rs76801833	0	123874937	C	T
12	rs28660993	0	123875394	C	T
12	rs28681105	0	123875525	T	C
12	rs28573826	0	123875650	C	T
12	rs28501453	0	123877312	A	G
12	rs148764049	0	123877833	C	T
12	rs116448007	0	123878053	G	A
12	rs144563725	0	123878221	G	A
12	rs28825193	0	123878262	T	C
12	rs28820735	0	123878507	C	T
12	rs28592032	0	123879445	C	T
12	rs28655516	0	123879975	T	C
12	rs28410096	0	123880862	T	C
12	rs28372579	0	123881176	A	G
12	rs28698461	0	123881928	A	G
12	rs28547406	0	123882295	C	T
12	rs145423006	0	123882322	T	A
12	rs114675077	0	123882420	A	G
12	rs147935170	0	123882462	C	T
12	rs182811425	0	123882718	A	C
12	rs28540654	0	123882944	G	A
12	rs28532037	0	123883406	G	A
12	rs28587386	0	123883853	T	C
12	rs28377694	0	123884070	A	G
12	rs55932027	0	123884441	G	A
12	rs28417583	0	123884536	G	A
12	rs28828722	0	123884772	C	T
12	rs28836481	0	123884977	G	A
12	rs536147804	0	123885012	A	G
12	rs28866344	0	123885484	A	G
12	rs111950701	0	123885758	C	T
12	rs28862317	0	123885968	A	T
12	rs28768122	0	123885974	T	C
12	rs28861152	0	123886019	A	C
12	rs28574664	0	123886384	C	T
12	rs28509440	0	123886500	A	G
12	rs115823069	0	123886822	C	T
12	rs28472704	0	123887369	C	T
12	rs146328428	0	123887525	G	A
12	rs28690326	0	123887687	C	T
12	rs73216930	0	123890221	G	A
12	rs28576953	0	123890276	C	T
12	rs28496545	0	123890893	C	T
12	rs143196748	0	123890969	C	G
12	rs61955125	0	123891107	C	T
12	rs73216931	0	123891209	C	T
12	rs78124268	0	123891852	C	G
12	rs28406193	0	123891865	T	G
12	rs73216932	0	123893322	C	T
12	rs28508025	0	123893409	G	A
12	rs28694725	0	123893645	C	T
12	rs147353607	0	123893663	C	G
12	rs74968466	0	123894014	C	T
12	rs115523203	0	123894583	C	T
12	rs61953484	0	123894641	G	A
12	rs56309603	0	123895053	C	T
12	rs28664930	0	123895197	C	T
12	rs115460384	0	123895889	G	T
12	rs28577594	0	123895906	G	C
12	rs185889378	0	123895921	C	A
12	rs28624763	0	123896851	G	A
12	rs28569885	0	123897177	A	G
12	rs148650248	0	123897775	G	A
12	rs28886709	0	123898188	G	A
12	rs28873419	0	123898367	T	G
12	rs28817269	0	123898369	G	C
12	rs2137558	0	123899505	A	C
12	rs1660	0	123900107	G	A
12	rs1662	0	123900136	G	A
12	rs146898200	0	123901058	C	T
12	rs28410896	0	123901143	T	C
12	rs28713448	0	123901480	C	T
12	rs76355364	0	123901621	G	A
12	rs77258915	0	123902201	G	A
12	rs28481863	0	123902361	G	A
12	rs58491161	0	123902801	G	A
12	rs71456795	0	123902892	T	C
12	rs140481490	0	123903400	C	T
12	rs145473038	0	123903401	G	A
12	rs28715490	0	123903626	C	T
12	rs2048617	0	123905185	T	C
12	rs28404303	0	123905628	T	C
12	rs28676499	0	123906307	C	T
12	rs28625019	0	123907563	G	A
12	rs28706696	0	123908126	C	T
12	rs71456796	0	123908570	T	C
12	rs4930719	0	123908948	G	A
12	rs73216937	0	123909289	C	T
12	rs56042759	0	123909485	G	A
12	rs28520455	0	123909610	T	C
12	rs28699127	0	123910292	G	T
12	rs144413875	0	123910479	G	A
12	rs28384208	0	123910785	T	G
12	rs76992239	0	123911153	T	C
12	rs28466887	0	123911789	A	C
12	rs28659953	0	123912213	T	C
12	rs4930718	0	123913433	A	G
12	rs1706477	0	123913697	T	G
12	rs28478828	0	123913756	T	C
12	rs141433349	0	123913912	G	A
12	rs28470730	0	123913987	C	T
12	rs28576315	0	123914122	G	A
12	rs28838663	0	123914162	T	G
12	rs150108949	0	123914732	A	G
12	rs138547196	0	123914738	G	C
12	rs28780730	0	123915711	A	C
12	rs35416759	0	123916097	A	G
12	rs951328	0	123916989	A	G
12	rs186269301	0	123917276	G	A
12	rs28531860	0	123917593	A	G
12	rs116523204	0	123917675	G	A
12	rs28469812	0	123918076	C	G
12	rs113286997	0	123919180	G	A
12	rs115426700	0	123919299	C	A
12	rs1706475	0	123919687	A	G
12	rs1707730	0	123919969	T	C
12	rs1707731	0	123920075	T	C
12	rs28434767	0	123921264	G	T
12	rs1706476	0	123921349	A	G
12	rs78392487	0	123921630	T	C
12	rs11507738	0	123923077	C	G
12	rs190292714	0	123924528	A	T
12	rs150394413	0	123924602	A	G
12	rs11507736	0	123924746	G	T
12	rs7961025	0	123925513	C	G
12	rs7299523	0	123926515	G	A
12	rs11516173	0	123927262	A	T
12	rs871163	0	123927513	C	G
12	rs13303004	0	123927915	G	T
12	rs13302907	0	123930646	C	G
12	rs11526042	0	123932679	C	A
12	rs7980406	0	123932719	A	T
12	rs35477377	0	123933110	C	T
12	rs28499899	0	123933400	G	A
12	rs34047494	0	123934070	G	A
12	rs11516174	0	123934200	C	T
12	rs11516175	0	123934296	C	T
12	rs138591826	0	123934354	C	T
12	rs142696412	0	123934355	G	T
12	rs75878390	0	123935653	G	C
12	rs79247594	0	123935689	A	G
12	rs28483351	0	123935887	C	T
12	rs11516176	0	123936016	C	T
12	rs11507739	0	123936554	C	A
12	rs141646973	0	123936769	A	T
12	rs112323763	0	123936890	C	T
12	rs28829651	0	123936900	G	A
12	rs35322317	0	123937147	C	T
12	rs61953496	0	123937785	G	A
12	rs11559494	0	123938353	T	A
12	rs11534428	0	123938488	A	G
12	rs77662636	0	123938734	T	G
12	rs4047517	0	123938793	T	C
12	rs4479070	0	123938954	T	G
12	rs9777715	0	123939131	G	C
12	rs11507740	0	123939321	C	T
12	rs9723244	0	123939394	T	C
12	rs13303107	0	123939487	C	T
12	rs7960816	0	123939833	G	A
12	rs13303266	0	123940462	A	G
12	rs139666113	0	123940755	A	G
12	rs7957839	0	123941055	T	C
12	rs56860279	0	123941820	T	C
12	rs145473119	0	123941844	C	T
12	rs11507743	0	123941864	T	C
12	rs71456799	0	123941932	C	T
12	rs75082741	0	123942803	G	C
12	rs9803125	0	123942940	G	C
12	rs7975122	0	123943214	T	C
12	rs7975636	0	123943673	C	T
12	rs145332185	0	123943719	A	G
12	rs117110887	0	123945092	A	T
12	rs9330647	0	123945620	T	C
12	rs7315901	0	123945682	A	G
12	rs75113312	0	123946208	T	C
12	rs7978323	0	123946406	C	T
12	rs28413969	0	123946499	C	T
12	rs9777830	0	123946812	C	G
12	rs34436758	0	123946841	G	A
12	rs148577911	0	123947123	G	A
12	rs7306670	0	123947750	G	C
12	rs112118241	0	123947974	G	A
12	rs571973333	0	123948040	T	G
12	rs28781570	0	123948106	G	A
12	rs28769008	0	123948148	C	T
12	rs61953524	0	123948849	C	T
12	rs112184752	0	123948909	C	T
12	rs35090528	0	123949011	G	C
12	rs6606747	0	123949588	C	T
12	rs79739600	0	123949627	A	G
12	rs112947708	0	123950471	G	A
12	rs28667043	0	123951316	G	A
12	rs148630846	0	123951387	C	A
12	rs7300562	0	123951423	G	T
12	rs9778112	0	123951474	C	T
12	rs117174895	0	123951492	T	C
12	rs76420018	0	123951681	C	G
12	rs6606748	0	123952739	C	T
12	rs184793978	0	123954412	G	T
12	rs35970945	0	123955358	A	G
12	rs11507744	0	123955845	C	T
12	rs3087496	0	123956749	A	G
12	rs28613273	0	123956904	C	G
12	rs116576935	0	123957341	T	C
12	rs11535679	0	123957640	A	G
12	rs9803116	0	123957966	G	A
12	rs190962183	0	123957976	C	T
12	rs151232183	0	123958134	C	T
12	rs78365400	0	123958279	A	C
12	rs11522340	0	123958937	C	T
12	rs9723046	0	123959092	G	A
12	rs9723192	0	123959649	A	G
12	rs36084544	0	123959681	G	A
12	rs144835480	0	123960036	G	A
12	rs13303167	0	123961934	G	A
12	rs116001891	0	123962248	G	T
12	rs11497313	0	123962437	A	G
12	rs78774994	0	123962459	C	G
12	rs9777813	0	123962482	C	T
12	rs11497312	0	123962721	T	A
12	rs35157218	0	123962785	C	T
12	rs75449541	0	123963976	C	T
12	rs137889947	0	123965881	C	T
12	rs34031619	0	123965988	C	A
12	rs142145265	0	123966215	T	A
12	rs11560820	0	123966973	A	G
12	rs115228975	0	123966982	C	T
12	rs9778001	0	123967172	T	C
12	rs117324816	0	123967535	A	T
12	rs142573147	0	123968838	C	T
12	rs11497311	0	123969017	C	T
12	rs11516178	0	123969457	C	T
12	rs11522343	0	123969828	A	G
12	rs148452129	0	123971370	C	T
12	rs191350956	0	123972915	G	A
12	rs34529197	0	123973724	A	G
12	rs28728075	0	123974521	C	T
12	rs75508112	0	123974726	T	G
12	rs28703907	0	123975260	C	T
12	rs61953527	0	123975385	C	T
12	rs4078291	0	123975585	C	T
12	rs34762274	0	123975815	G	A
12	rs78286829	0	123976201	T	G
12	rs9697581	0	123976317	C	T
12	rs9697616	0	123976861	T	C
12	rs11497310	0	123976928	G	A
12	rs28493578	0	123978292	C	T
12	rs34351395	0	123979809	C	T
12	rs144661724	0	123980686	A	G
12	rs13303200	0	123981144	G	A
12	rs13303080	0	123981480	C	T
12	rs9697415	0	123983542	A	G
12	rs13303358	0	123983753	C	T
12	rs9697264	0	123983941	G	A
12	rs116871149	0	123984186	G	A
12	rs146889591	0	123985056	T	C
12	rs140796658	0	123985090	C	T
12	rs9330649	0	123985834	T	A
12	rs144990139	0	123986722	G	C
12	rs78623288	0	123986771	A	C
12	rs35948648	0	123986872	C	T
12	rs11522342	0	123987503	C	T
12	rs141879547	0	123987583	C	T
12	rs146379934	0	123987944	C	T
12	rs77723510	0	123988040	G	A
12	rs9697459	0	123988435	C	T
12	rs9697423	0	123988504	C	A
12	rs11522341	0	123988872	C	T
12	rs9697735	0	123989250	G	A
12	rs28722199	0	123989436	A	G
12	rs9697628	0	123989461	A	G
12	rs61953531	0	123989730	G	C
12	rs11497308	0	123990848	T	A
12	rs28497891	0	123990904	A	G
12	rs11523309	0	123990909	T	A
12	rs73216951	0	123992064	T	C
12	rs9777736	0	123992279	G	A
12	rs28894691	0	123993839	G	A
12	rs73412280	0	123994155	G	A
12	rs9330650	0	123994669	A	G
12	rs183273798	0	123996545	G	T
12	rs552520527	0	123997431	G	C
12	rs78426500	0	123997770	T	G
12	rs73412285	0	123998323	A	G
12	rs28583151	0	123998702	C	T
12	rs141325502	0	124000361	C	A
12	rs75722792	0	124000651	G	A
12	rs138649125	0	124001419	G	A
12	rs13303217	0	124001751	G	A
12	rs77015956	0	124001838	C	G
12	rs117780561	0	124002299	G	A
12	rs13303334	0	124002589	A	G
12	rs13303189	0	124002762	A	T
12	rs113971010	0	124003332	G	A
12	rs9803100	0	124003496	C	T
12	rs117158670	0	124004046	T	C
12	rs61953535	0	124004572	G	A
12	rs59560692	0	124004747	T	C
12	rs61953537	0	124004807	C	T
12	rs11522337	0	124004843	C	T
12	rs11522338	0	124004918	C	A
12	rs11522339	0	124004948	A	C
12	rs9697543	0	124004990	T	C
12	rs9697379	0	124005129	A	C
12	rs9697721	0	124005312	G	C
12	rs13302918	0	124005475	G	T
12	rs61953538	0	124005708	C	T
12	rs9723048	0	124006318	G	A
12	rs111380103	0	124006379	C	T
12	rs28496079	0	124006841	C	T
12	rs2063629	0	124006842	C	T
12	rs144185777	0	124006869	G	A
12	rs79370578	0	124007431	C	T
12	rs28712858	0	124007762	C	T
12	rs76113463	0	124007945	C	T
12	rs2292500	0	124008073	A	G
12	rs28711796	0	124008074	T	C
12	rs28647680	0	124008459	C	T
12	rs883503	0	124008897	C	G
12	rs7313179	0	124009190	T	G
12	rs28833471	0	124009898	G	C
12	rs28707421	0	124010185	T	C
12	rs7974138	0	124011075	G	A
12	rs28535724	0	124011140	A	T
12	rs28604461	0	124011253	G	A
12	rs2048615	0	124011285	C	T
12	rs2048614	0	124011429	T	C
12	rs34734800	0	124011667	T	C
12	rs28605072	0	124011804	G	A
12	rs61953539	0	124011913	T	G
12	rs28701527	0	124011923	C	T
12	rs28430750	0	124012197	G	C
12	rs28497190	0	124012223	T	C
12	rs61953540	0	124012247	A	T
12	rs2333831	0	124012316	G	A
12	rs28371124	0	124012558	T	C
12	rs28361405	0	124012714	A	G
12	rs28711456	0	124012763	T	C
12	rs28580741	0	124013216	C	T
12	rs143928387	0	124013220	C	T
12	rs4930717	0	124013249	A	G
12	rs61953543	0	124013252	C	T
12	rs28741988	0	124013264	C	T
12	rs4930716	0	124013306	A	G
12	rs1057879	0	124013406	A	G
12	rs113246895	0	124013942	G	A
12	rs28535055	0	124014073	C	T
12	rs28478446	0	124014177	T	C
12	rs117209788	0	124014251	C	T
12	rs77785115	0	124015496	T	C
12	rs7298068	0	124015832	C	T
12	rs28403439	0	124016104	G	A
12	rs28673982	0	124016464	C	T
12	rs78878823	0	124016535	G	A
12	rs28421797	0	124016764	C	T
12	rs28662057	0	124017568	A	G
12	rs28478308	0	124017569	A	C
12	rs28492040	0	124017850	G	C
12	rs184645169	0	124018144	G	C
12	rs1533246	0	124019055	G	T
12	rs78067009	0	124019231	C	T
12	rs7307227	0	124020098	T	C
12	rs55931015	0	124020579	G	A
12	rs55873974	0	124020673	A	T
12	rs56335045	0	124020677	A	T
12	rs28752288	0	124020681	T	A
12	rs137963709	0	124020685	T	A
12	rs2333832	0	124020708	C	T
12	rs148567786	0	124021289	G	A
12	rs61953552	0	124021927	C	A
12	rs35016092	0	124022243	C	A
12	rs117198691	0	124022249	G	A
12	rs111790379	0	124022967	C	T
12	rs28691687	0	124023020	C	T
12	rs117235278	0	124023518	C	A
12	rs6488877	0	124023671	C	G
12	rs146415513	0	124023859	G	A
12	rs6488878	0	124023932	C	T
12	rs7963804	0	124024061	A	T
12	rs145594864	0	124024519	G	A
12	rs28465339	0	124025416	G	T
12	rs28758342	0	124026477	G	C
12	rs28408980	0	124026942	G	A
12	rs6488879	0	124027372	G	T
12	rs7962151	0	124027831	C	T
12	rs113129322	0	124027872	G	A
12	rs28743126	0	124028131	G	A
12	rs117354600	0	124028675	A	C
12	rs28627432	0	124029137	A	C
12	rs28654896	0	124029138	C	T
12	rs78200944	0	124029560	G	A
12	rs4534668	0	124029746	A	C
12	rs61953555	0	124029991	T	A
12	rs7956299	0	124031210	C	A
12	rs148169411	0	124031731	G	A
12	rs112499340	0	124031882	C	T
12	rs77551183	0	124032673	C	A
12	rs5027860	0	124032819	A	G
12	rs28498381	0	124033365	G	A
12	rs78406245	0	124033837	C	T
12	rs7315326	0	124033885	A	G
12	rs112286578	0	124034539	C	A
12	rs114489538	0	124034631	C	T
12	rs117679627	0	124034686	C	T
12	rs73216963	0	124034690	C	T
12	rs28454032	0	124034703	A	G
12	rs28539789	0	124035406	T	C
12	rs111516966	0	124035781	G	A
12	rs7965334	0	124036026	T	C
12	rs7965466	0	124036188	T	C
12	rs7398935	0	124036582	G	A
12	rs61953556	0	124036759	G	A
12	rs7314792	0	124036984	G	A
12	rs145787760	0	124037844	T	C
12	rs192155025	0	124037977	T	C
12	rs189336035	0	124038407	C	T
12	rs147460725	0	124038535	G	T
12	rs28880346	0	124038995	T	C
12	rs28834793	0	124040064	G	A
12	rs113731400	0	124040380	T	C
12	rs141885705	0	124040561	G	C
12	rs35917561	0	124041472	G	T
12	rs146502362	0	124041729	G	C
12	rs111963801	0	124041781	C	A
12	rs11610019	0	124041959	G	C
12	rs112704788	0	124042091	C	G
12	rs7313751	0	124042136	G	A
12	rs61953557	0	124042211	T	C
12	rs4930715	0	124042949	C	T
12	rs10846526	0	124043021	G	A
12	rs10846527	0	124043296	C	G
12	rs11610664	0	124043486	G	A
12	rs112931584	0	124044574	G	A
12	rs7316613	0	124045580	T	C
12	rs143130669	0	124046424	C	T
12	rs12817861	0	124046540	T	C
12	rs11832820	0	124047285	T	C
12	rs144247344	0	124047413	G	C
12	rs78077879	0	124047777	C	T
12	rs11057295	0	124047999	G	C
12	rs80260318	0	124048074	T	G
12	rs147484909	0	124048953	G	A
12	rs145600453	0	124049196	A	G
12	rs1983274	0	124049736	G	A
12	rs1983275	0	124049759	T	A
12	rs2048616	0	124049966	G	A
12	rs7953401	0	124050042	G	A
12	rs76529141	0	124050651	A	T
12	rs4310694	0	124050760	A	G
12	rs117842783	0	124050835	G	A
12	rs61954862	0	124050904	G	T
12	rs111687827	0	124051096	G	C
12	rs117647122	0	124051724	C	T
12	rs7968699	0	124052243	G	A
12	rs113132248	0	124052510	T	G
12	rs142435441	0	124052735	T	C
12	rs113381757	0	124052913	T	C
12	rs113254073	0	124052945	G	A
12	rs151326738	0	124052970	G	A
12	rs10846528	0	124052985	A	G
12	rs7309150	0	124053413	C	T
12	rs7294379	0	124053430	A	G
12	rs7308408	0	124053542	G	A
12	rs7297951	0	124053711	T	C
12	rs2458449	0	124053767	C	T
12	rs2458115	0	124053902	T	A
12	rs78702455	0	124054015	T	G
12	rs138318001	0	124054104	T	C
12	rs75468015	0	124054109	T	C
12	rs786455	0	124054766	T	C
12	rs11057297	0	124055090	C	T
12	rs786454	0	124055358	C	T
12	rs112455213	0	124055507	G	A
12	rs116716383	0	124055605	A	G
12	rs118170661	0	124056029	G	A
12	rs6488881	0	124056441	C	G
12	rs4930704	0	124056478	C	T
12	rs6488882	0	124056572	C	T
12	rs7136101	0	124056685	G	A
12	rs11615043	0	124056715	G	C
12	rs11057298	0	124057112	C	A
12	rs786452	0	124057169	C	T
12	rs2669583	0	124057838	G	A
12	rs111625397	0	124058009	G	A
12	rs138708987	0	124058169	T	C
12	rs11057299	0	124058287	G	A
12	rs4456350	0	124058489	A	G
12	rs12309685	0	124058552	C	T
12	rs7964934	0	124058639	G	A
12	rs7968040	0	124058937	G	A
12	rs11057300	0	124059096	G	T
12	rs11829661	0	124059488	G	A
12	rs11834369	0	124059546	C	T
12	rs12313119	0	124059924	C	T
12	rs78068178	0	124059962	C	T
12	rs141344174	0	124061093	G	A
12	rs34224739	0	124061330	A	G
12	rs1877365	0	124061397	C	T
12	rs2340691	0	124061421	C	T
12	rs61154946	0	124061611	C	T
12	rs7960812	0	124062742	C	T
12	rs786441	0	124062743	G	A
12	rs12829920	0	124063454	G	A
12	rs73414223	0	124063614	C	A
12	rs786443	0	124063891	T	C
12	rs11057301	0	124063905	G	A
12	rs7954782	0	124064537	A	G
12	rs191889988	0	124064756	C	T
12	rs7971779	0	124064918	C	T
12	rs7958153	0	124064998	A	G
12	rs11837236	0	124065116	A	G
12	rs35064645	0	124065152	C	T
12	rs786444	0	124065416	T	C
12	rs12099981	0	124065428	T	C
12	rs7972380	0	124065474	C	G
12	rs12099985	0	124065667	T	C
12	rs12099986	0	124065978	A	G
12	rs4930714	0	124067197	G	A
12	rs76100851	0	124067280	G	T
12	rs7973187	0	124068015	T	C
12	rs35958962	0	124068131	C	G
12	rs786445	0	124068361	C	A
12	rs78955489	0	124068910	G	A
12	rs74844896	0	124068924	T	C
12	rs17840832	0	124069068	C	A
12	rs11610013	0	124069614	T	A
12	rs786447	0	124069667	A	G
12	rs12828367	0	124069974	G	A
12	rs11057302	0	124070013	G	A
12	rs786448	0	124070214	A	G
12	rs36002329	0	124070612	A	C
12	rs7953876	0	124070843	T	C
12	rs7973766	0	124070991	G	A
12	rs146539578	0	124071144	G	T
12	rs786449	0	124071728	C	T
12	rs786450	0	124071765	C	A
12	rs143269373	0	124071864	G	A
12	rs35178369	0	124072268	G	T
12	rs34369761	0	124073721	G	C
12	rs79933835	0	124073911	C	T
12	rs117887064	0	124074320	A	T
12	rs12231444	0	124074365	C	T
12	rs146936648	0	124074744	C	G
12	rs77895354	0	124075111	A	G
12	rs141542281	0	124075268	C	A
12	rs74643748	0	124075915	G	T
12	rs66494087	0	124075921	T	C
12	rs7301377	0	124076254	C	T
12	rs55920625	0	124076622	C	A
12	rs952360	0	124076806	T	C
12	rs112788090	0	124077754	C	T
12	rs146908377	0	124077861	G	A
12	rs137861315	0	124077886	A	C
12	rs112002563	0	124077902	C	T
12	rs111482432	0	124078585	C	G
12	rs137909390	0	124078791	C	A
12	rs7313207	0	124079097	G	T
12	rs10846530	0	124079831	G	C
12	rs7303554	0	124079920	A	G
12	rs4930713	0	124080619	G	A
12	rs4930712	0	124080682	A	G
12	rs12308953	0	124080899	G	A
12	rs16917551	0	124081094	C	T
12	rs7965292	0	124081779	G	T
12	rs6551	0	124082240	C	A
12	rs1056132	0	124082922	A	C
12	rs79296492	0	124083306	A	G
12	rs786422	0	124083562	G	A
12	rs118111778	0	124083600	C	T
12	rs7309292	0	124083616	C	G
12	rs76145451	0	124083896	G	C
12	rs786423	0	124083898	G	A
12	rs77592647	0	124084160	T	G
12	rs138777965	0	124084399	A	G
12	rs75700739	0	124084424	T	A
12	rs7952920	0	124085011	C	T
12	rs34099549	0	124085062	G	A
12	rs7970545	0	124085080	T	G
12	rs786425	0	124085502	G	A
12	rs1543075	0	124086448	G	A
12	rs1543076	0	124086449	C	T
12	rs74996347	0	124086528	A	G
12	rs113620982	0	124086656	C	T
12	rs148824955	0	124086664	C	G
12	rs786428	0	124086998	C	G
12	rs786429	0	124087394	T	A
12	rs786430	0	124087988	G	C
12	rs7979561	0	124088064	A	C
12	rs786431	0	124088366	T	C
12	rs111507681	0	124088418	C	T
12	rs786432	0	124088532	T	G
12	rs10161548	0	124088555	G	C
12	rs79847496	0	124089348	C	G
12	rs786433	0	124089582	A	T
12	rs114613914	0	124089740	A	G
12	rs786434	0	124089793	T	C
12	rs786435	0	124090208	G	C
12	rs7973689	0	124090655	C	T
12	rs3850952	0	124090802	G	T
12	rs786437	0	124090814	G	A
12	rs786438	0	124091218	A	G
12	rs3850953	0	124091412	C	T
12	rs786439	0	124091460	G	A
12	rs17881657	0	124092033	G	C
12	rs77699179	0	124092437	G	A
12	rs75269728	0	124093593	C	T
12	rs10744156	0	124093602	A	G
12	rs73414262	0	124093859	T	G
12	rs12809853	0	124094092	T	A
12	rs61678733	0	124094174	T	C
12	rs116907308	0	124094412	T	C
12	rs11057304	0	124095426	C	T
12	rs139817539	0	124095705	C	G
12	rs117910002	0	124096213	A	G
12	rs7358562	0	124096245	G	A
12	rs77114115	0	124096588	A	G
12	rs4040225	0	124096673	G	A
12	rs884892	0	124097528	A	G
12	rs11057306	0	124097766	A	G
12	rs3748268	0	124097824	A	G
12	rs56213464	0	124098162	G	T
12	rs11057307	0	124098213	T	C
12	rs34097324	0	124098269	A	G
12	rs10846531	0	124098612	C	G
12	rs2048802	0	124098780	C	T
12	rs4930709	0	124099093	C	T
12	rs35708602	0	124099704	G	C
12	rs3748269	0	124099925	T	C
12	rs11615300	0	124100423	A	G
12	rs7306906	0	124100486	G	A
12	rs7308304	0	124100857	C	T
12	rs56675602	0	124101041	T	G
12	rs6488883	0	124101347	G	C
12	rs7134896	0	124101858	C	A
12	rs7137473	0	124102216	G	A
12	rs142573698	0	124102356	C	T
12	rs59126974	0	124102656	C	T
12	rs113971302	0	124102801	C	T
12	rs68163141	0	124102871	T	C
12	rs79786297	0	124102894	G	A
12	rs34514002	0	124102920	T	C
12	rs12829500	0	124103060	A	C
12	rs35867744	0	124103808	G	A
12	rs11833889	0	124103869	C	T
12	rs15587	0	124104049	A	G
12	rs7302183	0	124104460	C	G
12	rs10773019	0	124104551	A	G
12	rs3204541	0	124104686	G	A
12	rs3190836	0	124105226	A	T
12	rs118095783	0	124105296	G	A
12	rs3190835	0	124105328	T	C
12	rs10846532	0	124105572	A	G
12	rs2707	0	124105638	G	A
12	rs9919	0	124105839	T	C
12	rs7137332	0	124105848	A	G
12	rs1050449	0	124105908	A	G
12	rs1050448	0	124105925	G	A
12	rs1050443	0	124105948	C	T
12	rs73216994	0	124106768	C	T
12	rs7313628	0	124107015	G	A
12	rs7972413	0	124108296	T	C
12	rs6488884	0	124108620	G	A
12	rs1515814	0	124108699	G	A
12	rs138432949	0	124109263	C	T
12	rs113212386	0	124109615	C	T
12	rs1060639	0	124109988	G	A
12	rs1060637	0	124110122	A	T
12	rs11831129	0	124110675	A	G
12	rs3704	0	124110934	G	T
12	rs79606093	0	124111062	C	A
12	rs7298287	0	124111723	T	C
12	rs1515815	0	124111999	T	C
12	rs908373	0	124113319	C	G
12	rs76328254	0	124113460	A	G
12	rs78936504	0	124113965	C	G
12	rs36018806	0	124114552	G	A
12	rs3748270	0	124115200	A	G
12	rs11057310	0	124115811	G	A
12	rs111682989	0	124116125	A	G
12	rs111601834	0	124116169	C	G
12	rs7134190	0	124116483	T	C
12	rs7316410	0	124116585	A	G
12	rs7301031	0	124116808	C	G
12	rs7300147	0	124116833	G	A
12	rs10773020	0	124117089	T	G
12	rs34827093	0	124118248	C	G
12	rs6488885	0	124119155	A	G
12	rs11572920	0	124119983	G	A
12	rs6488886	0	124120205	C	A
12	rs12830927	0	124120991	C	T
12	rs11057311	0	124121429	A	T
12	rs11572926	0	124122111	A	G
12	rs11057312	0	124122408	G	A
12	rs11572928	0	124122663	C	G
12	rs11572929	0	124122937	T	C
12	rs11572931	0	124123070	G	A
12	rs112183155	0	124123436	G	A
12	rs113175793	0	124123477	G	A
12	rs7311689	0	124124725	G	A
12	rs6488887	0	124125018	G	A
12	rs11572938	0	124125725	A	C
12	rs7302177	0	124125757	A	G
12	rs112358013	0	124125805	G	A
12	rs113386205	0	124125875	C	T
12	rs12816883	0	124125961	C	T
12	rs11057313	0	124126064	G	A
12	rs11572940	0	124126180	A	G
12	rs12817576	0	124126339	C	T
12	rs112368000	0	124126470	G	A
12	rs10846534	0	124126652	C	T
12	rs7971452	0	124126821	A	G
12	rs139455502	0	124127650	C	T
12	rs59279556	0	124128077	A	G
12	rs10773021	0	124128424	C	T
12	rs148281362	0	124128503	G	A
12	rs7966882	0	124128965	G	A
12	rs7967780	0	124128989	C	T
12	rs11572949	0	124129161	C	T
12	rs11572952	0	124129809	G	A
12	rs2292702	0	124130128	T	C
12	rs10846535	0	124130388	A	G
12	rs10846536	0	124130480	C	T
12	rs11572955	0	124130631	A	G
12	rs11572956	0	124130802	C	A
12	rs113727412	0	124131642	G	A
12	rs34701722	0	124131765	C	T
12	rs11615162	0	124131929	G	A
12	rs78528979	0	124132332	A	G
12	rs11572960	0	124132797	C	A
12	rs11572962	0	124132856	G	A
12	rs34996665	0	124134656	C	T
12	rs11572966	0	124134802	C	T
12	rs2340693	0	124134988	A	G
12	rs11572968	0	124135800	C	T
12	rs1568031	0	124136607	C	T
12	rs1962020	0	124137485	C	T
12	rs112237685	0	124137928	G	T
12	rs73416265	0	124138060	G	A
12	rs10846537	0	124138346	C	T
12	rs4930737	0	124139597	A	G
12	rs10846538	0	124141029	C	G
12	rs11057320	0	124141362	A	G
12	rs11572992	0	124141383	C	T
12	rs11057322	0	124141662	C	T
12	rs7294984	0	124141749	A	G
12	rs6488888	0	124142591	A	G
12	rs73416269	0	124142705	A	G
12	rs73216997	0	124143010	G	A
12	rs7303409	0	124143546	A	G
12	rs11573002	0	124144150	C	T
12	rs11573005	0	124144279	G	C
12	rs11573006	0	124144359	T	C
12	rs1051793	0	124144395	A	G
12	rs6488889	0	124144793	T	C
12	rs4930708	0	124145697	T	C
12	rs73416277	0	124145822	C	G
12	rs112019281	0	124145916	G	C
12	rs111421584	0	124147473	A	G
12	rs7135624	0	124147831	A	G
12	rs11611450	0	124148207	A	G
12	rs35900897	0	124148892	T	G
12	rs73416283	0	124149382	C	A
12	rs7305701	0	124150013	T	C
12	rs150792771	0	124150118	G	A
12	rs11834141	0	124150696	A	C
12	rs35649708	0	124151439	A	G
12	rs1913847	0	124151770	C	T
12	rs150272003	0	124151841	T	G
12	rs112581027	0	124151981	A	G
12	rs113035936	0	124153130	C	T
12	rs11611354	0	124153639	A	T
12	rs7296804	0	124153863	T	C
12	rs73416298	0	124154446	T	C
12	rs7301065	0	124154838	T	A
12	rs11612479	0	124155526	A	G
12	rs78846567	0	124155733	C	A
12	rs73416299	0	124156050	C	T
12	rs12817757	0	124156487	C	T
12	rs73416301	0	124156637	C	T
12	rs117988962	0	124156809	T	A
12	rs73418103	0	124156838	G	A
12	rs7306549	0	124156897	A	G
12	rs73418104	0	124156914	G	A
12	rs7138209	0	124157052	G	A
12	rs73418107	0	124157091	T	C
12	rs146326139	0	124157175	G	C
12	rs7313140	0	124157188	T	G
12	rs12822546	0	124157247	G	A
12	rs12824075	0	124157335	C	T
12	rs7975119	0	124157674	A	T
12	rs7975233	0	124157745	A	G
12	rs60577371	0	124158076	G	A
12	rs7978447	0	124158080	A	G
12	rs7953596	0	124158450	T	C
12	rs7953599	0	124158455	T	C
12	rs7963498	0	124158502	G	A
12	rs6488890	0	124158971	C	T
12	rs7133199	0	124159185	A	C
12	rs111739791	0	124159300	T	C
12	rs7133543	0	124159411	A	G
12	rs73418114	0	124159484	G	T
12	rs7302649	0	124159766	G	A
12	rs7134074	0	124159885	A	T
12	rs7307008	0	124160021	C	G
12	rs35158437	0	124160764	C	T
12	rs34534928	0	124160834	G	C
12	rs140157105	0	124161032	G	A
12	rs7969130	0	124161056	A	G
12	rs113310757	0	124161494	A	G
12	rs12820195	0	124162047	G	C
12	rs35804181	0	124162344	T	C
12	rs7973695	0	124162477	A	G
12	rs7959553	0	124162705	C	T
12	rs7958693	0	124162750	G	A
12	rs73418125	0	124162960	T	C
12	rs113613042	0	124163027	G	A
12	rs111553286	0	124163200	A	G
12	rs6488891	0	124163512	C	T
12	rs111858039	0	124164575	C	T
12	rs180797383	0	124164661	T	A
12	rs113397189	0	124164691	G	A
12	rs12823866	0	124165111	T	C
12	rs7969964	0	124165213	G	A
12	rs66690784	0	124165677	C	G
12	rs7963968	0	124166041	T	C
12	rs7974279	0	124166411	G	T
12	rs7964443	0	124166500	T	C
12	rs149364037	0	124166744	C	T
12	rs7313261	0	124166937	G	A
12	rs12829893	0	124166978	G	T
12	rs7302788	0	124167021	T	C
12	rs11614155	0	124167175	C	T
12	rs147319710	0	124167536	C	T
12	rs11614659	0	124167956	C	T
12	rs10846539	0	124168422	G	A
12	rs73418139	0	124168543	A	C
12	rs60422010	0	124169010	C	T
12	rs10846540	0	124169093	A	G
12	rs35416308	0	124169461	T	G
12	rs151246619	0	124169849	G	A
12	rs7308862	0	124171151	C	T
12	rs7139193	0	124171176	A	G
12	rs7297576	0	124171323	T	C
12	rs79251326	0	124171417	G	A
12	rs3748271	0	124171640	A	G
12	rs7309528	0	124171658	C	T
12	rs6488892	0	124171826	T	C
12	rs6488893	0	124171903	A	G
12	rs12829984	0	124172307	C	T
12	rs7301907	0	124172342	T	C
12	rs111776710	0	124172499	A	C
12	rs7298831	0	124172555	A	T
12	rs73418153	0	124172706	A	G
12	rs7313032	0	124172731	G	A
12	rs7302449	0	124172746	T	C
12	rs11829958	0	124173005	T	G
12	rs10773023	0	124173448	C	T
12	rs11609591	0	124174065	T	A
12	rs7135660	0	124174234	G	A
12	rs7307343	0	124174365	A	G
12	rs7310918	0	124174656	T	C
12	rs11057329	0	124174937	A	T
12	rs77804131	0	124175086	C	T
12	rs113349008	0	124175803	C	T
12	rs35114195	0	124176013	T	C
12	rs11833604	0	124176472	G	A
12	rs112940220	0	124176510	C	T
12	rs11831536	0	124176748	A	G
12	rs10846542	0	124176848	T	C
12	rs35946281	0	124177016	C	A
12	rs7137946	0	124177289	T	C
12	rs74936044	0	124177506	G	C
12	rs7304837	0	124177538	C	T
12	rs7304052	0	124177643	G	A
12	rs11057331	0	124177863	G	A
12	rs12821242	0	124178329	G	A
12	rs11057332	0	124178381	T	C
12	rs11830462	0	124178665	C	T
12	rs113350030	0	124178820	G	A
12	rs7966867	0	124179417	T	C
12	rs12828633	0	124179620	G	A
12	rs10846543	0	124179639	A	G
12	rs12831081	0	124179739	A	G
12	rs73418167	0	124179928	T	A
12	rs11834492	0	124180011	T	C
12	rs12818596	0	124180474	T	C
12	rs111942715	0	124180507	C	T
12	rs7298440	0	124181049	C	T
12	rs117054754	0	124181360	G	A
12	rs7979528	0	124181820	A	G
12	rs7968029	0	124182120	C	T
12	rs7957429	0	124182143	T	C
12	rs7397230	0	124182659	A	G
12	rs7307219	0	124183053	C	T
12	rs56816130	0	124183058	C	T
12	rs117035856	0	124183249	G	C
12	rs7308234	0	124183804	C	T
12	rs7138503	0	124183827	A	G
12	rs11613632	0	124184065	G	A
12	rs117614122	0	124184369	C	T
12	rs73219037	0	124184482	G	C
12	rs7398152	0	124184639	T	G
12	rs10846545	0	124184903	C	T
12	rs6488894	0	124185124	C	T
12	rs112955959	0	124185126	C	T
12	rs112522115	0	124185161	A	G
12	rs7316011	0	124185212	C	T
12	rs117168088	0	124185820	C	T
12	rs61082817	0	124185855	G	A
12	rs7973155	0	124185948	T	G
12	rs34705855	0	124186348	T	C
12	rs73418174	0	124186925	A	C
12	rs77724571	0	124187185	G	A
12	rs138098518	0	124187206	C	G
12	rs11611540	0	124187606	C	T
12	rs10846546	0	124187886	A	G
12	rs11614468	0	124187924	T	C
12	rs11612030	0	124188064	C	T
12	rs73418179	0	124188103	C	T
12	rs145459206	0	124188755	T	C
12	rs10773024	0	124188807	C	G
12	rs7136939	0	124189657	T	C
12	rs34506612	0	124189763	G	A
12	rs113207719	0	124189779	G	A
12	rs11837256	0	124190393	A	T
12	rs11834808	0	124190582	C	T
12	rs58680194	0	124190648	G	A
12	rs12827074	0	124190836	T	C
12	rs117153389	0	124191908	C	T
12	rs112158562	0	124192207	T	C
12	rs113292231	0	124192347	C	T
12	rs12811354	0	124192415	G	A
12	rs112525270	0	124192672	T	C
12	rs7398298	0	124192728	C	T
12	rs7397423	0	124193025	A	G
12	rs7305838	0	124193471	G	A
12	rs12819746	0	124193574	C	G
12	rs12825800	0	124193666	T	C
```
