## Supplementary material for "Characterization of shared and ancestry-specific signals driving complex traits using multi-ancestry fine-mapping": s2.afreq

```
#CHROM	ID	REF	ALT	ALT_FREQS	OBS_CT
12	rs139511504	G	A	0.0257937	1008
12	rs34220678	G	A	0.00198413	1008
12	rs4758666	C	T	0.850198	1008
12	rs11058062	A	C	0.445437	1008
12	rs10846839	G	T	0.445437	1008
12	rs11058064	T	C	0.445437	1008
12	rs74472681	C	A	0.445437	1008
12	rs11058099	G	C	0.445437	1008
12	rs10773152	T	C	0.85119	1008
12	rs7135419	T	A	0.85119	1008
12	rs10846852	C	T	0.402778	1008
12	rs10846854	G	T	0.445437	1008
12	rs142506745	A	G	0.0257937	1008
12	rs34129612	T	C	0.85119	1008
12	rs74570034	A	C	0.445437	1008
12	rs74943525	G	A	0.445437	1008
12	rs7959550	C	T	0.404762	1008
12	rs76954192	C	T	0.110119	1008
12	rs11058135	G	A	0.445437	1008
12	rs11058136	G	A	0.445437	1008
12	rs117492138	G	A	0.110119	1008
12	rs12229152	G	C	0.445437	1008
12	rs12314643	C	T	0.850198	1008
12	rs10846871	C	T	0.399802	1008
12	rs147683991	C	T	0.0218254	1008
12	rs144724388	G	A	0.110119	1008
12	rs11058143	C	A	0.445437	1008
12	rs11058144	T	G	0.445437	1008
12	rs12427143	A	G	0.445437	1008
12	rs10846879	G	A	0.447421	1008
12	rs2341438	G	A	0.40377	1008
12	rs10734918	A	C	0.85119	1008
12	rs117190367	C	G	0.0109127	1008
12	rs4758662	G	A	0.85119	1008
12	rs4758643	A	T	0.85119	1008
12	rs11830957	C	A	0.402778	1008
12	rs11058159	G	A	0.445437	1008
12	rs7964981	C	T	0.401786	1008
12	rs10773162	G	A	0.402778	1008
12	rs6489002	T	C	0.85119	1008
12	rs11058178	G	A	0.376984	1008
12	rs7970007	G	A	0.382937	1008
12	rs10744208	C	A	0.85119	1008
12	rs10744209	G	A	0.85119	1008
12	rs61954450	T	C	0.468254	1008
12	rs10744210	A	G	0.85119	1008
12	rs10744211	A	G	0.85119	1008
12	rs11058186	A	G	0.468254	1008
12	rs10846896	T	C	0.468254	1008
12	rs4758697	T	C	0.468254	1008
12	rs7978119	G	A	0.382937	1008
12	rs10846899	T	A	0.376984	1008
12	rs10773167	C	T	0.85119	1008
12	rs11058206	C	T	0.468254	1008
12	rs11058209	A	G	0.85119	1008
12	rs2173581	C	T	0.451389	1008
12	rs12824888	G	C	0.00198413	1008
12	rs1973463	A	G	0.856151	1008
12	rs12423420	G	A	0.861111	1008
12	rs12812332	A	G	0.386905	1008
12	rs11058226	T	C	0.861111	1008
12	rs10846912	C	T	0.386905	1008
12	rs10773172	G	A	0.861111	1008
12	rs140481261	C	A	0.130952	1008
12	rs11058233	A	G	0.862103	1008
12	rs11058237	A	G	0.475198	1008
12	rs12314537	A	G	0.381944	1008
12	rs10744217	A	G	0.861111	1008
12	rs10744218	G	A	0.376984	1008
12	rs79458806	T	A	0.0952381	1008
12	rs78695278	C	T	0.474206	1008
12	rs143399514	G	A	0.0257937	1008
12	rs10846920	C	T	0.857143	1008
12	rs10846921	A	C	0.861111	1008
12	rs11058251	A	C	0.853175	1008
12	rs4758644	A	C	0.856151	1008
12	rs7398014	T	C	0.857143	1008
12	rs10773176	A	G	0.857143	1008
12	rs10773178	T	C	0.857143	1008
12	rs4758645	G	A	0.853175	1008
12	rs4758646	G	A	0.853175	1008
12	rs7316114	A	G	0.857143	1008
12	rs143062964	T	G	0.127976	1008
12	rs564049538	T	C	0.127976	1008
12	rs12582082	A	T	0.0248016	1008
12	rs10744220	T	C	0.853175	1008
12	rs10846931	C	G	0.853175	1008
12	rs11058272	G	A	0.381944	1008
12	rs7301515	T	C	0.93254	1008
12	rs7963773	A	G	0.857143	1008
12	rs7964138	A	G	0.857143	1008
12	rs12425970	G	T	0.85119	1008
12	rs11609474	A	T	0.00198413	1008
12	rs181017553	C	T	0.0426587	1008
12	rs11608711	A	C	0.382937	1008
12	rs7132830	G	A	0.382937	1008
12	rs149060578	G	C	0.0406746	1008
12	rs10846968	T	C	0.383929	1008
12	rs61956097	G	A	0.472222	1008
12	rs112206622	G	A	0.472222	1008
12	rs6416295	T	C	0.382937	1008
12	rs6489014	A	G	0.383929	1008
12	rs76113702	T	G	0.0734127	1008
12	rs10846978	T	C	0.856151	1008
12	rs4758692	T	C	0.382937	1008
12	rs147628688	C	A	0.0257937	1008
12	rs12817342	T	C	0.378968	1008
12	rs11058362	T	C	0.382937	1008
12	rs10846993	C	T	0.377976	1008
12	rs10773208	T	C	0.856151	1008
12	rs4758657	G	C	0.382937	1008
12	rs4758658	C	T	0.380952	1008
12	rs7955513	C	T	0.382937	1008
12	rs7311573	G	C	0.382937	1008
12	rs7303688	A	G	0.381944	1008
12	rs35483694	C	G	0.00297619	1008
12	rs79306283	G	A	0.0763889	1008
12	rs12828165	C	T	0.382937	1008
12	rs7486949	G	A	0.382937	1008
12	rs11058398	A	T	0.405754	1008
12	rs12426619	C	T	0.449405	1008
12	rs11058402	A	G	0.856151	1008
12	rs7314638	A	G	0.856151	1008
12	rs12825762	G	A	0.404762	1008
12	rs1473553	G	T	0.855159	1008
12	rs7296680	T	A	0.404762	1008
12	rs77148361	C	G	0.115079	1008
12	rs4356269	C	T	0.404762	1008
12	rs11615830	C	T	0.404762	1008
12	rs77518455	A	T	0.00992063	1008
12	rs4237789	C	T	0.547619	1008
12	rs12818552	C	A	0.282738	1008
12	rs4758660	A	C	0.433532	1008
12	rs10998	G	A	0.854167	1008
12	rs3741448	C	T	0.031746	1008
12	rs149989190	T	C	0.0515873	1008
12	rs61956119	G	A	0.434524	1008
12	rs11058480	C	T	0.421627	1008
12	rs9988963	C	G	0.855159	1008
12	rs10773230	C	T	0.436508	1008
12	rs7298839	C	T	0.434524	1008
12	rs11610303	G	T	0.43254	1008
12	rs7967928	C	T	0.434524	1008
12	rs7136564	G	C	0.434524	1008
12	rs6489051	C	T	0.434524	1008
12	rs78055105	A	C	0.0119048	1008
12	rs1532578	C	G	0.434524	1008
12	rs10847090	G	A	0.434524	1008
12	rs7297866	C	T	0.434524	1008
12	rs6489056	C	T	0.434524	1008
12	rs61956121	T	C	0.39881	1008
12	rs61453559	T	C	0.420635	1008
12	rs77608147	G	C	0.0347222	1008
12	rs74773799	G	A	0.142857	1008
12	rs58600355	A	T	0.433532	1008
12	rs57311174	G	A	0.435516	1008
12	rs6416298	C	T	0.934524	1008
12	rs10847103	C	T	0.418651	1008
12	rs11058562	T	C	0.431548	1008
12	rs7134381	C	T	0.435516	1008
12	rs10744242	C	T	0.435516	1008
12	rs7307867	T	C	0.435516	1008
12	rs11058575	C	T	0.418651	1008
12	rs12816396	A	T	0.0357143	1008
12	rs11058607	A	G	0.446429	1008
12	rs10734924	T	G	0.854167	1008
12	rs7485035	C	T	0.443452	1008
12	rs533819998	T	A	0.015873	1008
12	rs7977922	G	A	0.444444	1008
12	rs12370850	G	A	0.404762	1008
12	rs10847141	G	A	0.405754	1008
12	rs6489071	C	G	0.853175	1008
12	rs74630767	A	C	0.0694444	1008
12	rs7976597	T	C	0.449405	1008
12	rs61956128	T	C	0.444444	1008
12	rs181749331	T	C	0.0119048	1008
12	rs61751320	A	G	0.0267857	1008
12	rs11058649	C	T	0.445437	1008
12	rs139269459	C	T	0.0793651	1008
12	rs7953379	A	G	0.448413	1008
12	rs34864383	C	T	0.402778	1008
12	rs117685726	C	T	0.0267857	1008
12	rs35139892	C	A	0.445437	1008
12	rs10847169	A	G	0.402778	1008
12	rs10847170	A	G	0.402778	1008
12	rs12819165	A	G	0.445437	1008
12	rs79746789	C	G	0.0267857	1008
12	rs12827322	T	C	0.445437	1008
12	rs7297692	A	G	0.472222	1008
12	rs36008586	C	T	0.445437	1008
12	rs61956132	C	T	0.445437	1008
12	rs10847179	T	C	0.854167	1008
12	rs12230600	T	C	0.445437	1008
12	rs11058710	C	G	0.40377	1008
12	rs7955203	A	T	0.847222	1008
12	rs10773302	G	T	0.853175	1008
12	rs11058721	A	G	0.449405	1008
12	rs7301815	T	C	0.451389	1008
12	rs7302249	A	T	0.00992063	1008
12	rs141504238	T	A	0.0436508	1008
12	rs143651637	T	G	0.0128968	1008
12	rs10744275	A	G	0.853175	1008
12	rs10847189	G	T	0.402778	1008
12	rs6489111	A	G	0.450397	1008
12	rs11058772	A	T	0.445437	1008
12	rs4579965	A	G	0.404762	1008
12	rs12227778	A	G	0.445437	1008
12	rs1021705	A	T	0.399802	1008
12	rs187990410	A	T	0.0257937	1008
12	rs11058796	A	G	0.444444	1008
12	rs11058797	C	T	0.40377	1008
12	rs7979863	G	A	0.449405	1008
12	rs7316149	G	A	0.853175	1008
12	rs11058812	A	G	0.444444	1008
12	rs10847227	C	T	0.44246	1008
12	rs7398861	G	A	0.404762	1008
12	rs10847234	T	C	0.405754	1008
12	rs7310366	T	C	0.448413	1008
12	rs10847235	A	T	0.443452	1008
12	rs11058839	C	T	0.405754	1008
12	rs11058840	C	T	0.404762	1008
12	rs7137722	G	T	0.931548	1008
12	rs138075737	T	G	0.0297619	1008
12	rs12829891	T	C	0.443452	1008
12	rs143193770	G	T	0.030754	1008
12	rs143939277	C	T	0.0188492	1008
12	rs11612869	G	A	0.405754	1008
12	rs1392236	C	G	0.854167	1008
12	rs76417477	C	T	0.0446429	1008
12	rs7972728	C	A	0.854167	1008
12	rs11058862	C	T	0.404762	1008
12	rs151208718	G	C	0.0128968	1008
12	rs10744287	T	A	0.847222	1008
12	rs10847242	T	G	0.848214	1008
12	rs4319547	A	G	0.854167	1008
12	rs11058868	C	A	0.44246	1008
12	rs79312466	G	T	0.0446429	1008
12	rs9705654	T	C	0.854167	1008
12	rs2062505	C	T	0.406746	1008
12	rs2062506	A	G	0.853175	1008
12	rs11058904	C	T	0.443452	1008
12	rs7307735	A	G	0.854167	1008
12	rs57721222	A	G	0.44246	1008
12	rs35825023	G	A	0.44246	1008
12	rs7398939	C	T	0.405754	1008
12	rs2342082	T	C	0.935516	1008
12	rs12578222	G	A	0.030754	1008
12	rs7954964	C	T	0.44246	1008
12	rs7979860	G	T	0.43254	1008
12	rs11611668	C	T	0.405754	1008
12	rs2277346	G	C	0.448413	1008
12	rs1392237	T	C	0.443452	1008
12	rs2173628	G	A	0.853175	1008
12	rs146314363	G	C	0.0109127	1008
12	rs66893471	T	C	0.443452	1008
12	rs143507778	A	G	0.0605159	1008
12	rs11059000	C	T	0.405754	1008
12	rs6489156	C	T	0.85119	1008
12	rs6489157	G	C	0.853175	1008
12	rs11059008	A	G	0.443452	1008
12	rs10847298	G	A	0.405754	1008
12	rs2270775	C	T	0.44246	1008
12	rs11059023	C	T	0.44246	1008
12	rs11059028	T	C	0.44246	1008
12	rs118030114	A	C	0.0892857	1008
12	rs192341018	C	G	0.00992063	1008
12	rs6489158	T	G	0.847222	1008
12	rs7309390	A	G	0.852183	1008
12	rs35685258	G	A	0.44246	1008
12	rs3803004	G	A	0.404762	1008
12	rs3803005	T	C	0.852183	1008
12	rs7296826	G	A	0.443452	1008
12	rs6489159	G	A	0.933532	1008
12	rs10773378	G	C	0.447421	1008
12	rs7966094	A	G	0.853175	1008
12	rs7295397	C	T	0.853175	1008
12	rs73409839	G	A	0.44246	1008
12	rs61954998	T	C	0.443452	1008
12	rs7316734	A	G	0.854167	1008
12	rs7397990	T	C	0.853175	1008
12	rs10847329	C	T	0.404762	1008
12	rs34031587	C	T	0.443452	1008
12	rs113423479	A	G	0.302579	1008
12	rs61955000	A	G	0.473214	1008
12	rs11614147	G	T	0.480159	1008
12	rs11614277	G	A	0.482143	1008
12	rs10847335	A	C	0.485119	1008
12	rs34773022	G	A	0.369048	1008
12	rs11059097	T	A	0.482143	1008
12	rs145175108	A	G	0.00992063	1008
12	rs113480808	T	C	0.0496032	1008
12	rs7295105	G	A	0.856151	1008
12	rs7307233	C	G	0.857143	1008
12	rs11059100	G	A	0.636905	1008
12	rs10773394	C	A	0.855159	1008
12	rs9795701	T	C	0.485119	1008
12	rs73224116	C	G	0.485119	1008
12	rs61955003	C	G	0.0178571	1008
12	rs74240759	A	G	0.0575397	1008
12	rs11059120	C	T	0.339286	1008
12	rs7134265	A	G	0.486111	1008
12	rs55995122	C	T	0.206349	1008
12	rs7959238	A	T	0.857143	1008
12	rs35297311	A	C	0.484127	1008
12	rs35157148	C	T	0.484127	1008
12	rs7954006	C	A	0.857143	1008
12	rs7397194	C	G	0.487103	1008
12	rs7398147	C	T	0.487103	1008
12	rs11059214	G	T	0.339286	1008
12	rs6489179	A	C	0.487103	1008
12	rs540887143	G	A	0.0208333	1008
12	rs11059237	A	G	0.487103	1008
12	rs34357107	T	G	0.487103	1008
12	rs73224188	G	A	0.486111	1008
12	rs645348	A	G	0.486111	1008
12	rs11059257	T	A	0.481151	1008
12	rs11059258	G	A	0.482143	1008
12	rs10847415	T	C	0.9375	1008
12	rs612465	G	C	0.486111	1008
12	rs2936731	G	T	0.486111	1008
12	rs12821949	C	T	0.481151	1008
12	rs2245199	C	T	0.486111	1008
12	rs80060997	G	A	0.156746	1008
12	rs7307887	T	C	0.280754	1008
12	rs11059306	T	G	0.275794	1008
12	rs117117689	G	C	0.0853175	1008
12	rs6489190	C	T	0.276786	1008
12	rs6489191	A	G	0.771825	1008
12	rs9788287	G	A	0.274802	1008
12	rs584844	C	T	0.39881	1008
12	rs79445502	G	A	0.0267857	1008
12	rs598322	T	C	0.451389	1008
12	rs7350636	G	C	0.405754	1008
12	rs117657573	G	A	0.0267857	1008
12	rs117921591	C	T	0.0267857	1008
12	rs527877	C	T	0.00198413	1008
12	rs10450705	G	A	0.0267857	1008
12	rs146323192	G	A	0.0267857	1008
12	rs117750369	G	A	0.0267857	1008
12	rs474564	G	C	0.617063	1008
12	rs642895	C	T	0.00198413	1008
12	rs11059328	C	T	0.0267857	1008
12	rs117501996	A	G	0.0228175	1008
12	rs11059333	T	C	0.0267857	1008
12	rs10847446	G	A	0.393849	1008
12	rs12231722	G	C	0.0267857	1008
12	rs11059337	A	T	0.0267857	1008
12	rs646001	G	A	0.422619	1008
12	rs6489201	A	G	0.406746	1008
12	rs11610408	C	T	0.594246	1008
12	rs7966605	T	C	0.501984	1008
12	rs4759404	C	T	0.469246	1008
12	rs4759364	C	T	0.450397	1008
12	rs2088678	T	C	0.0327381	1008
12	rs10773429	C	T	0.0327381	1008
12	rs11059356	G	A	0.0386905	1008
12	rs10847452	G	T	0.0327381	1008
12	rs35683065	G	C	0.469246	1008
12	rs10847456	C	T	0.0327381	1008
12	rs76280899	C	T	0.0238095	1008
12	rs6489203	G	A	0.46627	1008
12	rs7969474	C	T	0.0337302	1008
12	rs7958805	G	T	0.0337302	1008
12	rs7959072	G	T	0.0337302	1008
12	rs10773433	A	G	0.0337302	1008
12	rs10773434	A	T	0.0337302	1008
12	rs10773435	G	C	0.0337302	1008
12	rs10773436	A	G	0.0337302	1008
12	rs74860282	T	C	0.0297619	1008
12	rs7296217	T	A	0.46131	1008
12	rs644626	T	C	0.494048	1008
12	rs7970419	G	A	0.0337302	1008
12	rs7309056	G	T	0.0337302	1008
12	rs6489204	G	A	0.0337302	1008
12	rs6489205	T	A	0.0337302	1008
12	rs7969523	T	G	0.463294	1008
12	rs74610905	A	T	0.0416667	1008
12	rs118048365	A	G	0.0376984	1008
12	rs144148601	G	A	0.0248016	1008
12	rs11059384	C	A	0.463294	1008
12	rs635400	A	G	0.463294	1008
12	rs2454722	A	G	0.460317	1008
12	rs2244689	A	G	0.460317	1008
12	rs73224198	T	A	0.183532	1008
12	rs531791	T	C	0.0337302	1008
12	rs630408	C	T	0.460317	1008
12	rs138643019	G	A	0.0218254	1008
12	rs562042	A	G	0.460317	1008
12	rs601339	A	G	0.460317	1008
12	rs589154	C	T	0.460317	1008
12	rs585465	C	T	0.460317	1008
12	rs10773445	A	G	0.0337302	1008
12	rs568853	G	A	0.460317	1008
12	rs150626453	C	A	0.0426587	1008
12	rs75134921	C	T	0.122024	1008
12	rs4759361	T	A	0.459325	1008
12	rs491489	C	T	0.460317	1008
12	rs632393	G	A	0.460317	1008
12	rs11059418	C	T	0.0337302	1008
12	rs2649991	A	G	0.460317	1008
12	rs525215	G	A	0.460317	1008
12	rs1696336	C	G	0.464286	1008
12	rs1798219	A	C	0.460317	1008
12	rs645491	T	C	0.460317	1008
12	rs509548	T	A	0.458333	1008
12	rs643285	G	A	0.458333	1008
12	rs535010	C	G	0.494048	1008
12	rs7972971	T	G	0.0337302	1008
12	rs7956284	G	A	0.460317	1008
12	rs4453272	T	C	0.46131	1008
12	rs586573	G	A	0.490079	1008
12	rs582856	T	C	0.460317	1008
12	rs582452	A	G	0.460317	1008
12	rs545234	G	T	0.460317	1008
12	rs189850482	G	C	0.0168651	1008
12	rs7305589	C	T	0.0337302	1008
12	rs6489222	A	G	0.49504	1008
12	rs488391	C	T	0.494048	1008
12	rs7133768	T	C	0.00496032	1008
12	rs7974561	C	A	0.333333	1008
12	rs9668547	A	T	0.494048	1008
12	rs9668559	A	C	0.494048	1008
12	rs2454718	T	C	0.494048	1008
12	rs10444445	T	A	0.0337302	1008
12	rs1798184	C	T	0.49504	1008
12	rs10773474	T	C	0.0337302	1008
12	rs526276	C	T	0.46131	1008
12	rs602293	C	T	0.493056	1008
12	rs600501	A	G	0.49504	1008
12	rs11059504	G	T	0.0337302	1008
12	rs11059507	T	C	0.0337302	1008
12	rs588293	G	A	0.49504	1008
12	rs72487567	G	A	0.0734127	1008
12	rs61955029	T	G	0.0337302	1008
12	rs681317	A	G	0.49504	1008
12	rs680934	T	C	0.49504	1008
12	rs680838	T	C	0.49504	1008
12	rs561220626	T	C	0.0119048	1008
12	rs55776099	G	A	0.0337302	1008
12	rs2262194	T	G	0.46131	1008
12	rs2256936	C	T	0.493056	1008
12	rs113740515	G	A	0.451389	1008
12	rs28675952	A	C	0.0634921	1008
12	rs493623	A	G	0.397817	1008
12	rs61955033	T	C	0.49504	1008
12	rs56308926	G	C	0.839286	1008
12	rs1798192	T	G	0.49504	1008
12	rs1696352	T	G	0.49504	1008
12	rs3825155	A	G	0.0218254	1008
12	rs3825156	A	G	0.0347222	1008
12	rs2256572	A	G	0.49504	1008
12	rs28710048	C	G	0.49504	1008
12	rs71456771	G	T	0.46131	1008
12	rs147533368	G	A	0.0694444	1008
12	rs488635	T	G	0.46131	1008
12	rs3858543	C	T	0.368056	1008
12	rs2454703	T	C	0.494048	1008
12	rs34699072	C	T	0.465278	1008
12	rs3104614	C	T	0.465278	1008
12	rs3104613	G	T	0.465278	1008
12	rs580063	T	C	0.465278	1008
12	rs117722534	G	C	0.030754	1008
12	rs10847570	G	A	0.0327381	1008
12	rs11059583	T	A	0.0327381	1008
12	rs10847574	A	C	0.0327381	1008
12	rs6489237	C	T	0.0327381	1008
12	rs2454702	C	T	0.465278	1008
12	rs3922628	T	A	0.465278	1008
12	rs35173057	C	T	0.0297619	1008
12	rs10773515	T	C	0.0327381	1008
12	rs1696348	A	G	0.861111	1008
12	rs7307192	C	G	0.0327381	1008
12	rs7313367	A	G	0.0327381	1008
12	rs7131791	A	G	0.0327381	1008
12	rs513567	A	G	0.862103	1008
12	rs3803003	G	A	0.0168651	1008
12	rs117731593	G	C	0.0238095	1008
12	rs527902	T	C	0.862103	1008
12	rs525017	T	C	0.87004	1008
12	rs4759383	T	C	0.369048	1008
12	rs496911	G	A	0.501984	1008
12	rs78691716	A	T	0.0416667	1008
12	rs11059650	C	T	0.388889	1008
12	rs139571163	T	C	0.0208333	1008
12	rs4759368	A	G	0.483135	1008
12	rs2245611	C	T	0.185516	1008
12	rs7138436	G	T	0.733135	1008
12	rs548349	T	C	0.989087	1008
12	rs9645762	C	T	0.734127	1008
12	rs2253504	C	T	0.734127	1008
12	rs145865794	C	A	0.0248016	1008
12	rs10466883	G	T	0.255952	1008
12	rs652533	C	T	0.733135	1008
12	rs651683	C	G	0.989087	1008
12	rs10466884	G	A	0.253968	1008
12	rs11059711	G	A	0.253968	1008
12	rs11059724	T	G	0.266865	1008
12	rs143112824	G	A	0.0228175	1008
12	rs10773547	G	A	0.549603	1008
12	rs11059729	T	C	0.0109127	1008
12	rs79350782	G	T	0.253968	1008
12	rs78403365	C	T	0.0446429	1008
12	rs2649896	G	A	0.0109127	1008
12	rs12310386	A	C	0.253968	1008
12	rs148874285	T	G	0.00198413	1008
12	rs1260123	A	G	0.989087	1008
12	rs75789455	C	T	0.253968	1008
12	rs57366988	G	A	0.255952	1008
12	rs75876669	C	T	0.255952	1008
12	rs75955869	A	C	0.253968	1008
12	rs74970176	A	T	0.253968	1008
12	rs12316263	A	G	0.253968	1008
12	rs112064785	C	G	0.253968	1008
12	rs2649902	G	A	0.733135	1008
12	rs12321556	T	G	0.255952	1008
12	rs2649903	A	G	0.989087	1008
12	rs2656812	C	A	0.989087	1008
12	rs80140873	C	G	0.255952	1008
12	rs1260121	G	A	0.989087	1008
12	rs78591962	T	A	0.253968	1008
12	rs75389155	A	G	0.253968	1008
12	rs78501176	A	C	0.253968	1008
12	rs3817095	T	C	0.253968	1008
12	rs80220833	T	G	0.253968	1008
12	rs1260120	G	A	0.733135	1008
12	rs113903550	G	A	0.252976	1008
12	rs61176973	G	A	0.253968	1008
12	rs839357	A	G	0.989087	1008
12	rs839356	C	A	0.989087	1008
12	rs144554963	A	G	0.0297619	1008
12	rs2154	A	G	0.00198413	1008
12	rs144666710	T	A	0.0287698	1008
12	rs1975761	C	A	0.989087	1008
12	rs11059834	T	C	0.25496	1008
12	rs1671688	A	T	0.732143	1008
12	rs2649914	A	G	0.989087	1008
12	rs78552965	G	A	0.25496	1008
12	rs1671687	T	C	0.988095	1008
12	rs839355	A	G	0.989087	1008
12	rs12307038	T	C	0.253968	1008
12	rs701484	G	A	0.736111	1008
12	rs12310901	A	T	0.255952	1008
12	rs12303270	G	A	0.253968	1008
12	rs839354	C	T	0.989087	1008
12	rs12312837	A	G	0.253968	1008
12	rs1798563	A	G	0.989087	1008
12	rs187889828	C	G	0.014881	1008
12	rs193002744	C	T	0.00694444	1008
12	rs12302287	C	T	0.253968	1008
12	rs11059932	G	A	0.733135	1008
12	rs12303951	C	A	0.253968	1008
12	rs2936730	C	G	0.732143	1008
12	rs60469279	C	T	0.253968	1008
12	rs12305822	C	T	0.255952	1008
12	rs1696355	A	T	0.989087	1008
12	rs75875275	A	G	0.255952	1008
12	rs11059953	T	C	0.253968	1008
12	rs11059954	C	T	0.253968	1008
12	rs1696320	A	G	0.733135	1008
12	rs1671679	C	T	0.253968	1008
12	rs7967318	C	T	0.546627	1008
12	rs144387090	G	A	0.0982143	1008
12	rs7486414	G	A	0.255952	1008
12	rs6489240	T	C	0.733135	1008
12	rs7311386	G	A	0.255952	1008
12	rs7138313	C	T	0.255952	1008
12	rs12319160	C	T	0.253968	1008
12	rs75381856	T	C	0.25496	1008
12	rs839363	C	T	0.733135	1008
12	rs74741778	T	G	0.253968	1008
12	rs839362	G	A	0.989087	1008
12	rs839361	A	G	0.989087	1008
12	rs113956084	T	C	0.253968	1008
12	rs78935817	C	T	0.253968	1008
12	rs80023119	A	C	0.253968	1008
12	rs79426485	A	T	0.253968	1008
12	rs2649895	A	G	0.989087	1008
12	rs75481785	G	A	0.253968	1008
12	rs12321100	T	C	0.253968	1008
12	rs2649894	T	C	0.989087	1008
12	rs145576542	T	C	0.0714286	1008
12	rs183570077	T	C	0.0109127	1008
12	rs2604850	T	C	0.978175	1008
12	rs143253822	G	A	0.0109127	1008
12	rs12313538	G	A	0.231151	1008
12	rs12318871	C	T	0.231151	1008
12	rs12313600	G	A	0.230159	1008
12	rs10744394	G	A	0.987103	1008
12	rs12315520	G	C	0.231151	1008
12	rs12298293	T	C	0.231151	1008
12	rs4759393	G	A	0.752976	1008
12	rs79433554	G	A	0.232143	1008
12	rs144122729	C	G	0.0555556	1008
12	rs839360	A	G	0.249008	1008
12	rs12297553	C	T	0.240079	1008
12	rs77908463	C	T	0.231151	1008
12	rs75482067	G	A	0.231151	1008
12	rs12321131	G	A	0.231151	1008
12	rs4759392	C	T	0.755952	1008
12	rs11060064	C	T	0.231151	1008
12	rs11060065	A	G	0.231151	1008
12	rs79775390	C	T	0.231151	1008
12	rs7294991	C	T	0.755952	1008
12	rs7305256	T	C	0.989087	1008
12	rs75794148	C	G	0.231151	1008
12	rs58182048	C	T	0.231151	1008
12	rs77422670	T	C	0.229167	1008
12	rs7309225	A	G	0.758929	1008
12	rs6489241	C	G	0.987103	1008
12	rs10847742	A	G	0.987103	1008
12	rs9788290	G	A	0.229167	1008
12	rs10847749	C	T	0.987103	1008
12	rs10847751	C	T	0.987103	1008
12	rs145328666	G	A	0.0188492	1008
12	rs967281	A	G	0.987103	1008
12	rs77970074	T	G	0.229167	1008
12	rs11060112	A	C	0.19246	1008
12	rs4038080	T	C	0.987103	1008
12	rs4038081	G	A	0.987103	1008
12	rs4307760	C	G	0.987103	1008
12	rs4424710	T	G	0.987103	1008
12	rs3844369	T	C	0.987103	1008
12	rs3852535	G	A	0.987103	1008
12	rs4426165	T	C	0.989087	1008
12	rs9795629	G	A	0.97619	1008
12	rs7957643	G	A	0.987103	1008
12	rs150774416	G	A	0.0357143	1008
12	rs138062324	G	A	0.00198413	1008
12	rs12817488	G	A	0.546627	1008
12	rs7960548	T	C	0.987103	1008
12	rs11060142	G	T	0.987103	1008
12	rs10773599	A	T	0.987103	1008
12	rs4759391	T	A	0.987103	1008
12	rs10847775	G	A	0.987103	1008
12	rs12811036	T	C	0.987103	1008
12	rs12367291	G	A	0.988095	1008
12	rs12369710	T	C	0.988095	1008
12	rs11060152	G	A	0.987103	1008
12	rs10744401	T	G	0.989087	1008
12	rs7303973	T	C	0.989087	1008
12	rs4038070	C	T	0.982143	1008
12	rs74867415	A	G	0.00793651	1008
12	rs116736246	T	A	0.00496032	1008
12	rs4759390	C	T	0.749008	1008
12	rs11060180	A	G	0.218254	1008
12	rs367693027	C	T	0.0357143	1008
12	rs937520	C	T	0.224206	1008
12	rs2649908	A	G	0.225198	1008
12	rs75471208	G	A	0.224206	1008
12	rs76702897	A	G	0.0208333	1008
12	rs2649909	G	T	0.223214	1008
12	rs7954285	C	T	0.756944	1008
12	rs2604851	A	G	0.983135	1008
12	rs4759389	A	G	0.756944	1008
12	rs1696327	T	C	0.983135	1008
12	rs11060208	G	A	0.223214	1008
12	rs7398546	T	C	0.756944	1008
12	rs11060209	A	G	0.223214	1008
12	rs11060211	T	A	0.983135	1008
12	rs7487095	A	G	0.979167	1008
12	rs10773627	A	G	0.756944	1008
12	rs1696326	C	T	0.223214	1008
12	rs897393	C	T	0.756944	1008
12	rs60308342	C	T	0.223214	1008
12	rs2936735	T	C	0.983135	1008
12	rs2649904	A	G	0.983135	1008
12	rs1799618	A	C	0.223214	1008
12	rs1671686	G	C	0.983135	1008
12	rs1671685	C	T	0.223214	1008
12	rs1696349	A	C	0.223214	1008
12	rs1671684	G	T	0.983135	1008
12	rs80029885	G	A	0.223214	1008
12	rs10847826	G	C	0.756944	1008
12	rs111589530	C	T	0.223214	1008
12	rs78661168	G	C	0.223214	1008
12	rs59922385	A	G	0.223214	1008
12	rs143245312	G	A	0.0367063	1008
12	rs4759355	A	G	0.763889	1008
12	rs4759354	A	G	0.990079	1008
12	rs4759353	C	A	0.983135	1008
12	rs2880678	C	T	0.757937	1008
12	rs2343685	C	G	0.756944	1008
12	rs73421642	G	C	0.22619	1008
12	rs897388	C	G	0.983135	1008
12	rs2100500	G	C	0.224206	1008
12	rs112066678	A	C	0.227183	1008
12	rs143280537	T	C	0.0287698	1008
12	rs12314544	G	T	0.225198	1008
12	rs79798267	A	T	0.225198	1008
12	rs76630990	G	A	0.225198	1008
12	rs10847839	T	C	0.561508	1008
12	rs921808	C	T	0.756944	1008
12	rs12299742	T	G	0.225198	1008
12	rs139679382	C	T	0.0248016	1008
12	rs754080	G	A	0.225198	1008
12	rs735378	G	A	0.225198	1008
12	rs1979237	C	T	0.225198	1008
12	rs1979236	G	A	0.225198	1008
12	rs897392	G	A	0.756944	1008
12	rs897391	G	A	0.756944	1008
12	rs78245747	G	T	0.223214	1008
12	rs10847864	G	T	0.529762	1008
12	rs12426809	C	T	0.756944	1008
12	rs12319654	C	T	0.223214	1008
12	rs12314494	G	A	0.225198	1008
12	rs12298664	T	C	0.223214	1008
12	rs10773657	C	A	0.756944	1008
12	rs10847869	C	G	0.756944	1008
12	rs76385829	C	T	0.224206	1008
12	rs7303024	C	T	0.22619	1008
12	rs4759352	T	C	0.981151	1008
12	rs4759351	A	G	0.980159	1008
12	rs897390	T	C	0.980159	1008
12	rs56272219	A	G	0.22619	1008
12	rs80105191	T	C	0.225198	1008
12	rs1532835	G	A	0.753968	1008
12	rs937766	G	T	0.753968	1008
12	rs2343108	C	T	0.753968	1008
12	rs897384	T	C	0.980159	1008
12	rs3817094	T	C	0.75496	1008
12	rs2292131	C	T	0.223214	1008
12	rs2292132	T	C	0.753968	1008
12	rs2135014	C	T	0.753968	1008
12	rs3896871	G	T	0.753968	1008
12	rs3896870	T	C	0.742063	1008
12	rs3852536	C	T	0.753968	1008
12	rs2292134	C	G	0.753968	1008
12	rs2292135	G	A	0.753968	1008
12	rs2271048	A	G	0.978175	1008
12	rs2271049	G	A	0.751984	1008
12	rs142378227	C	T	0.0168651	1008
12	rs2271050	C	T	0.747024	1008
12	rs10744422	T	C	0.751984	1008
12	rs12298151	G	A	0.22619	1008
12	rs11060387	C	T	0.185516	1008
12	rs7485652	A	G	0.990079	1008
12	rs936083	A	G	0.763889	1008
12	rs2292137	C	G	0.201389	1008
12	rs2292138	A	G	0.763889	1008
12	rs897386	A	C	0.763889	1008
12	rs897385	A	G	0.763889	1008
12	rs7138398	G	C	0.763889	1008
12	rs2343109	G	C	0.763889	1008
12	rs1587856	A	G	0.763889	1008
12	rs59192320	A	T	0.22619	1008
12	rs117866676	C	T	0.0684524	1008
12	rs12313006	C	T	0.229167	1008
12	rs2271051	G	A	0.22619	1008
12	rs150849671	G	T	0.0238095	1008
12	rs937765	A	C	0.990079	1008
12	rs2292139	G	A	0.222222	1008
12	rs7306948	G	A	0.989087	1008
12	rs7298176	T	C	0.990079	1008
12	rs10847910	C	G	0.990079	1008
12	rs76137672	G	A	0.22123	1008
12	rs75217947	G	C	0.222222	1008
12	rs2271052	C	T	0.0267857	1008
12	rs4759382	A	G	0.764881	1008
12	rs4759438	C	G	0.990079	1008
12	rs4759381	G	A	0.764881	1008
12	rs2061101	C	A	0.813492	1008
12	rs2061099	T	C	0.990079	1008
12	rs77191083	G	C	0.12996	1008
12	rs2061098	T	C	0.813492	1008
12	rs12255	C	T	0.766865	1008
12	rs117865374	C	G	0.0634921	1008
12	rs3825143	C	T	0.764881	1008
12	rs2277345	C	T	0.103175	1008
12	rs7972447	C	G	0.811508	1008
12	rs74985067	G	A	0.172619	1008
12	rs117101608	T	C	0.00694444	1008
12	rs4759384	T	C	0.990079	1008
12	rs6489245	G	A	0.816468	1008
12	rs3852537	T	C	0.769841	1008
12	rs7138257	C	T	0.990079	1008
12	rs7139055	C	T	0.814484	1008
12	rs116889822	G	A	0.0287698	1008
12	rs78462864	C	T	0.171627	1008
12	rs12303328	C	A	0.171627	1008
12	rs10744434	T	A	0.768849	1008
12	rs1037593	A	G	0.990079	1008
12	rs2343107	C	T	0.990079	1008
12	rs4759386	T	C	0.810516	1008
12	rs4759387	C	T	0.810516	1008
12	rs1026395	T	C	0.990079	1008
12	rs11060623	C	T	0.196429	1008
12	rs7980541	C	T	0.767857	1008
12	rs10744439	G	A	0.990079	1008
12	rs4759388	T	A	0.990079	1008
12	rs1983098	G	A	0.930556	1008
12	rs4759356	A	G	0.732143	1008
12	rs112158505	T	C	0.220238	1008
12	rs113929599	C	A	0.218254	1008
12	rs2168279	A	G	0.986111	1008
12	rs111716391	A	G	0.0128968	1008
12	rs80024005	G	T	0.215278	1008
12	rs76446716	C	T	0.215278	1008
12	rs7306047	A	G	0.990079	1008
12	rs74522617	G	A	0.0168651	1008
12	rs79454364	T	C	0.167659	1008
12	rs6489247	T	C	0.821429	1008
12	rs75532558	T	C	0.0168651	1008
12	rs74615202	T	G	0.151786	1008
12	rs74359198	T	C	0.0178571	1008
12	rs10847980	T	G	0.1875	1008
12	rs117539057	T	C	0.014881	1008
12	rs78140707	C	G	0.00198413	1008
12	rs1471022	T	C	0.242063	1008
12	rs75438052	A	C	0.208333	1008
12	rs188525241	C	T	0.0376984	1008
12	rs368044106	C	T	0.0535714	1008
12	rs7313915	C	T	0.234127	1008
12	rs11060708	G	C	0.188492	1008
12	rs76285418	C	T	0.0674603	1008
12	rs142208597	C	T	0.00793651	1008
12	rs11060725	G	T	0.209325	1008
12	rs74418502	T	A	0.207341	1008
12	rs117648231	G	A	0.0119048	1008
12	rs77329346	A	G	0.16369	1008
12	rs11060762	C	A	0.16369	1008
12	rs11060770	A	G	0.0188492	1008
12	rs7953894	C	A	0.702381	1008
12	rs139342225	T	A	0.0297619	1008
12	rs4759400	C	T	0.162698	1008
12	rs11609798	G	C	0.671627	1008
12	rs4759360	C	T	0.161706	1008
12	rs117826986	A	G	0.0367063	1008
12	rs80172058	A	G	0.16369	1008
12	rs2270788	T	C	0.204365	1008
12	rs10848076	A	G	0.199405	1008
12	rs73230017	G	A	0.172619	1008
12	rs138628060	T	C	0.0347222	1008
12	rs11060853	A	G	0.672619	1008
12	rs4148866	C	T	0.669643	1008
12	rs7298563	A	G	0.200397	1008
12	rs59002329	C	T	0.0218254	1008
12	rs79304919	C	T	0.164683	1008
12	rs57310784	G	A	0.0208333	1008
12	rs73408859	T	C	0.0218254	1008
12	rs11060888	G	C	0.0198413	1008
12	rs73408862	G	A	0.0218254	1008
12	rs143877198	T	C	0.0208333	1008
12	rs73408863	A	G	0.0218254	1008
12	rs11060932	C	T	0.0218254	1008
12	rs10219462	G	A	0.0218254	1008
12	rs111835289	A	G	0.0228175	1008
12	rs12229119	A	G	0.0218254	1008
12	rs149460209	C	A	0.0327381	1008
12	rs12311043	A	G	0.0218254	1008
12	rs11060993	A	G	0.197421	1008
12	rs11060997	T	C	0.0218254	1008
12	rs11060999	G	A	0.0218254	1008
12	rs12229884	C	T	0.0218254	1008
12	rs10848148	A	G	0.0198413	1008
12	rs117799402	G	C	0.0208333	1008
12	rs3803002	C	T	0.0188492	1008
12	rs4275659	T	C	0.681548	1008
12	rs3782289	T	C	0.167659	1008
12	rs77408283	T	C	0.0376984	1008
12	rs4148856	G	C	0.868056	1008
12	rs61955196	G	C	0.677579	1008
12	rs150566082	C	A	0.0238095	1008
12	rs117709257	A	C	0.0486111	1008
12	rs7296418	C	T	0.666667	1008
12	rs883562	C	G	0.66369	1008
12	rs883563	A	G	0.834325	1008
12	rs884956	T	C	0.66369	1008
12	rs142650893	A	G	0.014881	1008
12	rs3759115	T	C	0.664683	1008
12	rs140000146	C	A	0.0119048	1008
12	rs55742290	C	T	0.643849	1008
12	rs117153243	C	T	0.0119048	1008
12	rs57958739	C	G	0.170635	1008
12	rs149850639	T	C	0.0198413	1008
12	rs1568918	C	T	0.167659	1008
12	rs3741530	G	T	0.66369	1008
12	rs11061166	C	T	0.0198413	1008
12	rs117291448	C	T	0.0218254	1008
12	rs12811109	G	A	0.00198413	1008
12	rs1463877	T	C	0.854167	1008
12	rs7135296	G	A	0.660714	1008
12	rs149394768	G	A	0.0208333	1008
12	rs937564	T	C	0.852183	1008
12	rs74954864	C	T	0.167659	1008
12	rs61955214	T	C	0.66369	1008
12	rs117051159	C	T	0.0208333	1008
12	rs1984658	G	A	0.662698	1008
12	rs883263	A	G	0.855159	1008
12	rs28755851	A	T	0.66369	1008
12	rs147609136	C	T	0.0416667	1008
12	rs151224164	C	A	0.0277778	1008
12	rs940904	G	A	0.826389	1008
12	rs3897102	C	T	0.661706	1008
12	rs12820906	A	G	0.145833	1008
12	rs369448301	G	C	0.00992063	1008
12	rs78351440	C	A	0.167659	1008
12	rs77958303	G	C	0.0436508	1008
12	rs7305511	G	T	0.66369	1008
12	rs10848291	C	T	0.0208333	1008
12	rs137897734	C	T	0.00793651	1008
12	rs12425850	T	C	0.66369	1008
12	rs12425009	C	T	0.66369	1008
12	rs7398697	C	T	0.168651	1008
12	rs143593289	G	A	0.0287698	1008
12	rs75338281	G	A	0.167659	1008
12	rs4759362	G	C	0.167659	1008
12	rs79209281	C	G	0.00595238	1008
12	rs78304689	C	T	0.194444	1008
12	rs118031899	G	A	0.0297619	1008
12	rs77193970	G	A	0.167659	1008
12	rs1630820	C	G	0.832341	1008
12	rs74654764	C	T	0.167659	1008
12	rs641760	T	C	0.854167	1008
12	rs2270789	C	T	0.142857	1008
12	rs117667754	A	T	0.0238095	1008
12	rs11613937	C	T	0.662698	1008
12	rs520088	C	G	0.855159	1008
12	rs10848363	G	A	0.0218254	1008
12	rs10848365	C	T	0.0218254	1008
12	rs113985700	T	C	0.0257937	1008
12	rs655293	G	A	0.854167	1008
12	rs11608811	A	G	0.66369	1008
12	rs147040877	T	G	0.0297619	1008
12	rs117801578	C	T	0.0386905	1008
12	rs71444568	G	A	0.143849	1008
12	rs148414493	C	T	0.0218254	1008
12	rs145192753	C	T	0.138889	1008
12	rs138437978	T	G	0.014881	1008
12	rs4148857	T	C	0.167659	1008
12	rs117229530	C	T	0.00992063	1008
12	rs4148858	G	A	0.167659	1008
12	rs10773921	C	T	0.661706	1008
12	rs4148859	T	C	0.167659	1008
12	rs7957096	A	G	0.665675	1008
12	rs77571482	C	T	0.00793651	1008
12	rs585522	A	G	0.834325	1008
12	rs11061601	G	A	0.0218254	1008
12	rs77402445	C	T	0.164683	1008
12	rs78044997	G	A	0.0218254	1008
12	rs1260294	T	C	0.00198413	1008
12	rs596940	T	C	0.164683	1008
12	rs4148861	C	T	0.0486111	1008
12	rs75625781	C	A	0.0257937	1008
12	rs12306711	T	C	0.0218254	1008
12	rs4148862	A	C	0.669643	1008
12	rs4148863	A	G	0.667659	1008
12	rs79050529	C	A	0.0446429	1008
12	rs10848428	C	T	0.668651	1008
12	rs74599304	G	A	0.141865	1008
12	rs1727307	A	G	0.670635	1008
12	rs4148864	C	T	0.164683	1008
12	rs10848429	C	A	0.0208333	1008
12	rs1790094	T	C	0.667659	1008
12	rs186587798	C	T	0.00793651	1008
12	rs12318594	G	A	0.0218254	1008
12	rs1617156	T	C	0.856151	1008
12	rs11061611	A	G	0.0218254	1008
12	rs77863255	G	A	0.0218254	1008
12	rs1790106	G	T	0.667659	1008
12	rs139833664	G	C	0.0208333	1008
12	rs7132277	C	T	0.00198413	1008
12	rs7299943	T	A	0.143849	1008
12	rs75589918	G	C	0.165675	1008
12	rs949143	G	A	0.665675	1008
12	rs4148865	C	A	0.16369	1008
12	rs141025836	G	A	0.0109127	1008
12	rs147851315	C	T	0.00992063	1008
12	rs7975763	C	T	0.164683	1008
12	rs1790121	G	A	0.665675	1008
12	rs1880975	G	C	0.046627	1008
12	rs11061616	T	C	0.0208333	1008
12	rs1790122	G	A	0.665675	1008
12	rs143643671	C	T	0.0218254	1008
12	rs11057162	G	A	0.340278	1008
12	rs78753733	A	G	0.203373	1008
12	rs78857330	T	C	0.224206	1008
12	rs1790120	A	C	0.856151	1008
12	rs2851442	T	C	0.162698	1008
12	rs78220661	C	A	0.0238095	1008
12	rs10846468	C	A	0.0218254	1008
12	rs2510885	G	C	0.855159	1008
12	rs79665790	G	A	0.138889	1008
12	rs1790119	C	A	0.854167	1008
12	rs76205535	A	C	0.137897	1008
12	rs1727294	A	G	0.855159	1008
12	rs1727295	G	A	0.694444	1008
12	rs1790116	G	T	0.975198	1008
12	rs1727316	C	T	0.975198	1008
12	rs1727317	T	C	0.977183	1008
12	rs10846469	T	C	0.0208333	1008
12	rs78856743	G	A	0.258929	1008
12	rs1616131	G	A	0.977183	1008
12	rs1616181	T	A	0.977183	1008
12	rs1623129	G	A	0.190476	1008
12	rs144288399	C	T	0.0694444	1008
12	rs1727318	T	C	0.977183	1008
12	rs141838768	T	A	0.00198413	1008
12	rs145714392	C	T	0.0555556	1008
12	rs2851441	A	G	0.977183	1008
12	rs12298355	T	C	0.0218254	1008
12	rs1611973	C	G	0.694444	1008
12	rs2695482	C	T	0.977183	1008
12	rs113173910	G	A	0.00198413	1008
12	rs186900746	C	T	0.0228175	1008
12	rs150632425	G	C	0.0228175	1008
12	rs150124865	C	T	0.0128968	1008
12	rs1106240	C	T	0.977183	1008
12	rs1106241	T	C	0.977183	1008
12	rs77250160	T	C	0.255952	1008
12	rs144222359	G	A	0.00694444	1008
12	rs1569068	G	A	0.97619	1008
12	rs58991895	C	G	0.257937	1008
12	rs1727302	G	A	0.719246	1008
12	rs74703625	C	T	0.257937	1008
12	rs1727305	T	C	0.695437	1008
12	rs1790090	G	A	0.977183	1008
12	rs949142	T	C	0.977183	1008
12	rs884548	A	G	0.977183	1008
12	rs1716183	C	T	0.0228175	1008
12	rs1790108	A	G	0.977183	1008
12	rs1716184	G	C	0.695437	1008
12	rs1790109	C	G	0.977183	1008
12	rs10846471	T	C	0.0248016	1008
12	rs1716185	A	T	0.977183	1008
12	rs1627724	T	A	0.977183	1008
12	rs1727315	G	A	0.977183	1008
12	rs61187102	G	C	0.257937	1008
12	rs74359282	G	C	0.0208333	1008
12	rs1727314	C	A	0.977183	1008
12	rs1727313	C	G	0.977183	1008
12	rs1051434	C	T	0.693452	1008
12	rs1716162	T	A	0.853175	1008
12	rs11057172	T	C	0.0238095	1008
12	rs2682429	C	G	0.977183	1008
12	rs2695481	T	C	0.977183	1008
12	rs12311134	C	A	0.0218254	1008
12	rs2851438	T	C	0.977183	1008
12	rs10744147	A	G	0.977183	1008
12	rs61041384	T	C	0.257937	1008
12	rs1047158	C	A	0.977183	1008
12	rs10772993	A	G	0.977183	1008
12	rs10846473	C	T	0.0218254	1008
12	rs75541989	C	G	0.014881	1008
12	rs1051431	G	A	0.977183	1008
12	rs1727296	G	C	0.977183	1008
12	rs1727293	C	T	0.693452	1008
12	rs1716165	C	T	0.977183	1008
12	rs149723937	G	A	0.0188492	1008
12	rs1617434	A	G	0.977183	1008
12	rs1615350	C	T	0.719246	1008
12	rs1618679	A	G	0.977183	1008
12	rs1621194	T	C	0.977183	1008
12	rs1716167	A	G	0.977183	1008
12	rs1716168	G	C	0.977183	1008
12	rs12318389	C	A	0.0238095	1008
12	rs76617121	A	G	0.121032	1008
12	rs2851437	C	A	0.998016	1008
12	rs113842662	G	A	0.0406746	1008
12	rs112406620	C	A	0.0406746	1008
12	rs1790099	C	T	0.997024	1008
12	rs4759367	G	A	0.268849	1008
12	rs112982798	C	A	0.0208333	1008
12	rs2682427	G	A	0.685516	1008
12	rs143732191	G	A	0.0208333	1008
12	rs79652218	T	C	0.269841	1008
12	rs11057180	T	C	0.0208333	1008
12	rs78538199	A	G	0.269841	1008
12	rs3759113	A	C	0.269841	1008
12	rs1727301	G	A	0.685516	1008
12	rs2851447	G	C	0.734127	1008
12	rs10846476	G	A	0.0416667	1008
12	rs10846477	T	G	0.0416667	1008
12	rs77512518	C	T	0.269841	1008
12	rs12229700	G	A	0.686508	1008
12	rs1616484	A	G	0.686508	1008
12	rs4759406	C	T	0.269841	1008
12	rs148234445	G	C	0.0386905	1008
12	rs1790135	C	T	0.728175	1008
12	rs149544529	G	A	0.0416667	1008
12	rs76152284	G	C	0.269841	1008
12	rs1790088	G	A	0.686508	1008
12	rs144333498	A	C	0.0208333	1008
12	rs2102949	G	A	0.728175	1008
12	rs10846479	T	C	0.0416667	1008
12	rs4460848	A	G	0.728175	1008
12	rs117795630	C	T	0.030754	1008
12	rs60296110	G	A	0.269841	1008
12	rs1727286	T	C	0.686508	1008
12	rs75648402	C	T	0.269841	1008
12	rs79033960	T	C	0.269841	1008
12	rs118072116	C	T	0.0188492	1008
12	rs77015199	G	C	0.269841	1008
12	rs1716180	G	A	0.728175	1008
12	rs150378933	G	A	0.269841	1008
12	rs11610710	G	A	0.686508	1008
12	rs74240768	T	C	0.269841	1008
12	rs112354496	A	G	0.0208333	1008
12	rs79169804	C	T	0.269841	1008
12	rs117497930	A	G	0.0218254	1008
12	rs138997931	G	C	0.0525794	1008
12	rs113730715	G	A	0.0208333	1008
12	rs3759111	C	T	0.269841	1008
12	rs74240769	C	A	0.269841	1008
12	rs11057189	T	G	0.728175	1008
12	rs145936601	A	T	0.0228175	1008
12	rs74917517	C	T	0.269841	1008
12	rs75338498	G	A	0.269841	1008
12	rs4759407	C	T	0.269841	1008
12	rs1790129	G	A	0.709325	1008
12	rs11057191	C	T	0.046627	1008
12	rs74240770	T	G	0.268849	1008
12	rs138377250	C	T	0.268849	1008
12	rs76095298	C	A	0.268849	1008
12	rs548062289	G	A	0.0178571	1008
12	rs76872194	C	A	0.268849	1008
12	rs2851443	C	T	0.729167	1008
12	rs79902160	G	A	0.0218254	1008
12	rs74240771	G	A	0.268849	1008
12	rs3018099	C	T	0.730159	1008
12	rs1790134	T	C	0.6875	1008
12	rs140562095	G	A	0.0168651	1008
12	rs1727319	T	C	0.729167	1008
12	rs181637522	C	T	0.00992063	1008
12	rs139693284	T	C	0.0287698	1008
12	rs79833865	G	A	0.0188492	1008
12	rs1716178	G	A	0.685516	1008
12	rs36121382	C	T	0.267857	1008
12	rs150096107	G	T	0.014881	1008
12	rs1790104	C	T	0.688492	1008
12	rs1790096	C	T	0.688492	1008
12	rs1626703	A	C	0.689484	1008
12	rs79453983	T	C	0.0208333	1008
12	rs80263881	G	A	0.0218254	1008
12	rs60077920	T	C	0.267857	1008
12	rs57676984	T	A	0.267857	1008
12	rs4759408	C	A	0.268849	1008
12	rs112594897	T	C	0.0208333	1008
12	rs75037792	G	A	0.267857	1008
12	rs146095378	G	C	0.0218254	1008
12	rs28362667	G	A	0.267857	1008
12	rs28362668	G	A	0.0228175	1008
12	rs1619283	A	G	0.689484	1008
12	rs1727332	C	T	0.729167	1008
12	rs1727331	C	G	0.741071	1008
12	rs7304782	G	A	0.741071	1008
12	rs7139321	T	G	0.699405	1008
12	rs78368479	A	G	0.00793651	1008
12	rs10772997	C	A	0.742063	1008
12	rs111818294	G	A	0.255952	1008
12	rs11057202	G	T	0.743056	1008
12	rs112885526	A	G	0.255952	1008
12	rs117297820	A	G	0.0486111	1008
12	rs75375467	T	C	0.0188492	1008
12	rs10744150	A	C	0.742063	1008
12	rs78866909	C	T	0.255952	1008
12	rs10744151	G	C	0.742063	1008
12	rs182966634	A	T	0.0287698	1008
12	rs11057205	G	A	0.742063	1008
12	rs34841857	C	T	0.699405	1008
12	rs78277945	C	T	0.0456349	1008
12	rs1879379	G	A	0.699405	1008
12	rs10772999	G	A	0.742063	1008
12	rs7137286	C	T	0.743056	1008
12	rs191745409	C	T	0.0218254	1008
12	rs11057207	T	G	0.742063	1008
12	rs11532322	A	G	0.742063	1008
12	rs61953388	G	A	0.0426587	1008
12	rs2337630	A	T	0.699405	1008
12	rs4594040	T	C	0.255952	1008
12	rs2337631	C	A	0.699405	1008
12	rs187236476	G	C	0.0138889	1008
12	rs11057209	A	G	0.742063	1008
12	rs11531106	G	A	0.0426587	1008
12	rs11537458	G	A	0.0238095	1008
12	rs4474479	C	T	0.255952	1008
12	rs4474478	C	T	0.256944	1008
12	rs2090764	A	G	0.268849	1008
12	rs1609520	G	A	0.729167	1008
12	rs10773000	G	T	0.3125	1008
12	rs2337632	A	G	0.895833	1008
12	rs74651379	C	A	0.269841	1008
12	rs75315573	G	A	0.269841	1008
12	rs151216628	C	T	0.014881	1008
12	rs2280424	C	T	0.256944	1008
12	rs1568427	A	G	0.741071	1008
12	rs1568428	C	T	0.696429	1008
12	rs60254089	C	T	0.269841	1008
12	rs4759411	C	G	0.269841	1008
12	rs76753169	T	A	0.0188492	1008
12	rs11554169	C	A	0.269841	1008
12	rs114120858	C	T	0.00892857	1008
12	rs11057214	G	A	0.0436508	1008
12	rs76029248	A	C	0.268849	1008
12	rs1969355	G	A	0.729167	1008
12	rs4759372	C	T	0.268849	1008
12	rs76327404	T	C	0.268849	1008
12	rs4759413	T	A	0.268849	1008
12	rs10734900	G	A	0.729167	1008
12	rs10734901	G	A	0.729167	1008
12	rs4759414	C	A	0.268849	1008
12	rs10732573	G	C	0.729167	1008
12	rs10846489	G	A	0.683532	1008
12	rs1980251	G	A	0.729167	1008
12	rs78197735	G	T	0.268849	1008
12	rs11539605	T	C	0.0178571	1008
12	rs4759418	C	G	0.256944	1008
12	rs10773002	A	T	0.741071	1008
12	rs61231969	C	A	0.255952	1008
12	rs4553407	G	C	0.685516	1008
12	rs10846490	G	A	0.0436508	1008
12	rs141056714	G	A	0.0228175	1008
12	rs2030401	G	A	0.685516	1008
12	rs2271976	A	C	0.3125	1008
12	rs10083067	C	T	0.0436508	1008
12	rs75529277	C	T	0.268849	1008
12	rs76514049	G	A	0.267857	1008
12	rs11057222	G	A	0.0436508	1008
12	rs61953394	T	C	0.3125	1008
12	rs79670526	C	T	0.014881	1008
12	rs140598041	C	G	0.0257937	1008
12	rs11057223	T	C	0.313492	1008
12	rs11057224	A	G	0.3125	1008
12	rs150002761	T	G	0.136905	1008
12	rs3759114	T	G	0.268849	1008
12	rs80029182	T	A	0.0178571	1008
12	rs1109559	G	A	0.684524	1008
12	rs1109560	C	A	0.313492	1008
12	rs10846492	C	G	0.0436508	1008
12	rs10846493	G	C	0.0436508	1008
12	rs11057226	G	A	0.0257937	1008
12	rs147437385	A	G	0.136905	1008
12	rs10846494	G	A	0.0436508	1008
12	rs375017432	A	G	0.0396825	1008
12	rs186635425	C	T	0.0168651	1008
12	rs10846495	G	T	0.0436508	1008
12	rs192741327	C	T	0.014881	1008
12	rs10846496	G	A	0.0436508	1008
12	rs10846497	A	G	0.30754	1008
12	rs7303754	G	A	0.691468	1008
12	rs74843013	C	T	0.262897	1008
12	rs117620597	C	T	0.0218254	1008
12	rs10846499	A	G	0.0436508	1008
12	rs10846500	C	T	0.0436508	1008
12	rs7488490	G	A	0.30754	1008
12	rs7486723	T	C	0.263889	1008
12	rs144385193	A	G	0.135913	1008
12	rs10444447	C	T	0.0436508	1008
12	rs10444448	A	G	0.0436508	1008
12	rs10444449	A	G	0.30754	1008
12	rs11057231	C	G	0.0436508	1008
12	rs113270742	G	A	0.0436508	1008
12	rs10444439	A	G	0.298611	1008
12	rs61953413	A	G	0.0436508	1008
12	rs73231946	C	G	0.0446429	1008
12	rs11057238	C	A	0.699405	1008
12	rs10846501	T	G	0.0436508	1008
12	rs11057240	G	C	0.0436508	1008
12	rs79665224	A	G	0.0396825	1008
12	rs11057241	G	A	0.0238095	1008
12	rs79865224	A	G	0.0178571	1008
12	rs11057242	T	C	0.298611	1008
12	rs188424980	T	C	0.0396825	1008
12	rs77212643	G	A	0.25496	1008
12	rs11057243	C	T	0.0436508	1008
12	rs139808536	C	T	0.0248016	1008
12	rs7974099	A	G	0.699405	1008
12	rs61953418	C	G	0.0257937	1008
12	rs182688472	C	T	0.0228175	1008
12	rs10846503	G	C	0.0436508	1008
12	rs10846504	G	C	0.0436508	1008
12	rs11057244	G	C	0.0257937	1008
12	rs3741527	C	T	0.093254	1008
12	rs11057245	G	A	0.015873	1008
12	rs78221238	G	C	0.0178571	1008
12	rs10773003	G	A	0.298611	1008
12	rs74240779	T	C	0.25496	1008
12	rs10846505	T	C	0.298611	1008
12	rs74530231	A	G	0.0952381	1008
12	rs79015132	A	C	0.25496	1008
12	rs79437344	T	C	0.0178571	1008
12	rs10846506	G	T	0.298611	1008
12	rs11057246	G	A	0.0257937	1008
12	rs61953419	G	T	0.0257937	1008
12	rs3088303	G	A	0.298611	1008
12	rs4281511	T	G	0.0456349	1008
12	rs11057248	G	C	0.298611	1008
12	rs4313613	T	G	0.0436508	1008
12	rs113476796	G	A	0.25496	1008
12	rs73231950	G	A	0.698413	1008
12	rs77097967	G	C	0.0248016	1008
12	rs3803001	A	G	0.25496	1008
12	rs141597659	T	G	0.0228175	1008
12	rs12582153	C	T	0.699405	1008
12	rs118097186	T	C	0.030754	1008
12	rs113381333	A	G	0.25496	1008
12	rs12367421	T	A	0.298611	1008
12	rs77969964	A	C	0.25496	1008
12	rs75633955	A	G	0.0793651	1008
12	rs148679059	C	T	0.0178571	1008
12	rs79888551	C	T	0.015873	1008
12	rs76763582	C	T	0.25496	1008
12	rs72487570	T	C	0.25496	1008
12	rs58537268	C	G	0.25496	1008
12	rs60755632	A	G	0.25496	1008
12	rs11057250	C	T	0.0436508	1008
12	rs12317452	C	T	0.298611	1008
12	rs75364398	C	T	0.25496	1008
12	rs10773004	G	A	0.298611	1008
12	rs58948739	A	G	0.25496	1008
12	rs76576325	T	G	0.25496	1008
12	rs78862746	G	A	0.25496	1008
12	rs10773005	T	C	0.298611	1008
12	rs10773006	T	C	0.298611	1008
12	rs138323775	C	A	0.0178571	1008
12	rs11608305	C	G	0.699405	1008
12	rs11057251	C	T	0.699405	1008
12	rs80151828	A	G	0.25496	1008
12	rs117741953	G	A	0.25496	1008
12	rs77765598	C	T	0.25496	1008
12	rs74240781	T	C	0.25496	1008
12	rs10846509	C	A	0.0446429	1008
12	rs61058270	G	A	0.25496	1008
12	rs57356592	A	G	0.25496	1008
12	rs3825141	G	T	0.25496	1008
12	rs2277343	A	T	0.699405	1008
12	rs10846510	C	G	0.0426587	1008
12	rs11057254	A	C	0.700397	1008
12	rs4759419	C	A	0.25496	1008
12	rs4759421	G	A	0.25496	1008
12	rs76466196	C	T	0.25496	1008
12	rs80336138	G	C	0.25496	1008
12	rs79885827	G	A	0.25496	1008
12	rs4759375	C	T	0.299603	1008
12	rs4759376	C	T	0.25496	1008
12	rs4759377	C	T	0.298611	1008
12	rs10082867	A	G	0.298611	1008
12	rs144522641	C	T	0.0138889	1008
12	rs79872003	T	A	0.25496	1008
12	rs11057261	T	C	0.699405	1008
12	rs10846513	A	G	0.0257937	1008
12	rs61760910	T	C	0.0178571	1008
12	rs74690356	C	T	0.253968	1008
12	rs61751327	C	T	0.253968	1008
12	rs6488868	A	G	0.954365	1008
12	rs10846514	A	G	0.0436508	1008
12	rs10773007	G	T	0.0436508	1008
12	rs77284983	G	A	0.253968	1008
12	rs77807587	T	C	0.253968	1008
12	rs113739544	G	A	0.253968	1008
12	rs77106645	C	G	0.253968	1008
12	rs57416942	A	G	0.253968	1008
12	rs75225286	A	G	0.253968	1008
12	rs12317103	T	C	0.297619	1008
12	rs111964104	C	T	0.253968	1008
12	rs59295450	G	A	0.253968	1008
12	rs80058611	T	C	0.253968	1008
12	rs12366872	G	C	0.297619	1008
12	rs12371973	A	G	0.0436508	1008
12	rs11057264	G	C	0.0436508	1008
12	rs74240784	T	C	0.253968	1008
12	rs77317455	C	T	0.253968	1008
12	rs77916750	A	T	0.253968	1008
12	rs11057266	A	G	0.0436508	1008
12	rs149559217	T	C	0.0446429	1008
12	rs7310756	C	A	0.746032	1008
12	rs10744152	G	A	0.747024	1008
12	rs12312675	T	C	0.0248016	1008
12	rs61388686	G	A	0.700397	1008
12	rs7973131	T	C	0.746032	1008
12	rs7970080	A	C	0.746032	1008
12	rs7954704	G	A	0.702381	1008
12	rs12582456	G	C	0.0744048	1008
12	rs7959415	C	T	0.746032	1008
12	rs10846517	A	G	0.746032	1008
12	rs28419092	G	C	0.700397	1008
12	rs10846518	C	T	0.0436508	1008
12	rs10846519	A	G	0.746032	1008
12	rs7297649	C	T	0.746032	1008
12	rs7301163	C	A	0.746032	1008
12	rs79682856	A	T	0.0128968	1008
12	rs11057273	T	C	0.702381	1008
12	rs10744153	A	C	0.746032	1008
12	rs6488869	A	C	0.746032	1008
12	rs7488340	C	T	0.74504	1008
12	rs190433492	C	T	0.0357143	1008
12	rs144897271	C	T	0.0178571	1008
12	rs7137243	C	T	0.746032	1008
12	rs7311304	T	C	0.746032	1008
12	rs10846520	G	A	0.746032	1008
12	rs11613711	A	G	0.746032	1008
12	rs11611677	C	A	0.700397	1008
12	rs11611679	C	T	0.702381	1008
12	rs11611680	C	G	0.700397	1008
12	rs11611694	C	T	0.702381	1008
12	rs10773009	C	T	0.0436508	1008
12	rs7485967	C	T	0.746032	1008
12	rs7484644	T	C	0.746032	1008
12	rs11057275	C	T	0.700397	1008
12	rs118159293	G	C	0.0287698	1008
12	rs11057276	T	C	0.700397	1008
12	rs7972811	G	T	0.702381	1008
12	rs7486223	T	A	0.746032	1008
12	rs7977563	G	A	0.747024	1008
12	rs80172030	T	C	0.030754	1008
12	rs6488870	A	G	0.746032	1008
12	rs6488871	T	C	0.746032	1008
12	rs182881221	C	A	0.0188492	1008
12	rs7952835	G	A	0.746032	1008
12	rs10773010	G	A	0.0436508	1008
12	rs6488872	T	C	0.746032	1008
12	rs6488873	G	A	0.702381	1008
12	rs6416289	A	G	0.746032	1008
12	rs7312145	A	G	0.702381	1008
12	rs7315453	T	C	0.702381	1008
12	rs118119987	G	A	0.0744048	1008
12	rs11612234	G	A	0.746032	1008
12	rs142272751	G	A	0.030754	1008
12	rs11608297	T	C	0.700397	1008
12	rs7962723	A	G	0.746032	1008
12	rs56197170	G	A	0.700397	1008
12	rs10773011	A	G	0.746032	1008
12	rs10773012	A	C	0.746032	1008
12	rs10773013	T	G	0.746032	1008
12	rs188865373	T	C	0.0218254	1008
12	rs6416290	T	A	0.702381	1008
12	rs6488874	G	C	0.746032	1008
12	rs10846522	T	A	0.0436508	1008
12	rs7955367	G	A	0.746032	1008
12	rs11057283	A	G	0.746032	1008
12	rs11057284	G	C	0.700397	1008
12	rs7298909	C	T	0.702381	1008
12	rs11057285	C	T	0.0436508	1008
12	rs11611141	T	A	0.702381	1008
12	rs79622593	G	A	0.206349	1008
12	rs117359775	T	C	0.047619	1008
12	rs10846523	G	A	0.746032	1008
12	rs11057287	G	T	0.746032	1008
12	rs35818434	T	C	0.700397	1008
12	rs7971557	G	A	0.746032	1008
12	rs9284166	T	C	0.746032	1008
12	rs56116847	G	A	0.699405	1008
12	rs10846524	T	A	0.0436508	1008
12	rs9669069	A	G	0.732143	1008
12	rs80314644	A	G	0.0168651	1008
12	rs77866843	C	A	0.0436508	1008
12	rs9300256	A	C	0.74504	1008
12	rs9795593	C	T	0.74504	1008
12	rs9300257	G	A	0.74504	1008
12	rs12315739	G	C	0.74504	1008
12	rs9739565	G	A	0.74504	1008
12	rs9739171	T	G	0.701389	1008
12	rs10744154	C	A	0.74504	1008
12	rs9669169	A	G	0.74504	1008
12	rs9669273	T	C	0.701389	1008
12	rs9300259	G	A	0.74504	1008
12	rs9669295	A	G	0.701389	1008
12	rs10773014	G	A	0.0436508	1008
12	rs61955083	C	T	0.0248016	1008
12	rs117658033	T	C	0.0277778	1008
12	rs10773018	T	C	0.74504	1008
12	rs9705407	G	T	0.701389	1008
12	rs11503021	C	T	0.701389	1008
12	rs184130394	G	A	0.0208333	1008
12	rs28733606	A	G	0.74504	1008
12	rs28718696	G	A	0.74504	1008
12	rs61955085	C	T	0.0257937	1008
12	rs28631104	T	C	0.699405	1008
12	rs191961012	T	A	0.0416667	1008
12	rs116862878	T	G	0.0416667	1008
12	rs28660661	C	A	0.0436508	1008
12	rs28397122	G	A	0.0426587	1008
12	rs28627651	A	C	0.74504	1008
12	rs60754073	C	G	0.740079	1008
12	rs28646185	T	C	0.0436508	1008
12	rs28759130	C	A	0.74504	1008
12	rs28376696	T	C	0.0436508	1008
12	rs28594416	T	C	0.74504	1008
12	rs79093758	G	A	0.0119048	1008
12	rs28418709	A	G	0.74504	1008
12	rs28517382	A	C	0.74504	1008
12	rs61955088	A	G	0.0436508	1008
12	rs7297888	T	C	0.74504	1008
12	rs61955089	T	C	0.0436508	1008
12	rs61955114	G	A	0.0436508	1008
12	rs28631903	C	G	0.74504	1008
12	rs28421567	C	T	0.0436508	1008
12	rs28703745	A	G	0.74504	1008
12	rs74910598	T	G	0.0396825	1008
12	rs28898283	G	C	0.0436508	1008
12	rs61955117	G	A	0.0436508	1008
12	rs28604484	A	G	0.743056	1008
12	rs28633324	C	G	0.0436508	1008
12	rs78455769	G	A	0.699405	1008
12	rs182661231	C	T	0.0178571	1008
12	rs547239241	G	A	0.0109127	1008
12	rs28706693	A	G	0.74504	1008
12	rs28595660	A	C	0.74504	1008
12	rs28454135	C	T	0.0436508	1008
12	rs28865692	T	C	0.746032	1008
12	rs28885203	C	G	0.74504	1008
12	rs28537583	C	T	0.74504	1008
12	rs28611282	T	C	0.74504	1008
12	rs28414347	G	T	0.74504	1008
12	rs28786830	C	G	0.700397	1008
12	rs60835840	T	C	0.698413	1008
12	rs28450974	G	A	0.699405	1008
12	rs28602967	G	A	0.74504	1008
12	rs28722829	G	C	0.0248016	1008
12	rs34032470	T	C	0.700397	1008
12	rs28556815	C	T	0.701389	1008
12	rs186603586	G	C	0.0386905	1008
12	rs142425465	C	A	0.0654762	1008
12	rs141253242	C	T	0.0228175	1008
12	rs28503862	C	T	0.700397	1008
12	rs28613486	T	C	0.744048	1008
12	rs28435460	T	C	0.744048	1008
12	rs28516750	G	A	0.700397	1008
12	rs28718363	C	A	0.077381	1008
12	rs185337409	G	T	0.0238095	1008
12	rs28565984	G	C	0.701389	1008
12	rs28581850	T	C	0.701389	1008
12	rs28475177	A	G	0.0436508	1008
12	rs28533432	C	T	0.698413	1008
12	rs117885828	C	T	0.0178571	1008
12	rs28660993	C	T	0.700397	1008
12	rs28681105	T	C	0.74504	1008
12	rs116855657	C	T	0.0406746	1008
12	rs28573826	C	T	0.0436508	1008
12	rs28501453	A	G	0.74504	1008
12	rs28825193	T	C	0.699405	1008
12	rs28820735	C	T	0.701389	1008
12	rs140166774	C	T	0.0337302	1008
12	rs78530836	G	C	0.0674603	1008
12	rs28592032	C	T	0.701389	1008
12	rs28655516	T	C	0.0436508	1008
12	rs28410096	T	C	0.701389	1008
12	rs146848514	G	A	0.0248016	1008
12	rs74663314	G	T	0.031746	1008
12	rs28532037	G	A	0.701389	1008
12	rs28587386	T	C	0.74504	1008
12	rs28377694	A	G	0.0456349	1008
12	rs74503997	G	A	0.00793651	1008
12	rs28417583	G	A	0.74504	1008
12	rs28866344	A	G	0.701389	1008
12	rs111950701	C	T	0.0436508	1008
12	rs28862317	A	T	0.736111	1008
12	rs28768122	T	C	0.734127	1008
12	rs28861152	A	C	0.0436508	1008
12	rs28574664	C	T	0.698413	1008
12	rs28509440	A	G	0.743056	1008
12	rs28690326	C	T	0.696429	1008
12	rs28496545	C	T	0.696429	1008
12	rs61955125	C	T	0.696429	1008
12	rs73216931	C	T	0.696429	1008
12	rs78124268	C	G	0.257937	1008
12	rs28508025	G	A	0.18254	1008
12	rs142571695	G	A	0.0337302	1008
12	rs61953484	G	A	0.0257937	1008
12	rs56309603	C	T	0.694444	1008
12	rs28577594	G	C	0.694444	1008
12	rs28569885	A	G	0.998016	1008
12	rs28886709	G	A	0.689484	1008
12	rs28873419	T	G	0.0168651	1008
12	rs28817269	G	C	0.689484	1008
12	rs2137558	A	C	0.683532	1008
12	rs1660	G	A	0.252976	1008
12	rs1662	G	A	0.0535714	1008
12	rs146898200	C	T	0.252976	1008
12	rs28713448	C	T	0.0565476	1008
12	rs76355364	G	A	0.255952	1008
12	rs139279439	C	T	0.0267857	1008
12	rs77258915	G	A	0.253968	1008
12	rs58491161	G	A	0.25496	1008
12	rs140481490	C	T	0.0327381	1008
12	rs141557105	G	C	0.0257937	1008
12	rs2048617	T	C	0.25496	1008
12	rs28404303	T	C	0.943452	1008
12	rs28625019	G	A	0.00198413	1008
12	rs28706696	C	T	0.00198413	1008
12	rs73216937	C	T	0.255952	1008
12	rs56042759	G	A	0.677579	1008
12	rs28520455	T	C	0.0575397	1008
12	rs28699127	G	T	0.335317	1008
12	rs28384208	T	G	0.337302	1008
12	rs142467647	G	A	0.0228175	1008
12	rs28466887	A	C	0.335317	1008
12	rs28659953	T	C	0.752976	1008
12	rs77683380	A	G	0.0436508	1008
12	rs4930718	A	G	0.00198413	1008
12	rs1706477	T	G	0.660714	1008
12	rs28478828	T	C	0.342262	1008
12	rs28576315	G	A	0.343254	1008
12	rs28838663	T	G	0.31746	1008
12	rs28780730	A	C	0.41369	1008
12	rs35416759	A	G	0.301587	1008
12	rs113286997	G	A	0.263889	1008
12	rs1706475	A	G	0.661706	1008
12	rs146390929	A	C	0.0287698	1008
12	rs1707730	T	C	0.665675	1008
12	rs1707731	T	C	0.664683	1008
12	rs28434767	G	T	0.292659	1008
12	rs1706476	A	G	0.664683	1008
12	rs145107318	A	G	0.0287698	1008
12	rs117518909	G	C	0.285714	1008
12	rs11507738	C	G	0.664683	1008
12	rs11507736	G	T	0.664683	1008
12	rs7961025	C	G	0.664683	1008
12	rs188674506	G	A	0.0982143	1008
12	rs11516173	A	T	0.294643	1008
12	rs871163	C	G	0.66369	1008
12	rs13303004	G	T	0.365079	1008
12	rs144383701	C	T	0.0238095	1008
12	rs140366760	C	T	0.0456349	1008
12	rs11526042	C	A	0.250992	1008
12	rs28499899	G	A	0.809524	1008
12	rs28483351	C	T	0.0138889	1008
12	rs11516176	C	T	0.985119	1008
12	rs11507739	C	A	0.0138889	1008
12	rs28829651	G	A	0.986111	1008
12	rs35322317	C	T	0.986111	1008
12	rs11559494	T	A	0.986111	1008
12	rs11534428	A	G	0.986111	1008
12	rs4047517	T	C	0.0138889	1008
12	rs4479070	T	G	0.986111	1008
12	rs13303266	A	G	0.0138889	1008
12	rs7975122	T	C	0.0138889	1008
12	rs7975636	C	T	0.986111	1008
12	rs7315901	A	G	0.0138889	1008
12	rs7978323	C	T	0.0138889	1008
12	rs140781904	A	G	0.0267857	1008
12	rs6606747	C	T	0.986111	1008
12	rs7300562	G	T	0.0138889	1008
12	rs9778112	C	T	0.986111	1008
12	rs11507744	C	T	0.986111	1008
12	rs3087496	A	G	0.986111	1008
12	rs11522340	C	T	0.988095	1008
12	rs9723046	G	A	0.988095	1008
12	rs77539620	G	T	0.145833	1008
12	rs11497313	A	G	0.988095	1008
12	rs9777813	C	T	0.986111	1008
12	rs11497312	T	A	0.929563	1008
12	rs77480543	G	A	0.0287698	1008
12	rs34031619	C	A	0.986111	1008
12	rs11560820	A	G	0.986111	1008
12	rs117027704	C	T	0.0674603	1008
12	rs148452129	C	T	0.0535714	1008
12	rs61953527	C	T	0.0386905	1008
12	rs4078291	C	T	0.986111	1008
12	rs9697616	T	C	0.0138889	1008
12	rs13303358	C	T	0.00992063	1008
12	rs9697264	G	A	0.0138889	1008
12	rs9330649	T	A	0.0119048	1008
12	rs374449019	A	G	0.0208333	1008
12	rs146379934	C	T	0.00198413	1008
12	rs117815505	C	T	0.0297619	1008
12	rs77723510	G	A	0.0119048	1008
12	rs9697459	C	T	0.0138889	1008
12	rs140828332	T	C	0.0208333	1008
12	rs9697735	G	A	0.0138889	1008
12	rs9697628	A	G	0.0138889	1008
12	rs61953531	G	C	0.0406746	1008
12	rs11497308	T	A	0.972222	1008
12	rs28497891	A	G	0.0277778	1008
12	rs9330650	A	G	0.0138889	1008
12	rs561927306	G	A	0.0218254	1008
12	rs529031521	T	G	0.0218254	1008
12	rs59547046	C	T	0.172619	1008
12	rs189775349	G	C	0.0218254	1008
12	rs144855986	G	C	0.0128968	1008
12	rs59560692	T	C	0.0892857	1008
12	rs61953537	C	T	0.0863095	1008
12	rs11522337	C	T	0.896825	1008
12	rs11522338	C	A	0.896825	1008
12	rs11522339	A	C	0.896825	1008
12	rs9697543	T	C	0.0882937	1008
12	rs9697721	G	C	0.0882937	1008
12	rs13302918	G	T	0.0109127	1008
12	rs61953538	C	T	0.0902778	1008
12	rs9723048	G	A	0.909722	1008
12	rs111380103	C	T	0.0882937	1008
12	rs28496079	C	T	0.897817	1008
12	rs2063629	C	T	0.911706	1008
12	rs28712858	C	T	0.895833	1008
12	rs2292500	A	G	0.909722	1008
12	rs28647680	C	T	0.0109127	1008
12	rs7313179	T	G	0.906746	1008
12	rs28833471	G	C	0.0109127	1008
12	rs28707421	T	C	0.895833	1008
12	rs28535724	A	T	0.0882937	1008
12	rs28604461	G	A	0.0109127	1008
12	rs2048615	C	T	0.895833	1008
12	rs34734800	T	C	0.0109127	1008
12	rs28605072	G	A	0.895833	1008
12	rs61953539	T	G	0.0882937	1008
12	rs28701527	C	T	0.895833	1008
12	rs28430750	G	C	0.895833	1008
12	rs28497190	T	C	0.895833	1008
12	rs61953540	A	T	0.0109127	1008
12	rs2333831	G	A	0.895833	1008
12	rs28371124	T	C	0.895833	1008
12	rs28711456	T	C	0.906746	1008
12	rs28580741	C	T	0.895833	1008
12	rs4930717	A	G	0.0109127	1008
12	rs61953543	C	T	0.0853175	1008
12	rs28741988	C	T	0.895833	1008
12	rs4930716	A	G	0.906746	1008
12	rs1057879	A	G	0.895833	1008
12	rs28535055	C	T	0.895833	1008
12	rs28478446	T	C	0.895833	1008
12	rs149340899	G	A	0.0168651	1008
12	rs145432176	T	C	0.0218254	1008
12	rs7298068	C	T	0.0882937	1008
12	rs28403439	G	A	0.0882937	1008
12	rs28673982	C	T	0.912698	1008
12	rs28662057	A	G	0.893849	1008
12	rs28478308	A	C	0.892857	1008
12	rs28492040	G	C	0.0109127	1008
12	rs184645169	G	C	0.0109127	1008
12	rs1533246	G	T	0.0138889	1008
12	rs74951470	G	T	0.0674603	1008
12	rs7307227	T	C	0.911706	1008
12	rs55873974	A	T	0.0178571	1008
12	rs56335045	A	T	0.383929	1008
12	rs28752288	T	A	0.104167	1008
12	rs2333832	C	T	0.014881	1008
12	rs61953552	C	A	0.0843254	1008
12	rs35016092	C	A	0.014881	1008
12	rs6488877	C	G	0.0119048	1008
12	rs6488878	C	T	0.0138889	1008
12	rs7963804	A	T	0.0128968	1008
12	rs28465339	G	T	0.0843254	1008
12	rs28758342	G	C	0.0843254	1008
12	rs28408980	G	A	0.0992063	1008
12	rs7962151	C	T	0.0119048	1008
12	rs28654896	C	T	0.0873016	1008
12	rs78200944	G	A	0.0119048	1008
12	rs7956299	C	A	0.0119048	1008
12	rs112499340	C	T	0.0119048	1008
12	rs77551183	C	A	0.0119048	1008
12	rs5027860	A	G	0.0912698	1008
12	rs28498381	G	A	0.0704365	1008
12	rs61100007	G	T	0.0416667	1008
12	rs78406245	C	T	0.0119048	1008
12	rs7315326	A	G	0.103175	1008
12	rs112286578	C	A	0.0119048	1008
12	rs114489538	C	T	0.0119048	1008
12	rs28454032	A	G	0.0912698	1008
12	rs28539789	T	C	0.0873016	1008
12	rs7965334	T	C	0.0912698	1008
12	rs7398935	G	A	0.0119048	1008
12	rs145787760	T	C	0.0119048	1008
12	rs28834793	G	A	0.895833	1008
12	rs113731400	T	C	0.0128968	1008
12	rs28816150	C	T	0.0287698	1008
12	rs7313751	G	A	0.0119048	1008
12	rs61953557	T	C	0.0873016	1008
12	rs10846526	G	A	0.0873016	1008
12	rs12817861	T	C	0.897817	1008
12	rs78077879	C	T	0.0119048	1008
12	rs11057295	G	C	0.0863095	1008
12	rs147484909	G	A	0.0119048	1008
12	rs2048616	G	A	0.897817	1008
12	rs76529141	A	T	0.0119048	1008
12	rs4310694	A	G	0.896825	1008
12	rs61954862	G	T	0.0863095	1008
12	rs546840497	C	T	0.0238095	1008
12	rs147481399	G	A	0.0208333	1008
12	rs373045787	C	T	0.0238095	1008
12	rs10846528	A	G	0.897817	1008
12	rs2458115	T	A	0.897817	1008
12	rs11057297	C	T	0.0972222	1008
12	rs786454	C	T	0.89881	1008
12	rs4930704	C	T	0.0109127	1008
12	rs11057298	C	A	0.030754	1008
12	rs786452	C	T	0.860119	1008
12	rs111625397	G	A	0.0297619	1008
12	rs138708987	T	C	0.0297619	1008
12	rs11057299	G	A	0.0873016	1008
12	rs4456350	A	G	0.867063	1008
12	rs12309685	C	T	0.0863095	1008
12	rs75523465	C	T	0.0287698	1008
12	rs7968040	G	A	0.0297619	1008
12	rs144012192	G	A	0.0168651	1008
12	rs11057300	G	T	0.103175	1008
12	rs11834369	C	T	0.0297619	1008
12	rs12313119	C	T	0.0873016	1008
12	rs117681957	A	C	0.0238095	1008
12	rs1877365	C	T	0.0297619	1008
12	rs2340691	C	T	0.0297619	1008
12	rs61154946	C	T	0.0882937	1008
12	rs7960812	C	T	0.0297619	1008
12	rs786441	G	A	0.867063	1008
12	rs73414223	C	A	0.0873016	1008
12	rs786443	T	C	0.867063	1008
12	rs11057301	G	A	0.103175	1008
12	rs7954782	A	G	0.0297619	1008
12	rs7971779	C	T	0.0297619	1008
12	rs7958153	A	G	0.0297619	1008
12	rs11837236	A	G	0.0297619	1008
12	rs35064645	C	T	0.0119048	1008
12	rs786444	T	C	0.866071	1008
12	rs12099981	T	C	0.0297619	1008
12	rs7972380	C	G	0.103175	1008
12	rs12099986	A	G	0.0297619	1008
12	rs10128756	T	C	0.0456349	1008
12	rs4930714	G	A	0.103175	1008
12	rs76100851	G	T	0.0297619	1008
12	rs786445	C	A	0.867063	1008
12	rs78955489	G	A	0.0297619	1008
12	rs74844896	T	C	0.0297619	1008
12	rs17840832	C	A	0.0873016	1008
12	rs11551723	C	T	0.102183	1008
12	rs142186488	G	A	0.031746	1008
12	rs11610013	T	A	0.0297619	1008
12	rs786447	A	G	0.867063	1008
12	rs11057302	G	A	0.0297619	1008
12	rs786448	A	G	0.867063	1008
12	rs36002329	A	C	0.015873	1008
12	rs7953876	T	C	0.0119048	1008
12	rs7973766	G	A	0.103175	1008
12	rs146539578	G	T	0.0297619	1008
12	rs786449	C	T	0.867063	1008
12	rs786450	C	A	0.970238	1008
12	rs143269373	G	A	0.030754	1008
12	rs34369761	G	C	0.103175	1008
12	rs79933835	C	T	0.0297619	1008
12	rs117887064	A	T	0.0297619	1008
12	rs12231444	C	T	0.0873016	1008
12	rs146936648	C	G	0.0297619	1008
12	rs77895354	A	G	0.0297619	1008
12	rs141542281	C	A	0.0297619	1008
12	rs74643748	G	T	0.0297619	1008
12	rs66494087	T	C	0.0119048	1008
12	rs7301377	C	T	0.0297619	1008
12	rs952360	T	C	0.0297619	1008
12	rs137861315	A	C	0.0287698	1008
12	rs112002563	C	T	0.0287698	1008
12	rs137909390	C	A	0.0297619	1008
12	rs144534644	C	T	0.0297619	1008
12	rs7313207	G	T	0.0119048	1008
12	rs10846530	G	C	0.0873016	1008
12	rs7303554	A	G	0.0297619	1008
12	rs4930713	G	A	0.103175	1008
12	rs4930712	A	G	0.0119048	1008
12	rs12308953	G	A	0.0873016	1008
12	rs16917551	C	T	0.0119048	1008
12	rs6551	C	A	0.867063	1008
12	rs1056132	A	C	0.0119048	1008
12	rs786422	G	A	0.867063	1008
12	rs118111778	C	T	0.0297619	1008
12	rs7309292	C	G	0.0119048	1008
12	rs786423	G	A	0.867063	1008
12	rs77592647	T	G	0.0297619	1008
12	rs7952920	C	T	0.0297619	1008
12	rs34099549	G	A	0.0297619	1008
12	rs7970545	T	G	0.0297619	1008
12	rs786425	G	A	0.867063	1008
12	rs117906865	A	G	0.015873	1008
12	rs1543075	G	A	0.867063	1008
12	rs1543076	C	T	0.867063	1008
12	rs74996347	A	G	0.0297619	1008
12	rs786428	C	G	0.970238	1008
12	rs786429	T	A	0.970238	1008
12	rs117564722	G	A	0.0168651	1008
12	rs786430	G	C	0.970238	1008
12	rs7979561	A	C	0.0119048	1008
12	rs141814847	C	T	0.0218254	1008
12	rs786431	T	C	0.970238	1008
12	rs111507681	C	T	0.0297619	1008
12	rs786432	T	G	0.970238	1008
12	rs10161548	G	C	0.0882937	1008
12	rs786433	A	T	0.970238	1008
12	rs786434	T	C	0.970238	1008
12	rs188433158	A	C	0.00694444	1008
12	rs786435	G	C	0.970238	1008
12	rs3850952	G	T	0.104167	1008
12	rs786437	G	A	0.970238	1008
12	rs786438	A	G	0.970238	1008
12	rs786439	G	A	0.970238	1008
12	rs77699179	G	A	0.0297619	1008
12	rs75269728	C	T	0.0853175	1008
12	rs73414262	T	G	0.0297619	1008
12	rs12809853	T	A	0.0128968	1008
12	rs61678733	T	C	0.0297619	1008
12	rs116907308	T	C	0.0287698	1008
12	rs11057304	C	T	0.0882937	1008
12	rs118104666	C	G	0.0287698	1008
12	rs551707763	C	A	0.00595238	1008
12	rs7358562	G	A	0.0873016	1008
12	rs4040225	G	A	0.133929	1008
12	rs884892	A	G	0.121032	1008
12	rs11057306	A	G	0.0297619	1008
12	rs117200049	G	A	0.0109127	1008
12	rs3748268	A	G	0.118056	1008
12	rs56213464	G	T	0.0119048	1008
12	rs11057307	T	C	0.133929	1008
12	rs34097324	A	G	0.015873	1008
12	rs10846531	C	G	0.118056	1008
12	rs2048802	C	T	0.118056	1008
12	rs4930709	C	T	0.0119048	1008
12	rs35708602	G	C	0.015873	1008
12	rs3748269	T	C	0.133929	1008
12	rs11615300	A	G	0.0456349	1008
12	rs7308304	C	T	0.015873	1008
12	rs56675602	T	G	0.015873	1008
12	rs6488883	G	C	0.133929	1008
12	rs7134896	C	A	0.133929	1008
12	rs7137473	G	A	0.015873	1008
12	rs59126974	C	T	0.015873	1008
12	rs113971302	C	T	0.015873	1008
12	rs68163141	T	C	0.015873	1008
12	rs34514002	T	C	0.015873	1008
12	rs12829500	A	C	0.0119048	1008
12	rs147043899	G	A	0.0228175	1008
12	rs35867744	G	A	0.015873	1008
12	rs11833889	C	T	0.015873	1008
12	rs15587	A	G	0.015873	1008
12	rs7302183	C	G	0.133929	1008
12	rs10773019	A	G	0.0882937	1008
12	rs3204541	G	A	0.015873	1008
12	rs142193554	C	G	0.078373	1008
12	rs3190836	A	T	0.015873	1008
12	rs3190835	T	C	0.015873	1008
12	rs10846532	A	G	0.0882937	1008
12	rs2707	G	A	0.0882937	1008
12	rs9919	T	C	0.104167	1008
12	rs1050449	A	G	0.015873	1008
12	rs1050448	G	A	0.015873	1008
12	rs1050443	C	T	0.015873	1008
12	rs11057309	T	A	0.0456349	1008
12	rs149472233	T	G	0.0208333	1008
12	rs7313628	G	A	0.134921	1008
12	rs7972413	T	C	0.135913	1008
12	rs6488884	G	A	0.0168651	1008
12	rs1515814	G	A	0.134921	1008
12	rs1060639	G	A	0.0555556	1008
12	rs1060637	A	T	0.0555556	1008
12	rs182533252	A	C	0.0257937	1008
12	rs3704	G	T	0.0863095	1008
12	rs7298287	T	C	0.0902778	1008
12	rs1515815	T	C	0.0555556	1008
12	rs908373	C	G	0.144841	1008
12	rs76328254	A	G	0.0863095	1008
12	rs78936504	C	G	0.0863095	1008
12	rs36018806	G	A	0.0545635	1008
12	rs141755541	G	C	0.0218254	1008
12	rs3748270	A	G	0.0902778	1008
12	rs11057310	G	A	0.0863095	1008
12	rs111682989	A	G	0.0902778	1008
12	rs138600588	C	T	0.0297619	1008
12	rs7316410	A	G	0.0902778	1008
12	rs144005761	C	G	0.0228175	1008
12	rs7300147	G	A	0.155754	1008
12	rs10773020	T	G	0.0863095	1008
12	rs11572920	G	A	0.0545635	1008
12	rs12830927	C	T	0.0545635	1008
12	rs11572926	A	G	0.0952381	1008
12	rs149308733	G	A	0.0119048	1008
12	rs11057312	G	A	0.0912698	1008
12	rs146050590	C	G	0.0456349	1008
12	rs7311689	G	A	0.0912698	1008
12	rs6488887	G	A	0.0912698	1008
12	rs7302177	A	G	0.0912698	1008
12	rs12816883	C	T	0.0119048	1008
12	rs11057313	G	A	0.0912698	1008
12	rs11572940	A	G	0.0912698	1008
12	rs12817576	C	T	0.0545635	1008
12	rs10846534	C	T	0.0912698	1008
12	rs7971452	A	G	0.149802	1008
12	rs10773021	C	T	0.0912698	1008
12	rs7966882	G	A	0.149802	1008
12	rs7967780	C	T	0.0912698	1008
12	rs11572949	C	T	0.0912698	1008
12	rs11572952	G	A	0.0545635	1008
12	rs2292702	T	C	0.0912698	1008
12	rs10846535	A	G	0.147817	1008
12	rs11572954	T	C	0.0376984	1008
12	rs10846536	C	T	0.0912698	1008
12	rs11615162	G	A	0.0545635	1008
12	rs34996665	C	T	0.0585317	1008
12	rs11572972	A	G	0.0575397	1008
12	rs1962020	C	T	0.0277778	1008
12	rs10846537	C	T	0.0605159	1008
12	rs4930737	A	G	0.0277778	1008
12	rs11572985	G	C	0.0367063	1008
12	rs11057318	G	A	0.0426587	1008
12	rs10846538	C	G	0.0892857	1008
12	rs11057320	A	G	0.150794	1008
12	rs11057322	C	T	0.0892857	1008
12	rs7294984	A	G	0.0575397	1008
12	rs6488888	A	G	0.0575397	1008
12	rs7303409	A	G	0.0882937	1008
12	rs1051793	A	G	0.0615079	1008
12	rs4930708	T	C	0.0615079	1008
12	rs7135624	A	G	0.150794	1008
12	rs151041764	C	T	0.0367063	1008
12	rs11611450	A	G	0.0565476	1008
12	rs35900897	T	G	0.0585317	1008
12	rs7305701	T	C	0.0605159	1008
12	rs11834141	A	C	0.0654762	1008
12	rs35649708	A	G	0.0605159	1008
12	rs11611354	A	T	0.0565476	1008
12	rs7296804	T	C	0.0565476	1008
12	rs7301065	T	A	0.0605159	1008
12	rs11612479	A	G	0.0565476	1008
12	rs12817757	C	T	0.0565476	1008
12	rs7306549	A	G	0.0605159	1008
12	rs7138209	G	A	0.0565476	1008
12	rs7313140	T	G	0.0605159	1008
12	rs12822546	G	A	0.0565476	1008
12	rs12824075	C	T	0.0565476	1008
12	rs7975119	A	T	0.0565476	1008
12	rs7975233	A	G	0.0565476	1008
12	rs7978447	A	G	0.0565476	1008
12	rs7953596	T	C	0.0565476	1008
12	rs7953599	T	C	0.0565476	1008
12	rs7963498	G	A	0.0565476	1008
12	rs6488890	C	T	0.0565476	1008
12	rs7133199	A	C	0.0605159	1008
12	rs7133543	A	G	0.0565476	1008
12	rs7302649	G	A	0.0565476	1008
12	rs7134074	A	T	0.0605159	1008
12	rs7307008	C	G	0.0565476	1008
12	rs35158437	C	T	0.0605159	1008
12	rs34534928	G	C	0.0565476	1008
12	rs149833309	C	G	0.0188492	1008
12	rs7969130	A	G	0.0565476	1008
12	rs113310757	A	G	0.0565476	1008
12	rs12820195	G	C	0.0565476	1008
12	rs35804181	T	C	0.0565476	1008
12	rs138686613	G	A	0.014881	1008
12	rs7973695	A	G	0.0565476	1008
12	rs7959553	C	T	0.0565476	1008
12	rs7958693	G	A	0.0605159	1008
12	rs148318128	C	T	0.0188492	1008
12	rs6488891	C	T	0.0565476	1008
12	rs12823866	T	C	0.0565476	1008
12	rs7969964	G	A	0.0565476	1008
12	rs66690784	C	G	0.0565476	1008
12	rs7963968	T	C	0.0565476	1008
12	rs117251955	T	C	0.0436508	1008
12	rs7974279	G	T	0.0605159	1008
12	rs7964443	T	C	0.0605159	1008
12	rs7313261	G	A	0.0605159	1008
12	rs12829893	G	T	0.0565476	1008
12	rs7302788	T	C	0.0565476	1008
12	rs11614155	C	T	0.0565476	1008
12	rs147319710	C	T	0.0892857	1008
12	rs11614659	C	T	0.0605159	1008
12	rs10846539	G	A	0.0882937	1008
12	rs10846540	A	G	0.159722	1008
12	rs35416308	T	G	0.0565476	1008
12	rs7308862	C	T	0.0605159	1008
12	rs7139193	A	G	0.14881	1008
12	rs7297576	T	C	0.0605159	1008
12	rs3748271	A	G	0.0863095	1008
12	rs7309528	C	T	0.0565476	1008
12	rs6488892	T	C	0.0565476	1008
12	rs6488893	A	G	0.0565476	1008
12	rs12829984	C	T	0.0565476	1008
12	rs7301907	T	C	0.149802	1008
12	rs7298831	A	T	0.0605159	1008
12	rs7313032	G	A	0.0605159	1008
12	rs7302449	T	C	0.149802	1008
12	rs11829958	T	G	0.0605159	1008
12	rs10773023	C	T	0.0882937	1008
12	rs11609591	T	A	0.0605159	1008
12	rs7135660	G	A	0.0565476	1008
12	rs7307343	A	G	0.0575397	1008
12	rs7310918	T	C	0.0565476	1008
12	rs11057329	A	T	0.0882937	1008
12	rs35114195	T	C	0.0605159	1008
12	rs147671185	T	A	0.0337302	1008
12	rs142388879	C	T	0.015873	1008
12	rs11833604	G	A	0.0575397	1008
12	rs11831536	A	G	0.0565476	1008
12	rs10846542	T	C	0.0892857	1008
12	rs35946281	C	A	0.0565476	1008
12	rs7137946	T	C	0.149802	1008
12	rs7304837	C	T	0.0565476	1008
12	rs7304052	G	A	0.0565476	1008
12	rs11057331	G	A	0.0882937	1008
12	rs12821242	G	A	0.0565476	1008
12	rs11057332	T	C	0.0892857	1008
12	rs11830462	C	T	0.0565476	1008
12	rs7966867	T	C	0.150794	1008
12	rs12828633	G	A	0.0605159	1008
12	rs10846543	A	G	0.0882937	1008
12	rs12831081	A	G	0.0565476	1008
12	rs11834492	T	C	0.0565476	1008
12	rs12818596	T	C	0.0565476	1008
12	rs7298440	C	T	0.0565476	1008
12	rs7979528	A	G	0.0565476	1008
12	rs7968029	C	T	0.0565476	1008
12	rs7957429	T	C	0.0555556	1008
12	rs7397230	A	G	0.0565476	1008
12	rs7307219	C	T	0.0892857	1008
12	rs7308234	C	T	0.0565476	1008
12	rs7138503	A	G	0.0605159	1008
12	rs11613632	G	A	0.0565476	1008
12	rs191048520	C	G	0.0198413	1008
12	rs73219037	G	C	0.0565476	1008
12	rs7398152	T	G	0.0565476	1008
12	rs10846545	C	T	0.0882937	1008
12	rs6488894	C	T	0.0565476	1008
12	rs7316011	C	T	0.14881	1008
12	rs117416067	T	G	0.0545635	1008
12	rs7973155	T	G	0.0565476	1008
12	rs73418174	A	C	0.00396825	1008
12	rs77724571	G	A	0.0882937	1008
12	rs10846546	A	G	0.149802	1008
12	rs11614468	T	C	0.0565476	1008
12	rs11612030	C	T	0.0565476	1008
12	rs10773024	C	G	0.0863095	1008
12	rs7136939	T	C	0.0565476	1008
12	rs11837256	A	T	0.0565476	1008
12	rs11834808	C	T	0.0565476	1008
12	rs12827074	T	C	0.0565476	1008
12	rs12811354	G	A	0.0565476	1008
12	rs7398298	C	T	0.0565476	1008
12	rs7305838	G	A	0.0565476	1008
12	rs12819746	C	G	0.0605159	1008
12	rs12825800	T	C	0.0605159	1008
```
