## Supplementary material for "Characterization of shared and ancestry-specific signals driving complex traits using multi-ancestry fine-mapping": s2_ref.bim

```
12	rs139511504	0	122901673	G	A
12	rs34220678	0	122902222	G	A
12	rs4758666	0	122902840	C	T
12	rs11058062	0	122903468	A	C
12	rs10846839	0	122904459	G	T
12	rs11058064	0	122905511	T	C
12	rs74472681	0	122909748	C	A
12	rs11058099	0	122910014	G	C
12	rs10773152	0	122910180	T	C
12	rs7135419	0	122911861	T	A
12	rs10846852	0	122912087	C	T
12	rs10846854	0	122912186	G	T
12	rs142506745	0	122913597	A	G
12	rs34129612	0	122913657	T	C
12	rs74570034	0	122913959	A	C
12	rs74943525	0	122914561	G	A
12	rs7959550	0	122915054	C	T
12	rs76954192	0	122915834	C	T
12	rs11058135	0	122916433	G	A
12	rs11058136	0	122916434	G	A
12	rs117492138	0	122916806	G	A
12	rs12229152	0	122917036	G	C
12	rs12314643	0	122917423	C	T
12	rs10846871	0	122917435	C	T
12	rs147683991	0	122917764	C	T
12	rs144724388	0	122918857	G	A
12	rs11058143	0	122919584	C	A
12	rs11058144	0	122919736	T	G
12	rs12427143	0	122919996	A	G
12	rs10846879	0	122921235	G	A
12	rs2341438	0	122921339	G	A
12	rs10734918	0	122921512	A	C
12	rs117190367	0	122923110	C	G
12	rs4758662	0	122924778	G	A
12	rs4758643	0	122924819	A	T
12	rs11830957	0	122925296	C	A
12	rs11058159	0	122926219	G	A
12	rs7964981	0	122926979	C	T
12	rs10773162	0	122929014	G	A
12	rs6489002	0	122929822	T	C
12	rs11058178	0	122931065	G	A
12	rs7970007	0	122931150	G	A
12	rs10744208	0	122931559	C	A
12	rs10744209	0	122931568	G	A
12	rs61954450	0	122931754	T	C
12	rs10744210	0	122931793	A	G
12	rs10744211	0	122931820	A	G
12	rs11058186	0	122932418	A	G
12	rs10846896	0	122932472	T	C
12	rs4758697	0	122933145	T	C
12	rs7978119	0	122933151	G	A
12	rs10846899	0	122933155	T	A
12	rs10773167	0	122934001	C	T
12	rs11058206	0	122935163	C	T
12	rs11058209	0	122935945	A	G
12	rs2173581	0	122937725	C	T
12	rs12824888	0	122937769	G	C
12	rs1973463	0	122938003	A	G
12	rs12423420	0	122938466	G	A
12	rs12812332	0	122938768	A	G
12	rs11058226	0	122938958	T	C
12	rs10846912	0	122939450	C	T
12	rs10773172	0	122939655	G	A
12	rs140481261	0	122939950	C	A
12	rs11058233	0	122940075	A	G
12	rs11058237	0	122940996	A	G
12	rs12314537	0	122941349	A	G
12	rs10744217	0	122942070	A	G
12	rs10744218	0	122942185	G	A
12	rs79458806	0	122942313	T	A
12	rs78695278	0	122942841	C	T
12	rs143399514	0	122942842	G	A
12	rs10846920	0	122943231	C	T
12	rs10846921	0	122943376	A	C
12	rs11058251	0	122943545	A	C
12	rs4758644	0	122943915	A	C
12	rs7398014	0	122943980	T	C
12	rs10773176	0	122944713	A	G
12	rs10773178	0	122944752	T	C
12	rs4758645	0	122946487	G	A
12	rs4758646	0	122946507	G	A
12	rs7316114	0	122947265	A	G
12	rs143062964	0	122947289	T	G
12	rs564049538	0	122947293	T	C
12	rs12582082	0	122947620	A	T
12	rs10744220	0	122947733	T	C
12	rs10846931	0	122947871	C	G
12	rs11058272	0	122948092	G	A
12	rs7301515	0	122949673	T	C
12	rs7963773	0	122950035	A	G
12	rs7964138	0	122950375	A	G
12	rs12425970	0	122951119	G	T
12	rs11609474	0	122952923	A	T
12	rs181017553	0	122953010	C	T
12	rs11608711	0	122956842	A	C
12	rs7132830	0	122957085	G	A
12	rs149060578	0	122959844	G	C
12	rs10846968	0	122959902	T	C
12	rs61956097	0	122960886	G	A
12	rs112206622	0	122962286	G	A
12	rs6416295	0	122963011	T	C
12	rs6489014	0	122963180	A	G
12	rs76113702	0	122963296	T	G
12	rs10846978	0	122964708	T	C
12	rs4758692	0	122966373	T	C
12	rs147628688	0	122967018	C	A
12	rs12817342	0	122968450	T	C
12	rs11058362	0	122969042	T	C
12	rs10846993	0	122969716	C	T
12	rs10773208	0	122970156	T	C
12	rs4758657	0	122972252	G	C
12	rs4758658	0	122973666	C	T
12	rs7955513	0	122974253	C	T
12	rs7311573	0	122974833	G	C
12	rs7303688	0	122975949	A	G
12	rs35483694	0	122976353	C	G
12	rs79306283	0	122976955	G	A
12	rs12828165	0	122978117	C	T
12	rs7486949	0	122978407	G	A
12	rs11058398	0	122979914	A	T
12	rs12426619	0	122980162	C	T
12	rs11058402	0	122981053	A	G
12	rs7314638	0	122983460	A	G
12	rs12825762	0	122983973	G	A
12	rs1473553	0	122985057	G	T
12	rs7296680	0	122985598	T	A
12	rs77148361	0	122985628	C	G
12	rs4356269	0	122986267	C	T
12	rs11615830	0	122986534	C	T
12	rs77518455	0	122988641	A	T
12	rs4237789	0	122988800	C	T
12	rs12818552	0	122988843	C	A
12	rs4758660	0	122989235	A	C
12	rs10998	0	122989412	G	A
12	rs3741448	0	122989634	C	T
12	rs149989190	0	122990341	T	C
12	rs61956119	0	122990671	G	A
12	rs11058480	0	122991279	C	T
12	rs9988963	0	122991478	C	G
12	rs10773230	0	122993011	C	T
12	rs7298839	0	122993879	C	T
12	rs11610303	0	122993932	G	T
12	rs7967928	0	122994609	C	T
12	rs7136564	0	122995047	G	C
12	rs6489051	0	122995372	C	T
12	rs78055105	0	122995650	A	C
12	rs1532578	0	122996221	C	G
12	rs10847090	0	122996613	G	A
12	rs7297866	0	122999080	C	T
12	rs6489056	0	122999535	C	T
12	rs61956121	0	122999891	T	C
12	rs61453559	0	123000055	T	C
12	rs77608147	0	123000169	G	C
12	rs74773799	0	123000205	G	A
12	rs58600355	0	123001193	A	T
12	rs57311174	0	123001737	G	A
12	rs6416298	0	123002143	C	T
12	rs10847103	0	123003278	C	T
12	rs11058562	0	123003317	T	C
12	rs7134381	0	123004306	C	T
12	rs10744242	0	123006263	C	T
12	rs7307867	0	123006368	T	C
12	rs11058575	0	123006408	C	T
12	rs12816396	0	123009498	A	T
12	rs11058607	0	123018762	A	G
12	rs10734924	0	123018894	T	G
12	rs7485035	0	123019935	C	T
12	rs533819998	0	123020779	T	A
12	rs7977922	0	123020823	G	A
12	rs12370850	0	123021021	G	A
12	rs10847141	0	123025545	G	A
12	rs6489071	0	123025576	C	G
12	rs74630767	0	123025756	A	C
12	rs7976597	0	123027811	T	C
12	rs61956128	0	123028096	T	C
12	rs181749331	0	123028497	T	C
12	rs61751320	0	123028739	A	G
12	rs11058649	0	123029865	C	T
12	rs139269459	0	123030248	C	T
12	rs7953379	0	123030285	A	G
12	rs34864383	0	123033455	C	T
12	rs117685726	0	123033927	C	T
12	rs35139892	0	123034022	C	A
12	rs10847169	0	123034739	A	G
12	rs10847170	0	123034931	A	G
12	rs12819165	0	123034976	A	G
12	rs79746789	0	123036861	C	G
12	rs12827322	0	123037308	T	C
12	rs7297692	0	123037471	A	G
12	rs36008586	0	123038045	C	T
12	rs61956132	0	123040382	C	T
12	rs10847179	0	123040985	T	C
12	rs12230600	0	123041071	T	C
12	rs11058710	0	123041528	C	G
12	rs7955203	0	123042642	A	T
12	rs10773302	0	123043145	G	T
12	rs11058721	0	123043764	A	G
12	rs7301815	0	123044950	T	C
12	rs7302249	0	123045870	A	T
12	rs141504238	0	123045873	T	A
12	rs143651637	0	123045936	T	G
12	rs10744275	0	123048618	A	G
12	rs10847189	0	123049746	G	T
12	rs6489111	0	123051018	A	G
12	rs11058772	0	123051021	A	T
12	rs4579965	0	123051107	A	G
12	rs12227778	0	123053488	A	G
12	rs1021705	0	123054055	A	T
12	rs187990410	0	123056225	A	T
12	rs11058796	0	123062489	A	G
12	rs11058797	0	123062594	C	T
12	rs7979863	0	123063467	G	A
12	rs7316149	0	123063912	G	A
12	rs11058812	0	123065993	A	G
12	rs10847227	0	123066685	C	T
12	rs7398861	0	123067587	G	A
12	rs10847234	0	123068515	T	C
12	rs7310366	0	123069722	T	C
12	rs10847235	0	123069759	A	T
12	rs11058839	0	123069838	C	T
12	rs11058840	0	123069857	C	T
12	rs7137722	0	123070616	G	T
12	rs138075737	0	123070959	T	G
12	rs12829891	0	123071071	T	C
12	rs143193770	0	123071509	G	T
12	rs143939277	0	123072265	C	T
12	rs11612869	0	123074248	G	A
12	rs1392236	0	123074890	C	G
12	rs76417477	0	123076296	C	T
12	rs7972728	0	123076778	C	A
12	rs11058862	0	123077350	C	T
12	rs151208718	0	123077452	G	C
12	rs10744287	0	123077485	T	A
12	rs10847242	0	123079020	T	G
12	rs4319547	0	123079035	A	G
12	rs11058868	0	123079766	C	A
12	rs79312466	0	123081157	G	T
12	rs9705654	0	123083508	T	C
12	rs2062505	0	123084806	C	T
12	rs2062506	0	123084836	A	G
12	rs11058904	0	123085754	C	T
12	rs7307735	0	123087442	A	G
12	rs57721222	0	123088351	A	G
12	rs35825023	0	123088756	G	A
12	rs7398939	0	123090237	C	T
12	rs2342082	0	123090380	T	C
12	rs12578222	0	123091028	G	A
12	rs7954964	0	123091759	C	T
12	rs7979860	0	123093541	G	T
12	rs11611668	0	123093728	C	T
12	rs2277346	0	123094720	G	C
12	rs1392237	0	123095041	T	C
12	rs2173628	0	123097023	G	A
12	rs146314363	0	123097147	G	C
12	rs66893471	0	123098858	T	C
12	rs143507778	0	123099718	A	G
12	rs11059000	0	123100282	C	T
12	rs6489156	0	123100397	C	T
12	rs6489157	0	123101673	G	C
12	rs11059008	0	123103893	A	G
12	rs10847298	0	123104687	G	A
12	rs2270775	0	123105143	C	T
12	rs11059023	0	123108563	C	T
12	rs11059028	0	123108990	T	C
12	rs118030114	0	123109004	A	C
12	rs192341018	0	123109833	C	G
12	rs6489158	0	123110365	T	G
12	rs7309390	0	123110422	A	G
12	rs35685258	0	123110453	G	A
12	rs3803004	0	123110585	G	A
12	rs3803005	0	123110654	T	C
12	rs7296826	0	123112356	G	A
12	rs6489159	0	123112806	G	A
12	rs10773378	0	123113417	G	C
12	rs7966094	0	123115771	A	G
12	rs7295397	0	123116209	C	T
12	rs73409839	0	123116355	G	A
12	rs61954998	0	123116854	T	C
12	rs7316734	0	123117425	A	G
12	rs7397990	0	123119472	T	C
12	rs10847329	0	123119563	C	T
12	rs34031587	0	123119707	C	T
12	rs113423479	0	123120753	A	G
12	rs61955000	0	123121365	A	G
12	rs11614147	0	123121706	G	T
12	rs11614277	0	123122358	G	A
12	rs10847335	0	123123258	A	C
12	rs34773022	0	123123414	G	A
12	rs11059097	0	123123684	T	A
12	rs145175108	0	123123836	A	G
12	rs113480808	0	123124138	T	C
12	rs7295105	0	123124225	G	A
12	rs7307233	0	123124301	C	G
12	rs11059100	0	123124702	G	A
12	rs10773394	0	123124778	C	A
12	rs9795701	0	123125897	T	C
12	rs73224116	0	123126288	C	G
12	rs61955003	0	123127276	C	G
12	rs74240759	0	123128213	A	G
12	rs11059120	0	123129304	C	T
12	rs7134265	0	123130591	A	G
12	rs55995122	0	123130764	C	T
12	rs7959238	0	123131498	A	T
12	rs35297311	0	123131578	A	C
12	rs35157148	0	123131651	C	T
12	rs7954006	0	123131824	C	A
12	rs7397194	0	123132255	C	G
12	rs7398147	0	123134731	C	T
12	rs11059214	0	123135240	G	T
12	rs6489179	0	123136244	A	C
12	rs540887143	0	123136878	G	A
12	rs11059237	0	123137794	A	G
12	rs34357107	0	123139084	T	G
12	rs73224188	0	123140411	G	A
12	rs645348	0	123140597	A	G
12	rs11059257	0	123141346	T	A
12	rs11059258	0	123141687	G	A
12	rs10847415	0	123144293	T	C
12	rs612465	0	123144441	G	C
12	rs2936731	0	123144580	G	T
12	rs12821949	0	123145828	C	T
12	rs2245199	0	123145864	C	T
12	rs80060997	0	123149615	G	A
12	rs7307887	0	123151953	T	C
12	rs11059306	0	123152363	T	G
12	rs117117689	0	123152540	G	C
12	rs6489190	0	123153825	C	T
12	rs6489191	0	123154039	A	G
12	rs9788287	0	123155263	G	A
12	rs584844	0	123155899	C	T
12	rs79445502	0	123156399	G	A
12	rs598322	0	123156551	T	C
12	rs7350636	0	123156676	G	C
12	rs117657573	0	123156717	G	A
12	rs117921591	0	123156900	C	T
12	rs527877	0	123157029	C	T
12	rs10450705	0	123157730	G	A
12	rs146323192	0	123157959	G	A
12	rs117750369	0	123158062	G	A
12	rs474564	0	123158193	G	C
12	rs642895	0	123158291	C	T
12	rs11059328	0	123158783	C	T
12	rs117501996	0	123158891	A	G
12	rs11059333	0	123160180	T	C
12	rs10847446	0	123160304	G	A
12	rs12231722	0	123160365	G	C
12	rs11059337	0	123160494	A	T
12	rs646001	0	123160901	G	A
12	rs6489201	0	123161014	A	G
12	rs11610408	0	123161990	C	T
12	rs7966605	0	123162566	T	C
12	rs4759404	0	123162656	C	T
12	rs4759364	0	123162786	C	T
12	rs2088678	0	123162954	T	C
12	rs10773429	0	123163173	C	T
12	rs11059356	0	123163803	G	A
12	rs10847452	0	123163848	G	T
12	rs35683065	0	123164062	G	C
12	rs10847456	0	123164553	C	T
12	rs76280899	0	123164769	C	T
12	rs6489203	0	123165081	G	A
12	rs7969474	0	123165562	C	T
12	rs7958805	0	123165883	G	T
12	rs7959072	0	123166094	G	T
12	rs10773433	0	123166252	A	G
12	rs10773434	0	123166296	A	T
12	rs10773435	0	123166298	G	C
12	rs10773436	0	123166371	A	G
12	rs74860282	0	123166853	T	C
12	rs7296217	0	123166913	T	A
12	rs644626	0	123167138	T	C
12	rs7970419	0	123167344	G	A
12	rs7309056	0	123167793	G	T
12	rs6489204	0	123168193	G	A
12	rs6489205	0	123168333	T	A
12	rs7969523	0	123168636	T	G
12	rs74610905	0	123169486	A	T
12	rs118048365	0	123170243	A	G
12	rs144148601	0	123170260	G	A
12	rs11059384	0	123170301	C	A
12	rs635400	0	123171089	A	G
12	rs2454722	0	123171218	A	G
12	rs2244689	0	123172330	A	G
12	rs73224198	0	123172353	T	A
12	rs531791	0	123172612	T	C
12	rs630408	0	123172822	C	T
12	rs138643019	0	123173107	G	A
12	rs562042	0	123173639	A	G
12	rs601339	0	123174743	A	G
12	rs589154	0	123175129	C	T
12	rs585465	0	123175965	C	T
12	rs10773445	0	123177108	A	G
12	rs568853	0	123177128	G	A
12	rs150626453	0	123177973	C	A
12	rs75134921	0	123178134	C	T
12	rs4759361	0	123178280	T	A
12	rs491489	0	123178410	C	T
12	rs632393	0	123178817	G	A
12	rs11059418	0	123179430	C	T
12	rs2649991	0	123179461	A	G
12	rs525215	0	123179771	G	A
12	rs1696336	0	123179842	C	G
12	rs1798219	0	123180061	A	C
12	rs645491	0	123181661	T	C
12	rs509548	0	123181855	T	A
12	rs643285	0	123182151	G	A
12	rs535010	0	123182310	C	G
12	rs7972971	0	123182332	T	G
12	rs7956284	0	123183017	G	A
12	rs4453272	0	123184235	T	C
12	rs586573	0	123185601	G	A
12	rs582856	0	123186458	T	C
12	rs582452	0	123186539	A	G
12	rs545234	0	123188076	G	T
12	rs189850482	0	123188750	G	C
12	rs7305589	0	123189208	C	T
12	rs6489222	0	123189499	A	G
12	rs488391	0	123189678	C	T
12	rs7133768	0	123189794	T	C
12	rs7974561	0	123190230	C	A
12	rs9668547	0	123190700	A	T
12	rs9668559	0	123190945	A	C
12	rs2454718	0	123191375	T	C
12	rs10444445	0	123191491	T	A
12	rs1798184	0	123191912	C	T
12	rs10773474	0	123192170	T	C
12	rs526276	0	123192454	C	T
12	rs602293	0	123194636	C	T
12	rs600501	0	123195014	A	G
12	rs11059504	0	123195036	G	T
12	rs11059507	0	123195310	T	C
12	rs588293	0	123195427	G	A
12	rs72487567	0	123195582	G	A
12	rs61955029	0	123195800	T	G
12	rs681317	0	123196474	A	G
12	rs680934	0	123196508	T	C
12	rs680838	0	123196572	T	C
12	rs561220626	0	123197626	T	C
12	rs55776099	0	123198832	G	A
12	rs2262194	0	123198921	T	G
12	rs2256936	0	123198936	C	T
12	rs113740515	0	123199410	G	A
12	rs28675952	0	123199676	A	C
12	rs493623	0	123199755	A	G
12	rs61955033	0	123199842	T	C
12	rs56308926	0	123200247	G	C
12	rs1798192	0	123200768	T	G
12	rs1696352	0	123200937	T	G
12	rs3825155	0	123201233	A	G
12	rs3825156	0	123201291	A	G
12	rs2256572	0	123201508	A	G
12	rs28710048	0	123201539	C	G
12	rs71456771	0	123201925	G	T
12	rs147533368	0	123202951	G	A
12	rs488635	0	123203258	T	G
12	rs3858543	0	123203360	C	T
12	rs2454703	0	123203731	T	C
12	rs34699072	0	123203986	C	T
12	rs3104614	0	123204297	C	T
12	rs3104613	0	123204419	G	T
12	rs580063	0	123206340	T	C
12	rs117722534	0	123206641	G	C
12	rs10847570	0	123206691	G	A
12	rs11059583	0	123206933	T	A
12	rs10847574	0	123207805	A	C
12	rs6489237	0	123208929	C	T
12	rs2454702	0	123209159	C	T
12	rs3922628	0	123209295	T	A
12	rs35173057	0	123210757	C	T
12	rs10773515	0	123211327	T	C
12	rs1696348	0	123211817	A	G
12	rs7307192	0	123212108	C	G
12	rs7313367	0	123212236	A	G
12	rs7131791	0	123212740	A	G
12	rs513567	0	123213236	A	G
12	rs3803003	0	123214038	G	A
12	rs117731593	0	123215371	G	C
12	rs527902	0	123215410	T	C
12	rs525017	0	123215734	T	C
12	rs4759383	0	123215850	T	C
12	rs496911	0	123216469	G	A
12	rs78691716	0	123217192	A	T
12	rs11059650	0	123219785	C	T
12	rs139571163	0	123220497	T	C
12	rs4759368	0	123220549	A	G
12	rs2245611	0	123223330	C	T
12	rs7138436	0	123223920	G	T
12	rs548349	0	123224909	T	C
12	rs9645762	0	123225748	C	T
12	rs2253504	0	123227180	C	T
12	rs145865794	0	123228979	C	A
12	rs10466883	0	123229106	G	T
12	rs652533	0	123229545	C	T
12	rs651683	0	123229693	C	G
12	rs10466884	0	123231606	G	A
12	rs11059711	0	123233892	G	A
12	rs11059724	0	123235978	T	G
12	rs143112824	0	123236213	G	A
12	rs10773547	0	123236499	G	A
12	rs11059729	0	123236546	T	C
12	rs79350782	0	123238416	G	T
12	rs78403365	0	123238561	C	T
12	rs2649896	0	123238797	G	A
12	rs12310386	0	123239620	A	C
12	rs148874285	0	123239978	T	G
12	rs1260123	0	123240058	A	G
12	rs75789455	0	123240082	C	T
12	rs57366988	0	123240297	G	A
12	rs75876669	0	123241608	C	T
12	rs75955869	0	123241687	A	C
12	rs74970176	0	123241926	A	T
12	rs12316263	0	123242877	A	G
12	rs112064785	0	123243346	C	G
12	rs2649902	0	123243687	G	A
12	rs12321556	0	123244603	T	G
12	rs2649903	0	123244859	A	G
12	rs2656812	0	123244984	C	A
12	rs80140873	0	123245514	C	G
12	rs1260121	0	123246355	G	A
12	rs78591962	0	123246781	T	A
12	rs75389155	0	123246797	A	G
12	rs78501176	0	123246869	A	C
12	rs3817095	0	123247506	T	C
12	rs80220833	0	123248481	T	G
12	rs1260120	0	123249072	G	A
12	rs113903550	0	123249102	G	A
12	rs61176973	0	123250394	G	A
12	rs839357	0	123251367	A	G
12	rs839356	0	123251637	C	A
12	rs144554963	0	123253496	A	G
12	rs2154	0	123254538	A	G
12	rs144666710	0	123254678	T	A
12	rs1975761	0	123254699	C	A
12	rs11059834	0	123254762	T	C
12	rs1671688	0	123255733	A	T
12	rs2649914	0	123257352	A	G
12	rs78552965	0	123257622	G	A
12	rs1671687	0	123258583	T	C
12	rs839355	0	123260285	A	G
12	rs12307038	0	123261962	T	C
12	rs701484	0	123263329	G	A
12	rs12310901	0	123264709	A	T
12	rs12303270	0	123265277	G	A
12	rs839354	0	123265410	C	T
12	rs12312837	0	123265688	A	G
12	rs1798563	0	123265952	A	G
12	rs187889828	0	123266154	C	G
12	rs193002744	0	123266188	C	T
12	rs12302287	0	123267137	C	T
12	rs11059932	0	123267421	G	A
12	rs12303951	0	123267866	C	A
12	rs2936730	0	123268000	C	G
12	rs60469279	0	123268181	C	T
12	rs12305822	0	123268734	C	T
12	rs1696355	0	123268777	A	T
12	rs75875275	0	123268884	A	G
12	rs11059953	0	123269441	T	C
12	rs11059954	0	123269591	C	T
12	rs1696320	0	123269814	A	G
12	rs1671679	0	123270717	C	T
12	rs7967318	0	123270798	C	T
12	rs144387090	0	123271775	G	A
12	rs7486414	0	123273206	G	A
12	rs6489240	0	123275030	T	C
12	rs7311386	0	123275609	G	A
12	rs7138313	0	123275771	C	T
12	rs12319160	0	123275773	C	T
12	rs75381856	0	123275952	T	C
12	rs839363	0	123276924	C	T
12	rs74741778	0	123277131	T	G
12	rs839362	0	123277170	G	A
12	rs839361	0	123277213	A	G
12	rs113956084	0	123277217	T	C
12	rs78935817	0	123277741	C	T
12	rs80023119	0	123277965	A	C
12	rs79426485	0	123278460	A	T
12	rs2649895	0	123279158	A	G
12	rs75481785	0	123279564	G	A
12	rs12321100	0	123279862	T	C
12	rs2649894	0	123280033	T	C
12	rs145576542	0	123280071	T	C
12	rs183570077	0	123280192	T	C
12	rs2604850	0	123280196	T	C
12	rs143253822	0	123280753	G	A
12	rs12313538	0	123281167	G	A
12	rs12318871	0	123281175	C	T
12	rs12313600	0	123281262	G	A
12	rs10744394	0	123281967	G	A
12	rs12315520	0	123282275	G	C
12	rs12298293	0	123282292	T	C
12	rs4759393	0	123282532	G	A
12	rs79433554	0	123282926	G	A
12	rs144122729	0	123283055	C	G
12	rs839360	0	123283841	A	G
12	rs12297553	0	123283864	C	T
12	rs77908463	0	123284395	C	T
12	rs75482067	0	123284472	G	A
12	rs12321131	0	123285124	G	A
12	rs4759392	0	123285131	C	T
12	rs11060064	0	123286478	C	T
12	rs11060065	0	123286491	A	G
12	rs79775390	0	123286774	C	T
12	rs7294991	0	123286780	C	T
12	rs7305256	0	123287029	T	C
12	rs75794148	0	123287329	C	G
12	rs58182048	0	123287708	C	T
12	rs77422670	0	123288313	T	C
12	rs7309225	0	123288439	A	G
12	rs6489241	0	123288739	C	G
12	rs10847742	0	123289395	A	G
12	rs9788290	0	123291085	G	A
12	rs10847749	0	123291506	C	T
12	rs10847751	0	123291742	C	T
12	rs145328666	0	123291798	G	A
12	rs967281	0	123292179	A	G
12	rs77970074	0	123292186	T	G
12	rs11060112	0	123292503	A	C
12	rs4038080	0	123292915	T	C
12	rs4038081	0	123292922	G	A
12	rs4307760	0	123293048	C	G
12	rs4424710	0	123293302	T	G
12	rs3844369	0	123293559	T	C
12	rs3852535	0	123293656	G	A
12	rs4426165	0	123293807	T	C
12	rs9795629	0	123294710	G	A
12	rs7957643	0	123296118	G	A
12	rs150774416	0	123296196	G	A
12	rs138062324	0	123296204	G	A
12	rs12817488	0	123296294	G	A
12	rs7960548	0	123296849	T	C
12	rs11060142	0	123297107	G	T
12	rs10773599	0	123297419	A	T
12	rs4759391	0	123297718	T	A
12	rs10847775	0	123298221	G	A
12	rs12811036	0	123298556	T	C
12	rs12367291	0	123298721	G	A
12	rs12369710	0	123298742	T	C
12	rs11060152	0	123298932	G	A
12	rs10744401	0	123299236	T	G
12	rs7303973	0	123299306	T	C
12	rs4038070	0	123299525	C	T
12	rs74867415	0	123300565	A	G
12	rs116736246	0	123301358	T	A
12	rs4759390	0	123302774	C	T
12	rs11060180	0	123303586	A	G
12	rs367693027	0	123305336	C	T
12	rs937520	0	123306035	C	T
12	rs2649908	0	123306547	A	G
12	rs75471208	0	123306558	G	A
12	rs76702897	0	123307244	A	G
12	rs2649909	0	123307736	G	T
12	rs7954285	0	123307754	C	T
12	rs2604851	0	123307755	A	G
12	rs4759389	0	123308615	A	G
12	rs1696327	0	123309196	T	C
12	rs11060208	0	123309422	G	A
12	rs7398546	0	123309475	T	C
12	rs11060209	0	123309544	A	G
12	rs11060211	0	123309744	T	A
12	rs7487095	0	123310199	A	G
12	rs10773627	0	123311853	A	G
12	rs1696326	0	123311981	C	T
12	rs897393	0	123312051	C	T
12	rs60308342	0	123312881	C	T
12	rs2936735	0	123312898	T	C
12	rs2649904	0	123313154	A	G
12	rs1799618	0	123313643	A	C
12	rs1671686	0	123313697	G	C
12	rs1671685	0	123314125	C	T
12	rs1696349	0	123314139	A	C
12	rs1671684	0	123314471	G	T
12	rs80029885	0	123314853	G	A
12	rs10847826	0	123314899	G	C
12	rs111589530	0	123314952	C	T
12	rs78661168	0	123315903	G	C
12	rs59922385	0	123316104	A	G
12	rs143245312	0	123316276	G	A
12	rs4759355	0	123316566	A	G
12	rs4759354	0	123316800	A	G
12	rs4759353	0	123316881	C	A
12	rs2880678	0	123317099	C	T
12	rs2343685	0	123317182	C	G
12	rs73421642	0	123317740	G	C
12	rs897388	0	123318392	C	G
12	rs2100500	0	123318626	G	C
12	rs112066678	0	123319647	A	C
12	rs143280537	0	123320645	T	C
12	rs12314544	0	123321497	G	T
12	rs79798267	0	123321819	A	T
12	rs76630990	0	123322011	G	A
12	rs10847839	0	123322560	T	C
12	rs921808	0	123323135	C	T
12	rs12299742	0	123323357	T	G
12	rs139679382	0	123325019	C	T
12	rs754080	0	123325296	G	A
12	rs735378	0	123325568	G	A
12	rs1979237	0	123325895	C	T
12	rs1979236	0	123325993	G	A
12	rs897392	0	123326326	G	A
12	rs897391	0	123326374	G	A
12	rs78245747	0	123326499	G	T
12	rs10847864	0	123326598	G	T
12	rs12426809	0	123327143	C	T
12	rs12319654	0	123327160	C	T
12	rs12314494	0	123327361	G	A
12	rs12298664	0	123327445	T	C
12	rs10773657	0	123327900	C	A
12	rs10847869	0	123328359	C	G
12	rs76385829	0	123328378	C	T
12	rs7303024	0	123329189	C	T
12	rs4759352	0	123329431	T	C
12	rs4759351	0	123329439	A	G
12	rs897390	0	123329690	T	C
12	rs56272219	0	123329737	A	G
12	rs80105191	0	123329741	T	C
12	rs1532835	0	123330665	G	A
12	rs937766	0	123331094	G	T
12	rs2343108	0	123331301	C	T
12	rs897384	0	123331344	T	C
12	rs3817094	0	123332032	T	C
12	rs2292131	0	123332354	C	T
12	rs2292132	0	123332834	T	C
12	rs2135014	0	123333065	C	T
12	rs3896871	0	123333610	G	T
12	rs3896870	0	123333611	T	C
12	rs3852536	0	123333824	C	T
12	rs2292134	0	123334033	C	G
12	rs2292135	0	123334075	G	A
12	rs2271048	0	123335483	A	G
12	rs2271049	0	123335488	G	A
12	rs142378227	0	123335496	C	T
12	rs2271050	0	123335527	C	T
12	rs10744422	0	123336789	T	C
12	rs12298151	0	123337761	G	A
12	rs11060387	0	123337813	C	T
12	rs7485652	0	123338287	A	G
12	rs936083	0	123338964	A	G
12	rs2292137	0	123339358	C	G
12	rs2292138	0	123339712	A	G
12	rs897386	0	123341289	A	C
12	rs897385	0	123341297	A	G
12	rs7138398	0	123341833	G	C
12	rs2343109	0	123341863	G	C
12	rs1587856	0	123342229	A	G
12	rs59192320	0	123342322	A	T
12	rs117866676	0	123342706	C	T
12	rs12313006	0	123342885	C	T
12	rs2271051	0	123344021	G	A
12	rs150849671	0	123344197	G	T
12	rs937765	0	123344910	A	C
12	rs2292139	0	123345090	G	A
12	rs7306948	0	123345347	G	A
12	rs7298176	0	123345360	T	C
12	rs10847910	0	123345736	C	G
12	rs76137672	0	123345787	G	A
12	rs75217947	0	123346177	G	C
12	rs2271052	0	123346736	C	T
12	rs4759382	0	123347609	A	G
12	rs4759438	0	123347702	C	G
12	rs4759381	0	123348480	G	A
12	rs2061101	0	123348925	C	A
12	rs2061099	0	123349070	T	C
12	rs77191083	0	123349123	G	C
12	rs2061098	0	123349410	T	C
12	rs12255	0	123350204	C	T
12	rs117865374	0	123350283	C	G
12	rs3825143	0	123352179	C	T
12	rs2277345	0	123352836	C	T
12	rs7972447	0	123354545	C	G
12	rs74985067	0	123354980	G	A
12	rs117101608	0	123355782	T	C
12	rs4759384	0	123357011	T	C
12	rs6489245	0	123360151	G	A
12	rs3852537	0	123361501	T	C
12	rs7138257	0	123363562	C	T
12	rs7139055	0	123364198	C	T
12	rs116889822	0	123364335	G	A
12	rs78462864	0	123365867	C	T
12	rs12303328	0	123367786	C	A
12	rs10744434	0	123368419	T	A
12	rs1037593	0	123369129	A	G
12	rs2343107	0	123376419	C	T
12	rs4759386	0	123377470	T	C
12	rs4759387	0	123377569	C	T
12	rs1026395	0	123377821	T	C
12	rs11060623	0	123379193	C	T
12	rs7980541	0	123379477	C	T
12	rs10744439	0	123379493	G	A
12	rs4759388	0	123379921	T	A
12	rs1983098	0	123382641	G	A
12	rs4759356	0	123382646	A	G
12	rs112158505	0	123382660	T	C
12	rs113929599	0	123382664	C	A
12	rs2168279	0	123382719	A	G
12	rs111716391	0	123382731	A	G
12	rs80024005	0	123383147	G	T
12	rs76446716	0	123383148	C	T
12	rs7306047	0	123383339	A	G
12	rs74522617	0	123383400	G	A
12	rs79454364	0	123383716	T	C
12	rs6489247	0	123385443	T	C
12	rs75532558	0	123386199	T	C
12	rs74615202	0	123387633	T	G
12	rs74359198	0	123387774	T	C
12	rs10847980	0	123387922	T	G
12	rs117539057	0	123388592	T	C
12	rs78140707	0	123393058	C	G
12	rs1471022	0	123394850	T	C
12	rs75438052	0	123395555	A	C
12	rs188525241	0	123395796	C	T
12	rs368044106	0	123396167	C	T
12	rs7313915	0	123396799	C	T
12	rs11060708	0	123397136	G	C
12	rs76285418	0	123398180	C	T
12	rs142208597	0	123398244	C	T
12	rs11060725	0	123399478	G	T
12	rs74418502	0	123400869	T	A
12	rs117648231	0	123402682	G	A
12	rs77329346	0	123403577	A	G
12	rs11060762	0	123403710	C	A
12	rs11060770	0	123404432	A	G
12	rs7953894	0	123404966	C	A
12	rs139342225	0	123407848	T	A
12	rs4759400	0	123407985	C	T
12	rs11609798	0	123409694	G	C
12	rs4759360	0	123409705	C	T
12	rs117826986	0	123410312	A	G
12	rs80172058	0	123411902	A	G
12	rs2270788	0	123414349	T	C
12	rs10848076	0	123416348	A	G
12	rs73230017	0	123418231	G	A
12	rs138628060	0	123419574	T	C
12	rs11060853	0	123424071	A	G
12	rs4148866	0	123425575	C	T
12	rs7298563	0	123426873	A	G
12	rs59002329	0	123427920	C	T
12	rs79304919	0	123427951	C	T
12	rs57310784	0	123427973	G	A
12	rs73408859	0	123429697	T	C
12	rs11060888	0	123429978	G	C
12	rs73408862	0	123431881	G	A
12	rs143877198	0	123432001	T	C
12	rs73408863	0	123432441	A	G
12	rs11060932	0	123433649	C	T
12	rs10219462	0	123438347	G	A
12	rs111835289	0	123438917	A	G
12	rs12229119	0	123439237	A	G
12	rs149460209	0	123440334	C	A
12	rs12311043	0	123440612	A	G
12	rs11060993	0	123441171	A	G
12	rs11060997	0	123441358	T	C
12	rs11060999	0	123441675	G	A
12	rs12229884	0	123442472	C	T
12	rs10848148	0	123442823	A	G
12	rs117799402	0	123444088	G	C
12	rs3803002	0	123444422	C	T
12	rs4275659	0	123447928	T	C
12	rs3782289	0	123449432	T	C
12	rs77408283	0	123450576	T	C
12	rs4148856	0	123450765	G	C
12	rs61955196	0	123451018	G	C
12	rs150566082	0	123454749	C	A
12	rs117709257	0	123455659	A	C
12	rs7296418	0	123457619	C	T
12	rs883562	0	123460719	C	G
12	rs883563	0	123460823	A	G
12	rs884956	0	123460962	T	C
12	rs142650893	0	123461974	A	G
12	rs3759115	0	123464279	T	C
12	rs140000146	0	123466101	C	A
12	rs55742290	0	123466111	C	T
12	rs117153243	0	123466215	C	T
12	rs57958739	0	123467163	C	G
12	rs149850639	0	123468546	T	C
12	rs1568918	0	123469141	C	T
12	rs3741530	0	123469647	G	T
12	rs11061166	0	123469907	C	T
12	rs117291448	0	123470475	C	T
12	rs12811109	0	123471094	G	A
12	rs1463877	0	123473254	T	C
12	rs7135296	0	123476586	G	A
12	rs149394768	0	123476791	G	A
12	rs937564	0	123477311	T	C
12	rs74954864	0	123480323	C	T
12	rs61955214	0	123482424	T	C
12	rs117051159	0	123482506	C	T
12	rs1984658	0	123483426	G	A
12	rs883263	0	123485188	A	G
12	rs28755851	0	123486282	A	T
12	rs147609136	0	123490451	C	T
12	rs151224164	0	123490995	C	A
12	rs940904	0	123491572	G	A
12	rs3897102	0	123492112	C	T
12	rs12820906	0	123493123	A	G
12	rs369448301	0	123493892	G	C
12	rs78351440	0	123495289	C	A
12	rs77958303	0	123496474	G	C
12	rs7305511	0	123498253	G	T
12	rs10848291	0	123499221	C	T
12	rs137897734	0	123500025	C	T
12	rs12425850	0	123501972	T	C
12	rs12425009	0	123502044	C	T
12	rs7398697	0	123502904	C	T
12	rs143593289	0	123503392	G	A
12	rs75338281	0	123507484	G	A
12	rs4759362	0	123508061	G	C
12	rs79209281	0	123512050	C	G
12	rs78304689	0	123512736	C	T
12	rs118031899	0	123513748	G	A
12	rs77193970	0	123516317	G	A
12	rs1630820	0	123516917	C	G
12	rs74654764	0	123517345	C	T
12	rs641760	0	123518866	T	C
12	rs2270789	0	123519014	C	T
12	rs117667754	0	123519547	A	T
12	rs11613937	0	123520071	C	T
12	rs520088	0	123522150	C	G
12	rs10848363	0	123522886	G	A
12	rs10848365	0	123522931	C	T
12	rs113985700	0	123525295	T	C
12	rs655293	0	123528405	G	A
12	rs11608811	0	123529056	A	G
12	rs147040877	0	123531254	T	G
12	rs117801578	0	123532260	C	T
12	rs71444568	0	123533239	G	A
12	rs148414493	0	123534259	C	T
12	rs145192753	0	123536725	C	T
12	rs138437978	0	123538677	T	G
12	rs4148857	0	123539955	T	C
12	rs117229530	0	123540013	C	T
12	rs4148858	0	123540022	G	A
12	rs10773921	0	123541606	C	T
12	rs4148859	0	123542492	T	C
12	rs7957096	0	123544878	A	G
12	rs77571482	0	123548527	C	T
12	rs585522	0	123550813	A	G
12	rs11061601	0	123551028	G	A
12	rs77402445	0	123554186	C	T
12	rs78044997	0	123558283	G	A
12	rs1260294	0	123560289	T	C
12	rs596940	0	123560731	T	C
12	rs4148861	0	123562875	C	T
12	rs75625781	0	123565973	C	A
12	rs12306711	0	123568186	T	C
12	rs4148862	0	123568619	A	C
12	rs4148863	0	123569375	A	G
12	rs79050529	0	123569482	C	A
12	rs10848428	0	123572495	C	T
12	rs74599304	0	123573030	G	A
12	rs1727307	0	123575742	A	G
12	rs4148864	0	123580657	C	T
12	rs10848429	0	123584033	C	A
12	rs1790094	0	123586688	T	C
12	rs186587798	0	123589003	C	T
12	rs12318594	0	123589909	G	A
12	rs1617156	0	123590165	T	C
12	rs11061611	0	123590742	A	G
12	rs77863255	0	123591321	G	A
12	rs1790106	0	123591596	G	T
12	rs139833664	0	123591671	G	C
12	rs7132277	0	123593382	C	T
12	rs7299943	0	123593485	T	A
12	rs75589918	0	123594402	G	C
12	rs949143	0	123595163	G	A
12	rs4148865	0	123595749	C	A
12	rs141025836	0	123596156	G	A
12	rs147851315	0	123602533	C	T
12	rs7975763	0	123604053	C	T
12	rs1790121	0	123604492	G	A
12	rs1880975	0	123605890	G	C
12	rs11061616	0	123606023	T	C
12	rs1790122	0	123606739	G	A
12	rs143643671	0	123608878	C	T
12	rs11057162	0	123611741	G	A
12	rs78753733	0	123612436	A	G
12	rs78857330	0	123613273	T	C
12	rs1790120	0	123613565	A	C
12	rs2851442	0	123614139	T	C
12	rs78220661	0	123614218	C	A
12	rs10846468	0	123614609	C	A
12	rs2510885	0	123614813	G	C
12	rs79665790	0	123614832	G	A
12	rs1790119	0	123615098	C	A
12	rs76205535	0	123615869	A	C
12	rs1727294	0	123616514	A	G
12	rs1727295	0	123616861	G	A
12	rs1790116	0	123618544	G	T
12	rs1727316	0	123618603	C	T
12	rs1727317	0	123618942	T	C
12	rs10846469	0	123619362	T	C
12	rs78856743	0	123619648	G	A
12	rs1616131	0	123619838	G	A
12	rs1616181	0	123619856	T	A
12	rs1623129	0	123620716	G	A
12	rs144288399	0	123620797	C	T
12	rs1727318	0	123621210	T	C
12	rs141838768	0	123621448	T	A
12	rs145714392	0	123621667	C	T
12	rs2851441	0	123622209	A	G
12	rs12298355	0	123622312	T	C
12	rs1611973	0	123622731	C	G
12	rs2695482	0	123623174	C	T
12	rs113173910	0	123623763	G	A
12	rs186900746	0	123623835	C	T
12	rs150632425	0	123624227	G	C
12	rs150124865	0	123626635	C	T
12	rs1106240	0	123626982	C	T
12	rs1106241	0	123627016	T	C
12	rs77250160	0	123627905	T	C
12	rs144222359	0	123629042	G	A
12	rs1569068	0	123632276	G	A
12	rs58991895	0	123632367	C	G
12	rs1727302	0	123632930	G	A
12	rs74703625	0	123633057	C	T
12	rs1727305	0	123633382	T	C
12	rs1790090	0	123633424	G	A
12	rs949142	0	123634043	T	C
12	rs884548	0	123634122	A	G
12	rs1716183	0	123635096	C	T
12	rs1790108	0	123636841	A	G
12	rs1716184	0	123637509	G	C
12	rs1790109	0	123637752	C	G
12	rs10846471	0	123637837	T	C
12	rs1716185	0	123638070	A	T
12	rs1627724	0	123638580	T	A
12	rs1727315	0	123638930	G	A
12	rs61187102	0	123639869	G	C
12	rs74359282	0	123640262	G	C
12	rs1727314	0	123640664	C	A
12	rs1727313	0	123640853	C	G
12	rs1051434	0	123641200	C	T
12	rs1716162	0	123642538	T	A
12	rs11057172	0	123642740	T	C
12	rs2682429	0	123642955	C	G
12	rs2695481	0	123643420	T	C
12	rs12311134	0	123643453	C	A
12	rs2851438	0	123643689	T	C
12	rs10744147	0	123643729	A	G
12	rs61041384	0	123644043	T	C
12	rs1047158	0	123644056	C	A
12	rs10772993	0	123644714	A	G
12	rs10846473	0	123644808	C	T
12	rs75541989	0	123644993	C	G
12	rs1051431	0	123645803	G	A
12	rs1727296	0	123647725	G	C
12	rs1727293	0	123648032	C	T
12	rs1716165	0	123648881	C	T
12	rs149723937	0	123649270	G	A
12	rs1617434	0	123649486	A	G
12	rs1615350	0	123650335	C	T
12	rs1618679	0	123650714	A	G
12	rs1621194	0	123651018	T	C
12	rs1716167	0	123651162	A	G
12	rs1716168	0	123651966	G	C
12	rs12318389	0	123652729	C	A
12	rs76617121	0	123652783	A	G
12	rs2851437	0	123653592	C	A
12	rs113842662	0	123654380	G	A
12	rs112406620	0	123654381	C	A
12	rs1790099	0	123656533	C	T
12	rs4759367	0	123656544	G	A
12	rs112982798	0	123656564	C	A
12	rs2682427	0	123656809	G	A
12	rs143732191	0	123657100	G	A
12	rs79652218	0	123660100	T	C
12	rs11057180	0	123661764	T	C
12	rs78538199	0	123662674	A	G
12	rs3759113	0	123664438	A	C
12	rs1727301	0	123664514	G	A
12	rs2851447	0	123665113	G	C
12	rs10846476	0	123666075	G	A
12	rs10846477	0	123666297	T	G
12	rs77512518	0	123666538	C	T
12	rs12229700	0	123666649	G	A
12	rs1616484	0	123667952	A	G
12	rs4759406	0	123668043	C	T
12	rs148234445	0	123668660	G	C
12	rs1790135	0	123669235	C	T
12	rs149544529	0	123669297	G	A
12	rs76152284	0	123671665	G	C
12	rs1790088	0	123673258	G	A
12	rs144333498	0	123674155	A	C
12	rs2102949	0	123676763	G	A
12	rs10846479	0	123676841	T	C
12	rs4460848	0	123677810	A	G
12	rs117795630	0	123678469	C	T
12	rs60296110	0	123678614	G	A
12	rs1727286	0	123680563	T	C
12	rs75648402	0	123680819	C	T
12	rs79033960	0	123680935	T	C
12	rs118072116	0	123681027	C	T
12	rs77015199	0	123681637	G	C
12	rs1716180	0	123682081	G	A
12	rs150378933	0	123682316	G	A
12	rs11610710	0	123682594	G	A
12	rs74240768	0	123683976	T	C
12	rs112354496	0	123684025	A	G
12	rs79169804	0	123684208	C	T
12	rs117497930	0	123684538	A	G
12	rs138997931	0	123684694	G	C
12	rs113730715	0	123687672	G	A
12	rs3759111	0	123687774	C	T
12	rs74240769	0	123688228	C	A
12	rs11057189	0	123688484	T	G
12	rs145936601	0	123688783	A	T
12	rs74917517	0	123688805	C	T
12	rs75338498	0	123689328	G	A
12	rs4759407	0	123689674	C	T
12	rs1790129	0	123689897	G	A
12	rs11057191	0	123691256	C	T
12	rs74240770	0	123691742	T	G
12	rs138377250	0	123692378	C	T
12	rs76095298	0	123692812	C	A
12	rs548062289	0	123692985	G	A
12	rs76872194	0	123693363	C	A
12	rs2851443	0	123694250	C	T
12	rs79902160	0	123694672	G	A
12	rs74240771	0	123696963	G	A
12	rs3018099	0	123697007	C	T
12	rs1790134	0	123697898	T	C
12	rs140562095	0	123699693	G	A
12	rs1727319	0	123701353	T	C
12	rs181637522	0	123701406	C	T
12	rs139693284	0	123703578	T	C
12	rs79833865	0	123704219	G	A
12	rs1716178	0	123704598	G	A
12	rs36121382	0	123705962	C	T
12	rs150096107	0	123706188	G	T
12	rs1790104	0	123709409	C	T
12	rs1790096	0	123710364	C	T
12	rs1626703	0	123710835	A	C
12	rs79453983	0	123711176	T	C
12	rs80263881	0	123713757	G	A
12	rs60077920	0	123714689	T	C
12	rs57676984	0	123714736	T	A
12	rs4759408	0	123715773	C	A
12	rs112594897	0	123716123	T	C
12	rs75037792	0	123716466	G	A
12	rs146095378	0	123716785	G	C
12	rs28362667	0	123717216	G	A
12	rs28362668	0	123717233	G	A
12	rs1619283	0	123717362	A	G
12	rs1727332	0	123718301	C	T
12	rs1727331	0	123718879	C	G
12	rs7304782	0	123719444	G	A
12	rs7139321	0	123719528	T	G
12	rs78368479	0	123719591	A	G
12	rs10772997	0	123719880	C	A
12	rs111818294	0	123720391	G	A
12	rs11057202	0	123720775	G	T
12	rs112885526	0	123720970	A	G
12	rs117297820	0	123721193	A	G
12	rs75375467	0	123721224	T	C
12	rs10744150	0	123721614	A	C
12	rs78866909	0	123722833	C	T
12	rs10744151	0	123723735	G	C
12	rs182966634	0	123724402	A	T
12	rs11057205	0	123725954	G	A
12	rs34841857	0	123725977	C	T
12	rs78277945	0	123726295	C	T
12	rs1879379	0	123727443	G	A
12	rs10772999	0	123728230	G	A
12	rs7137286	0	123729268	C	T
12	rs191745409	0	123729718	C	T
12	rs11057207	0	123730891	T	G
12	rs11532322	0	123731423	A	G
12	rs61953388	0	123731439	G	A
12	rs2337630	0	123733086	A	T
12	rs4594040	0	123733123	T	C
12	rs2337631	0	123733324	C	A
12	rs187236476	0	123733603	G	C
12	rs11057209	0	123733621	A	G
12	rs11531106	0	123734055	G	A
12	rs11537458	0	123734082	G	A
12	rs4474479	0	123734296	C	T
12	rs4474478	0	123734368	C	T
12	rs2090764	0	123734558	A	G
12	rs1609520	0	123735937	G	A
12	rs10773000	0	123736084	G	T
12	rs2337632	0	123736345	A	G
12	rs74651379	0	123736943	C	A
12	rs75315573	0	123737270	G	A
12	rs151216628	0	123738078	C	T
12	rs2280424	0	123738494	C	T
12	rs1568427	0	123738678	A	G
12	rs1568428	0	123738876	C	T
12	rs60254089	0	123740328	C	T
12	rs4759411	0	123740843	C	G
12	rs76753169	0	123740906	T	A
12	rs11554169	0	123741706	C	A
12	rs114120858	0	123741772	C	T
12	rs11057214	0	123741932	G	A
12	rs76029248	0	123742032	A	C
12	rs1969355	0	123742061	G	A
12	rs4759372	0	123742665	C	T
12	rs76327404	0	123743145	T	C
12	rs4759413	0	123743436	T	A
12	rs10734900	0	123743445	G	A
12	rs10734901	0	123743447	G	A
12	rs4759414	0	123743645	C	A
12	rs10732573	0	123743883	G	C
12	rs10846489	0	123743927	G	A
12	rs1980251	0	123744955	G	A
12	rs78197735	0	123745149	G	T
12	rs11539605	0	123746027	T	C
12	rs4759418	0	123746531	C	G
12	rs10773002	0	123746961	A	T
12	rs61231969	0	123748216	C	A
12	rs4553407	0	123750748	G	C
12	rs10846490	0	123750994	G	A
12	rs141056714	0	123751142	G	A
12	rs2030401	0	123751339	G	A
12	rs2271976	0	123751726	A	C
12	rs10083067	0	123752263	C	T
12	rs75529277	0	123752419	C	T
12	rs76514049	0	123752637	G	A
12	rs11057222	0	123752905	G	A
12	rs61953394	0	123753372	T	C
12	rs79670526	0	123753811	C	T
12	rs140598041	0	123754219	C	G
12	rs11057223	0	123755055	T	C
12	rs11057224	0	123755179	A	G
12	rs150002761	0	123755511	T	G
12	rs3759114	0	123757144	T	G
12	rs80029182	0	123757322	T	A
12	rs1109559	0	123757861	G	A
12	rs1109560	0	123757905	C	A
12	rs10846492	0	123758312	C	G
12	rs10846493	0	123758402	G	C
12	rs11057226	0	123758412	G	A
12	rs147437385	0	123758426	A	G
12	rs10846494	0	123758439	G	A
12	rs375017432	0	123760115	A	G
12	rs186635425	0	123760279	C	T
12	rs10846495	0	123760729	G	T
12	rs192741327	0	123761161	C	T
12	rs10846496	0	123761505	G	A
12	rs10846497	0	123761686	A	G
12	rs7303754	0	123762004	G	A
12	rs74843013	0	123762007	C	T
12	rs117620597	0	123763176	C	T
12	rs10846499	0	123763385	A	G
12	rs10846500	0	123763499	C	T
12	rs7488490	0	123763533	G	A
12	rs7486723	0	123763573	T	C
12	rs144385193	0	123763701	A	G
12	rs10444447	0	123764083	C	T
12	rs10444448	0	123764169	A	G
12	rs10444449	0	123764271	A	G
12	rs11057231	0	123764715	C	G
12	rs113270742	0	123765119	G	A
12	rs10444439	0	123766437	A	G
12	rs61953413	0	123766786	A	G
12	rs73231946	0	123766921	C	G
12	rs11057238	0	123767971	C	A
12	rs10846501	0	123768105	T	G
12	rs11057240	0	123768264	G	C
12	rs79665224	0	123768336	A	G
12	rs11057241	0	123768964	G	A
12	rs79865224	0	123770033	A	G
12	rs11057242	0	123770362	T	C
12	rs188424980	0	123770605	T	C
12	rs77212643	0	123770887	G	A
12	rs11057243	0	123771070	C	T
12	rs139808536	0	123771466	C	T
12	rs7974099	0	123771475	A	G
12	rs61953418	0	123772108	C	G
12	rs182688472	0	123772354	C	T
12	rs10846503	0	123772386	G	C
12	rs10846504	0	123772531	G	C
12	rs11057244	0	123773263	G	C
12	rs3741527	0	123774042	C	T
12	rs11057245	0	123774897	G	A
12	rs78221238	0	123774940	G	C
12	rs10773003	0	123775127	G	A
12	rs74240779	0	123775264	T	C
12	rs10846505	0	123775385	T	C
12	rs74530231	0	123775764	A	G
12	rs79015132	0	123776151	A	C
12	rs79437344	0	123776749	T	C
12	rs10846506	0	123777815	G	T
12	rs11057246	0	123777831	G	A
12	rs61953419	0	123778469	G	T
12	rs3088303	0	123779489	G	A
12	rs4281511	0	123781113	T	G
12	rs11057248	0	123781206	G	C
12	rs4313613	0	123781283	T	G
12	rs113476796	0	123781386	G	A
12	rs73231950	0	123782039	G	A
12	rs77097967	0	123782357	G	C
12	rs3803001	0	123782445	A	G
12	rs141597659	0	123782849	T	G
12	rs12582153	0	123782866	C	T
12	rs118097186	0	123783114	T	C
12	rs113381333	0	123783627	A	G
12	rs12367421	0	123783691	T	A
12	rs77969964	0	123783922	A	C
12	rs75633955	0	123783936	A	G
12	rs148679059	0	123783956	C	T
12	rs79888551	0	123784839	C	T
12	rs76763582	0	123784930	C	T
12	rs72487570	0	123785390	T	C
12	rs58537268	0	123787505	C	G
12	rs60755632	0	123787558	A	G
12	rs11057250	0	123787811	C	T
12	rs12317452	0	123788246	C	T
12	rs75364398	0	123788542	C	T
12	rs10773004	0	123788758	G	A
12	rs58948739	0	123788907	A	G
12	rs76576325	0	123789056	T	G
12	rs78862746	0	123789374	G	A
12	rs10773005	0	123790007	T	C
12	rs10773006	0	123790051	T	C
12	rs138323775	0	123790783	C	A
12	rs11608305	0	123791165	C	G
12	rs11057251	0	123791227	C	T
12	rs80151828	0	123791858	A	G
12	rs117741953	0	123792465	G	A
12	rs77765598	0	123792550	C	T
12	rs74240781	0	123792701	T	C
12	rs10846509	0	123792848	C	A
12	rs61058270	0	123793614	G	A
12	rs57356592	0	123793660	A	G
12	rs3825141	0	123794104	G	T
12	rs2277343	0	123794450	A	T
12	rs10846510	0	123794557	C	G
12	rs11057254	0	123794581	A	C
12	rs4759419	0	123794869	C	A
12	rs4759421	0	123794930	G	A
12	rs76466196	0	123795580	C	T
12	rs80336138	0	123795759	G	C
12	rs79885827	0	123796091	G	A
12	rs4759375	0	123796238	C	T
12	rs4759376	0	123796762	C	T
12	rs4759377	0	123796849	C	T
12	rs10082867	0	123796997	A	G
12	rs144522641	0	123797044	C	T
12	rs79872003	0	123797211	T	A
12	rs11057261	0	123797567	T	C
12	rs10846513	0	123798074	A	G
12	rs61760910	0	123798209	T	C
12	rs74690356	0	123798352	C	T
12	rs61751327	0	123799938	C	T
12	rs6488868	0	123799974	A	G
12	rs10846514	0	123800376	A	G
12	rs10773007	0	123800752	G	T
12	rs77284983	0	123800865	G	A
12	rs77807587	0	123801060	T	C
12	rs113739544	0	123801311	G	A
12	rs77106645	0	123801494	C	G
12	rs57416942	0	123801940	A	G
12	rs75225286	0	123802690	A	G
12	rs12317103	0	123802814	T	C
12	rs111964104	0	123803087	C	T
12	rs59295450	0	123803880	G	A
12	rs80058611	0	123804390	T	C
12	rs12366872	0	123804721	G	C
12	rs12371973	0	123804771	A	G
12	rs11057264	0	123805629	G	C
12	rs74240784	0	123806666	T	C
12	rs77317455	0	123806965	C	T
12	rs77916750	0	123807018	A	T
12	rs11057266	0	123807545	A	G
12	rs149559217	0	123808448	T	C
12	rs7310756	0	123808932	C	A
12	rs10744152	0	123809798	G	A
12	rs12312675	0	123810462	T	C
12	rs61388686	0	123810873	G	A
12	rs7973131	0	123811325	T	C
12	rs7970080	0	123811361	A	C
12	rs7954704	0	123811371	G	A
12	rs12582456	0	123811772	G	C
12	rs7959415	0	123812207	C	T
12	rs10846517	0	123812611	A	G
12	rs28419092	0	123812629	G	C
12	rs10846518	0	123812763	C	T
12	rs10846519	0	123812787	A	G
12	rs7297649	0	123813071	C	T
12	rs7301163	0	123813493	C	A
12	rs79682856	0	123813607	A	T
12	rs11057273	0	123814466	T	C
12	rs10744153	0	123815654	A	C
12	rs6488869	0	123815668	A	C
12	rs7488340	0	123816129	C	T
12	rs190433492	0	123816213	C	T
12	rs144897271	0	123816217	C	T
12	rs7137243	0	123817081	C	T
12	rs7311304	0	123817262	T	C
12	rs10846520	0	123817383	G	A
12	rs11613711	0	123817511	A	G
12	rs11611677	0	123817563	C	A
12	rs11611679	0	123817570	C	T
12	rs11611680	0	123817576	C	G
12	rs11611694	0	123817649	C	T
12	rs10773009	0	123818007	C	T
12	rs7485967	0	123818184	C	T
12	rs7484644	0	123818424	T	C
12	rs11057275	0	123819125	C	T
12	rs118159293	0	123819240	G	C
12	rs11057276	0	123820397	T	C
12	rs7972811	0	123820780	G	T
12	rs7486223	0	123821234	T	A
12	rs7977563	0	123822358	G	A
12	rs80172030	0	123822447	T	C
12	rs6488870	0	123822560	A	G
12	rs6488871	0	123822639	T	C
12	rs182881221	0	123822874	C	A
12	rs7952835	0	123823079	G	A
12	rs10773010	0	123823685	G	A
12	rs6488872	0	123824202	T	C
12	rs6488873	0	123824887	G	A
12	rs6416289	0	123824986	A	G
12	rs7312145	0	123825339	A	G
12	rs7315453	0	123825389	T	C
12	rs118119987	0	123825640	G	A
12	rs11612234	0	123826218	G	A
12	rs142272751	0	123826343	G	A
12	rs11608297	0	123826642	T	C
12	rs7962723	0	123826754	A	G
12	rs56197170	0	123826774	G	A
12	rs10773011	0	123826930	A	G
12	rs10773012	0	123826940	A	C
12	rs10773013	0	123826983	T	G
12	rs188865373	0	123827773	T	C
12	rs6416290	0	123828133	T	A
12	rs6488874	0	123828159	G	C
12	rs10846522	0	123828229	T	A
12	rs7955367	0	123828792	G	A
12	rs11057283	0	123829120	A	G
12	rs11057284	0	123830692	G	C
12	rs7298909	0	123830939	C	T
12	rs11057285	0	123831142	C	T
12	rs11611141	0	123831976	T	A
12	rs79622593	0	123832112	G	A
12	rs117359775	0	123832156	T	C
12	rs10846523	0	123832746	G	A
12	rs11057287	0	123832854	G	T
12	rs35818434	0	123832912	T	C
12	rs7971557	0	123832937	G	A
12	rs9284166	0	123833718	T	C
12	rs56116847	0	123835233	G	A
12	rs10846524	0	123835521	T	A
12	rs9669069	0	123835678	A	G
12	rs80314644	0	123836903	A	G
12	rs77866843	0	123837291	C	A
12	rs9300256	0	123837375	A	C
12	rs9795593	0	123839052	C	T
12	rs9300257	0	123839694	G	A
12	rs12315739	0	123840020	G	C
12	rs9739565	0	123840866	G	A
12	rs9739171	0	123840994	T	G
12	rs10744154	0	123841002	C	A
12	rs9669169	0	123841717	A	G
12	rs9669273	0	123841816	T	C
12	rs9300259	0	123842056	G	A
12	rs9669295	0	123842670	A	G
12	rs10773014	0	123842897	G	A
12	rs61955083	0	123843379	C	T
12	rs117658033	0	123843927	T	C
12	rs10773018	0	123843984	T	C
12	rs9705407	0	123844088	G	T
12	rs11503021	0	123844558	C	T
12	rs184130394	0	123844693	G	A
12	rs28733606	0	123845036	A	G
12	rs28718696	0	123845149	G	A
12	rs61955085	0	123845745	C	T
12	rs28631104	0	123846812	T	C
12	rs191961012	0	123846957	T	A
12	rs116862878	0	123847920	T	G
12	rs28660661	0	123848455	C	A
12	rs28397122	0	123848896	G	A
12	rs28627651	0	123849051	A	C
12	rs60754073	0	123849272	C	G
12	rs28646185	0	123849629	T	C
12	rs28759130	0	123849774	C	A
12	rs28376696	0	123849863	T	C
12	rs28594416	0	123849921	T	C
12	rs79093758	0	123849958	G	A
12	rs28418709	0	123850168	A	G
12	rs28517382	0	123850197	A	C
12	rs61955088	0	123850541	A	G
12	rs7297888	0	123851244	T	C
12	rs61955089	0	123851372	T	C
12	rs61955114	0	123851644	G	A
12	rs28631903	0	123852654	C	G
12	rs28421567	0	123853182	C	T
12	rs28703745	0	123853183	A	G
12	rs74910598	0	123853902	T	G
12	rs28898283	0	123854766	G	C
12	rs61955117	0	123855799	G	A
12	rs28604484	0	123856259	A	G
12	rs28633324	0	123856358	C	G
12	rs78455769	0	123856443	G	A
12	rs182661231	0	123856688	C	T
12	rs547239241	0	123856784	G	A
12	rs28706693	0	123856850	A	G
12	rs28595660	0	123857540	A	C
12	rs28454135	0	123857686	C	T
12	rs28865692	0	123858218	T	C
12	rs28885203	0	123858319	C	G
12	rs28537583	0	123859260	C	T
12	rs28611282	0	123859566	T	C
12	rs28414347	0	123860025	G	T
12	rs28786830	0	123860472	C	G
12	rs60835840	0	123860939	T	C
12	rs28450974	0	123861420	G	A
12	rs28602967	0	123861488	G	A
12	rs28722829	0	123861935	G	C
12	rs34032470	0	123862813	T	C
12	rs28556815	0	123864695	C	T
12	rs186603586	0	123866144	G	C
12	rs142425465	0	123866546	C	A
12	rs141253242	0	123866708	C	T
12	rs28503862	0	123867106	C	T
12	rs28613486	0	123867268	T	C
12	rs28435460	0	123867602	T	C
12	rs28516750	0	123867994	G	A
12	rs28718363	0	123868158	C	A
12	rs185337409	0	123868887	G	T
12	rs28565984	0	123871632	G	C
12	rs28581850	0	123871717	T	C
12	rs28475177	0	123872037	A	G
12	rs28533432	0	123873242	C	T
12	rs117885828	0	123874585	C	T
12	rs28660993	0	123875394	C	T
12	rs28681105	0	123875525	T	C
12	rs116855657	0	123875601	C	T
12	rs28573826	0	123875650	C	T
12	rs28501453	0	123877312	A	G
12	rs28825193	0	123878262	T	C
12	rs28820735	0	123878507	C	T
12	rs140166774	0	123878626	C	T
12	rs78530836	0	123879413	G	C
12	rs28592032	0	123879445	C	T
12	rs28655516	0	123879975	T	C
12	rs28410096	0	123880862	T	C
12	rs146848514	0	123881749	G	A
12	rs74663314	0	123883255	G	T
12	rs28532037	0	123883406	G	A
12	rs28587386	0	123883853	T	C
12	rs28377694	0	123884070	A	G
12	rs74503997	0	123884143	G	A
12	rs28417583	0	123884536	G	A
12	rs28866344	0	123885484	A	G
12	rs111950701	0	123885758	C	T
12	rs28862317	0	123885968	A	T
12	rs28768122	0	123885974	T	C
12	rs28861152	0	123886019	A	C
12	rs28574664	0	123886384	C	T
12	rs28509440	0	123886500	A	G
12	rs28690326	0	123887687	C	T
12	rs28496545	0	123890893	C	T
12	rs61955125	0	123891107	C	T
12	rs73216931	0	123891209	C	T
12	rs78124268	0	123891852	C	G
12	rs28508025	0	123893409	G	A
12	rs142571695	0	123893723	G	A
12	rs61953484	0	123894641	G	A
12	rs56309603	0	123895053	C	T
12	rs28577594	0	123895906	G	C
12	rs28569885	0	123897177	A	G
12	rs28886709	0	123898188	G	A
12	rs28873419	0	123898367	T	G
12	rs28817269	0	123898369	G	C
12	rs2137558	0	123899505	A	C
12	rs1660	0	123900107	G	A
12	rs1662	0	123900136	G	A
12	rs146898200	0	123901058	C	T
12	rs28713448	0	123901480	C	T
12	rs76355364	0	123901621	G	A
12	rs139279439	0	123901894	C	T
12	rs77258915	0	123902201	G	A
12	rs58491161	0	123902801	G	A
12	rs140481490	0	123903400	C	T
12	rs141557105	0	123905168	G	C
12	rs2048617	0	123905185	T	C
12	rs28404303	0	123905628	T	C
12	rs28625019	0	123907563	G	A
12	rs28706696	0	123908126	C	T
12	rs73216937	0	123909289	C	T
12	rs56042759	0	123909485	G	A
12	rs28520455	0	123909610	T	C
12	rs28699127	0	123910292	G	T
12	rs28384208	0	123910785	T	G
12	rs142467647	0	123911181	G	A
12	rs28466887	0	123911789	A	C
12	rs28659953	0	123912213	T	C
12	rs77683380	0	123912592	A	G
12	rs4930718	0	123913433	A	G
12	rs1706477	0	123913697	T	G
12	rs28478828	0	123913756	T	C
12	rs28576315	0	123914122	G	A
12	rs28838663	0	123914162	T	G
12	rs28780730	0	123915711	A	C
12	rs35416759	0	123916097	A	G
12	rs113286997	0	123919180	G	A
12	rs1706475	0	123919687	A	G
12	rs146390929	0	123919938	A	C
12	rs1707730	0	123919969	T	C
12	rs1707731	0	123920075	T	C
12	rs28434767	0	123921264	G	T
12	rs1706476	0	123921349	A	G
12	rs145107318	0	123922456	A	G
12	rs117518909	0	123922796	G	C
12	rs11507738	0	123923077	C	G
12	rs11507736	0	123924746	G	T
12	rs7961025	0	123925513	C	G
12	rs188674506	0	123927095	G	A
12	rs11516173	0	123927262	A	T
12	rs871163	0	123927513	C	G
12	rs13303004	0	123927915	G	T
12	rs144383701	0	123930173	C	T
12	rs140366760	0	123930405	C	T
12	rs11526042	0	123932679	C	A
12	rs28499899	0	123933400	G	A
12	rs28483351	0	123935887	C	T
12	rs11516176	0	123936016	C	T
12	rs11507739	0	123936554	C	A
12	rs28829651	0	123936900	G	A
12	rs35322317	0	123937147	C	T
12	rs11559494	0	123938353	T	A
12	rs11534428	0	123938488	A	G
12	rs4047517	0	123938793	T	C
12	rs4479070	0	123938954	T	G
12	rs13303266	0	123940462	A	G
12	rs7975122	0	123943214	T	C
12	rs7975636	0	123943673	C	T
12	rs7315901	0	123945682	A	G
12	rs7978323	0	123946406	C	T
12	rs140781904	0	123948112	A	G
12	rs6606747	0	123949588	C	T
12	rs7300562	0	123951423	G	T
12	rs9778112	0	123951474	C	T
12	rs11507744	0	123955845	C	T
12	rs3087496	0	123956749	A	G
12	rs11522340	0	123958937	C	T
12	rs9723046	0	123959092	G	A
12	rs77539620	0	123960169	G	T
12	rs11497313	0	123962437	A	G
12	rs9777813	0	123962482	C	T
12	rs11497312	0	123962721	T	A
12	rs77480543	0	123963647	G	A
12	rs34031619	0	123965988	C	A
12	rs11560820	0	123966973	A	G
12	rs117027704	0	123967228	C	T
12	rs148452129	0	123971370	C	T
12	rs61953527	0	123975385	C	T
12	rs4078291	0	123975585	C	T
12	rs9697616	0	123976861	T	C
12	rs13303358	0	123983753	C	T
12	rs9697264	0	123983941	G	A
12	rs9330649	0	123985834	T	A
12	rs374449019	0	123987718	A	G
12	rs146379934	0	123987944	C	T
12	rs117815505	0	123987994	C	T
12	rs77723510	0	123988040	G	A
12	rs9697459	0	123988435	C	T
12	rs140828332	0	123988887	T	C
12	rs9697735	0	123989250	G	A
12	rs9697628	0	123989461	A	G
12	rs61953531	0	123989730	G	C
12	rs11497308	0	123990848	T	A
12	rs28497891	0	123990904	A	G
12	rs9330650	0	123994669	A	G
12	rs561927306	0	123996154	G	A
12	rs529031521	0	123996170	T	G
12	rs59547046	0	123998682	C	T
12	rs189775349	0	124000345	G	C
12	rs144855986	0	124001334	G	C
12	rs59560692	0	124004747	T	C
12	rs61953537	0	124004807	C	T
12	rs11522337	0	124004843	C	T
12	rs11522338	0	124004918	C	A
12	rs11522339	0	124004948	A	C
12	rs9697543	0	124004990	T	C
12	rs9697721	0	124005312	G	C
12	rs13302918	0	124005475	G	T
12	rs61953538	0	124005708	C	T
12	rs9723048	0	124006318	G	A
12	rs111380103	0	124006379	C	T
12	rs28496079	0	124006841	C	T
12	rs2063629	0	124006842	C	T
12	rs28712858	0	124007762	C	T
12	rs2292500	0	124008073	A	G
12	rs28647680	0	124008459	C	T
12	rs7313179	0	124009190	T	G
12	rs28833471	0	124009898	G	C
12	rs28707421	0	124010185	T	C
12	rs28535724	0	124011140	A	T
12	rs28604461	0	124011253	G	A
12	rs2048615	0	124011285	C	T
12	rs34734800	0	124011667	T	C
12	rs28605072	0	124011804	G	A
12	rs61953539	0	124011913	T	G
12	rs28701527	0	124011923	C	T
12	rs28430750	0	124012197	G	C
12	rs28497190	0	124012223	T	C
12	rs61953540	0	124012247	A	T
12	rs2333831	0	124012316	G	A
12	rs28371124	0	124012558	T	C
12	rs28711456	0	124012763	T	C
12	rs28580741	0	124013216	C	T
12	rs4930717	0	124013249	A	G
12	rs61953543	0	124013252	C	T
12	rs28741988	0	124013264	C	T
12	rs4930716	0	124013306	A	G
12	rs1057879	0	124013406	A	G
12	rs28535055	0	124014073	C	T
12	rs28478446	0	124014177	T	C
12	rs149340899	0	124014508	G	A
12	rs145432176	0	124014914	T	C
12	rs7298068	0	124015832	C	T
12	rs28403439	0	124016104	G	A
12	rs28673982	0	124016464	C	T
12	rs28662057	0	124017568	A	G
12	rs28478308	0	124017569	A	C
12	rs28492040	0	124017850	G	C
12	rs184645169	0	124018144	G	C
12	rs1533246	0	124019055	G	T
12	rs74951470	0	124019075	G	T
12	rs7307227	0	124020098	T	C
12	rs55873974	0	124020673	A	T
12	rs56335045	0	124020677	A	T
12	rs28752288	0	124020681	T	A
12	rs2333832	0	124020708	C	T
12	rs61953552	0	124021927	C	A
12	rs35016092	0	124022243	C	A
12	rs6488877	0	124023671	C	G
12	rs6488878	0	124023932	C	T
12	rs7963804	0	124024061	A	T
12	rs28465339	0	124025416	G	T
12	rs28758342	0	124026477	G	C
12	rs28408980	0	124026942	G	A
12	rs7962151	0	124027831	C	T
12	rs28654896	0	124029138	C	T
12	rs78200944	0	124029560	G	A
12	rs7956299	0	124031210	C	A
12	rs112499340	0	124031882	C	T
12	rs77551183	0	124032673	C	A
12	rs5027860	0	124032819	A	G
12	rs28498381	0	124033365	G	A
12	rs61100007	0	124033603	G	T
12	rs78406245	0	124033837	C	T
12	rs7315326	0	124033885	A	G
12	rs112286578	0	124034539	C	A
12	rs114489538	0	124034631	C	T
12	rs28454032	0	124034703	A	G
12	rs28539789	0	124035406	T	C
12	rs7965334	0	124036026	T	C
12	rs7398935	0	124036582	G	A
12	rs145787760	0	124037844	T	C
12	rs28834793	0	124040064	G	A
12	rs113731400	0	124040380	T	C
12	rs28816150	0	124041213	C	T
12	rs7313751	0	124042136	G	A
12	rs61953557	0	124042211	T	C
12	rs10846526	0	124043021	G	A
12	rs12817861	0	124046540	T	C
12	rs78077879	0	124047777	C	T
12	rs11057295	0	124047999	G	C
12	rs147484909	0	124048953	G	A
12	rs2048616	0	124049966	G	A
12	rs76529141	0	124050651	A	T
12	rs4310694	0	124050760	A	G
12	rs61954862	0	124050904	G	T
12	rs546840497	0	124051039	C	T
12	rs147481399	0	124051040	G	A
12	rs373045787	0	124051950	C	T
12	rs10846528	0	124052985	A	G
12	rs2458115	0	124053902	T	A
12	rs11057297	0	124055090	C	T
12	rs786454	0	124055358	C	T
12	rs4930704	0	124056478	C	T
12	rs11057298	0	124057112	C	A
12	rs786452	0	124057169	C	T
12	rs111625397	0	124058009	G	A
12	rs138708987	0	124058169	T	C
12	rs11057299	0	124058287	G	A
12	rs4456350	0	124058489	A	G
12	rs12309685	0	124058552	C	T
12	rs75523465	0	124058638	C	T
12	rs7968040	0	124058937	G	A
12	rs144012192	0	124059033	G	A
12	rs11057300	0	124059096	G	T
12	rs11834369	0	124059546	C	T
12	rs12313119	0	124059924	C	T
12	rs117681957	0	124060161	A	C
12	rs1877365	0	124061397	C	T
12	rs2340691	0	124061421	C	T
12	rs61154946	0	124061611	C	T
12	rs7960812	0	124062742	C	T
12	rs786441	0	124062743	G	A
12	rs73414223	0	124063614	C	A
12	rs786443	0	124063891	T	C
12	rs11057301	0	124063905	G	A
12	rs7954782	0	124064537	A	G
12	rs7971779	0	124064918	C	T
12	rs7958153	0	124064998	A	G
12	rs11837236	0	124065116	A	G
12	rs35064645	0	124065152	C	T
12	rs786444	0	124065416	T	C
12	rs12099981	0	124065428	T	C
12	rs7972380	0	124065474	C	G
12	rs12099986	0	124065978	A	G
12	rs10128756	0	124066063	T	C
12	rs4930714	0	124067197	G	A
12	rs76100851	0	124067280	G	T
12	rs786445	0	124068361	C	A
12	rs78955489	0	124068910	G	A
12	rs74844896	0	124068924	T	C
12	rs17840832	0	124069068	C	A
12	rs11551723	0	124069214	C	T
12	rs142186488	0	124069327	G	A
12	rs11610013	0	124069614	T	A
12	rs786447	0	124069667	A	G
12	rs11057302	0	124070013	G	A
12	rs786448	0	124070214	A	G
12	rs36002329	0	124070612	A	C
12	rs7953876	0	124070843	T	C
12	rs7973766	0	124070991	G	A
12	rs146539578	0	124071144	G	T
12	rs786449	0	124071728	C	T
12	rs786450	0	124071765	C	A
12	rs143269373	0	124071864	G	A
12	rs34369761	0	124073721	G	C
12	rs79933835	0	124073911	C	T
12	rs117887064	0	124074320	A	T
12	rs12231444	0	124074365	C	T
12	rs146936648	0	124074744	C	G
12	rs77895354	0	124075111	A	G
12	rs141542281	0	124075268	C	A
12	rs74643748	0	124075915	G	T
12	rs66494087	0	124075921	T	C
12	rs7301377	0	124076254	C	T
12	rs952360	0	124076806	T	C
12	rs137861315	0	124077886	A	C
12	rs112002563	0	124077902	C	T
12	rs137909390	0	124078791	C	A
12	rs144534644	0	124078806	C	T
12	rs7313207	0	124079097	G	T
12	rs10846530	0	124079831	G	C
12	rs7303554	0	124079920	A	G
12	rs4930713	0	124080619	G	A
12	rs4930712	0	124080682	A	G
12	rs12308953	0	124080899	G	A
12	rs16917551	0	124081094	C	T
12	rs6551	0	124082240	C	A
12	rs1056132	0	124082922	A	C
12	rs786422	0	124083562	G	A
12	rs118111778	0	124083600	C	T
12	rs7309292	0	124083616	C	G
12	rs786423	0	124083898	G	A
12	rs77592647	0	124084160	T	G
12	rs7952920	0	124085011	C	T
12	rs34099549	0	124085062	G	A
12	rs7970545	0	124085080	T	G
12	rs786425	0	124085502	G	A
12	rs117906865	0	124085524	A	G
12	rs1543075	0	124086448	G	A
12	rs1543076	0	124086449	C	T
12	rs74996347	0	124086528	A	G
12	rs786428	0	124086998	C	G
12	rs786429	0	124087394	T	A
12	rs117564722	0	124087562	G	A
12	rs786430	0	124087988	G	C
12	rs7979561	0	124088064	A	C
12	rs141814847	0	124088225	C	T
12	rs786431	0	124088366	T	C
12	rs111507681	0	124088418	C	T
12	rs786432	0	124088532	T	G
12	rs10161548	0	124088555	G	C
12	rs786433	0	124089582	A	T
12	rs786434	0	124089793	T	C
12	rs188433158	0	124089804	A	C
12	rs786435	0	124090208	G	C
12	rs3850952	0	124090802	G	T
12	rs786437	0	124090814	G	A
12	rs786438	0	124091218	A	G
12	rs786439	0	124091460	G	A
12	rs77699179	0	124092437	G	A
12	rs75269728	0	124093593	C	T
12	rs73414262	0	124093859	T	G
12	rs12809853	0	124094092	T	A
12	rs61678733	0	124094174	T	C
12	rs116907308	0	124094412	T	C
12	rs11057304	0	124095426	C	T
12	rs118104666	0	124095829	C	G
12	rs551707763	0	124096004	C	A
12	rs7358562	0	124096245	G	A
12	rs4040225	0	124096673	G	A
12	rs884892	0	124097528	A	G
12	rs11057306	0	124097766	A	G
12	rs117200049	0	124097777	G	A
12	rs3748268	0	124097824	A	G
12	rs56213464	0	124098162	G	T
12	rs11057307	0	124098213	T	C
12	rs34097324	0	124098269	A	G
12	rs10846531	0	124098612	C	G
12	rs2048802	0	124098780	C	T
12	rs4930709	0	124099093	C	T
12	rs35708602	0	124099704	G	C
12	rs3748269	0	124099925	T	C
12	rs11615300	0	124100423	A	G
12	rs7308304	0	124100857	C	T
12	rs56675602	0	124101041	T	G
12	rs6488883	0	124101347	G	C
12	rs7134896	0	124101858	C	A
12	rs7137473	0	124102216	G	A
12	rs59126974	0	124102656	C	T
12	rs113971302	0	124102801	C	T
12	rs68163141	0	124102871	T	C
12	rs34514002	0	124102920	T	C
12	rs12829500	0	124103060	A	C
12	rs147043899	0	124103793	G	A
12	rs35867744	0	124103808	G	A
12	rs11833889	0	124103869	C	T
12	rs15587	0	124104049	A	G
12	rs7302183	0	124104460	C	G
12	rs10773019	0	124104551	A	G
12	rs3204541	0	124104686	G	A
12	rs142193554	0	124104936	C	G
12	rs3190836	0	124105226	A	T
12	rs3190835	0	124105328	T	C
12	rs10846532	0	124105572	A	G
12	rs2707	0	124105638	G	A
12	rs9919	0	124105839	T	C
12	rs1050449	0	124105908	A	G
12	rs1050448	0	124105925	G	A
12	rs1050443	0	124105948	C	T
12	rs11057309	0	124106107	T	A
12	rs149472233	0	124106124	T	G
12	rs7313628	0	124107015	G	A
12	rs7972413	0	124108296	T	C
12	rs6488884	0	124108620	G	A
12	rs1515814	0	124108699	G	A
12	rs1060639	0	124109988	G	A
12	rs1060637	0	124110122	A	T
12	rs182533252	0	124110621	A	C
12	rs3704	0	124110934	G	T
12	rs7298287	0	124111723	T	C
12	rs1515815	0	124111999	T	C
12	rs908373	0	124113319	C	G
12	rs76328254	0	124113460	A	G
12	rs78936504	0	124113965	C	G
12	rs36018806	0	124114552	G	A
12	rs141755541	0	124115136	G	C
12	rs3748270	0	124115200	A	G
12	rs11057310	0	124115811	G	A
12	rs111682989	0	124116125	A	G
12	rs138600588	0	124116348	C	T
12	rs7316410	0	124116585	A	G
12	rs144005761	0	124116812	C	G
12	rs7300147	0	124116833	G	A
12	rs10773020	0	124117089	T	G
12	rs11572920	0	124119983	G	A
12	rs12830927	0	124120991	C	T
12	rs11572926	0	124122111	A	G
12	rs149308733	0	124122193	G	A
12	rs11057312	0	124122408	G	A
12	rs146050590	0	124123163	C	G
12	rs7311689	0	124124725	G	A
12	rs6488887	0	124125018	G	A
12	rs7302177	0	124125757	A	G
12	rs12816883	0	124125961	C	T
12	rs11057313	0	124126064	G	A
12	rs11572940	0	124126180	A	G
12	rs12817576	0	124126339	C	T
12	rs10846534	0	124126652	C	T
12	rs7971452	0	124126821	A	G
12	rs10773021	0	124128424	C	T
12	rs7966882	0	124128965	G	A
12	rs7967780	0	124128989	C	T
12	rs11572949	0	124129161	C	T
12	rs11572952	0	124129809	G	A
12	rs2292702	0	124130128	T	C
12	rs10846535	0	124130388	A	G
12	rs11572954	0	124130407	T	C
12	rs10846536	0	124130480	C	T
12	rs11615162	0	124131929	G	A
12	rs34996665	0	124134656	C	T
12	rs11572972	0	124136382	A	G
12	rs1962020	0	124137485	C	T
12	rs10846537	0	124138346	C	T
12	rs4930737	0	124139597	A	G
12	rs11572985	0	124140403	G	C
12	rs11057318	0	124140488	G	A
12	rs10846538	0	124141029	C	G
12	rs11057320	0	124141362	A	G
12	rs11057322	0	124141662	C	T
12	rs7294984	0	124141749	A	G
12	rs6488888	0	124142591	A	G
12	rs7303409	0	124143546	A	G
12	rs1051793	0	124144395	A	G
12	rs4930708	0	124145697	T	C
12	rs7135624	0	124147831	A	G
12	rs151041764	0	124148180	C	T
12	rs11611450	0	124148207	A	G
12	rs35900897	0	124148892	T	G
12	rs7305701	0	124150013	T	C
12	rs11834141	0	124150696	A	C
12	rs35649708	0	124151439	A	G
12	rs11611354	0	124153639	A	T
12	rs7296804	0	124153863	T	C
12	rs7301065	0	124154838	T	A
12	rs11612479	0	124155526	A	G
12	rs12817757	0	124156487	C	T
12	rs7306549	0	124156897	A	G
12	rs7138209	0	124157052	G	A
12	rs7313140	0	124157188	T	G
12	rs12822546	0	124157247	G	A
12	rs12824075	0	124157335	C	T
12	rs7975119	0	124157674	A	T
12	rs7975233	0	124157745	A	G
12	rs7978447	0	124158080	A	G
12	rs7953596	0	124158450	T	C
12	rs7953599	0	124158455	T	C
12	rs7963498	0	124158502	G	A
12	rs6488890	0	124158971	C	T
12	rs7133199	0	124159185	A	C
12	rs7133543	0	124159411	A	G
12	rs7302649	0	124159766	G	A
12	rs7134074	0	124159885	A	T
12	rs7307008	0	124160021	C	G
12	rs35158437	0	124160764	C	T
12	rs34534928	0	124160834	G	C
12	rs149833309	0	124160921	C	G
12	rs7969130	0	124161056	A	G
12	rs113310757	0	124161494	A	G
12	rs12820195	0	124162047	G	C
12	rs35804181	0	124162344	T	C
12	rs138686613	0	124162415	G	A
12	rs7973695	0	124162477	A	G
12	rs7959553	0	124162705	C	T
12	rs7958693	0	124162750	G	A
12	rs148318128	0	124163189	C	T
12	rs6488891	0	124163512	C	T
12	rs12823866	0	124165111	T	C
12	rs7969964	0	124165213	G	A
12	rs66690784	0	124165677	C	G
12	rs7963968	0	124166041	T	C
12	rs117251955	0	124166277	T	C
12	rs7974279	0	124166411	G	T
12	rs7964443	0	124166500	T	C
12	rs7313261	0	124166937	G	A
12	rs12829893	0	124166978	G	T
12	rs7302788	0	124167021	T	C
12	rs11614155	0	124167175	C	T
12	rs147319710	0	124167536	C	T
12	rs11614659	0	124167956	C	T
12	rs10846539	0	124168422	G	A
12	rs10846540	0	124169093	A	G
12	rs35416308	0	124169461	T	G
12	rs7308862	0	124171151	C	T
12	rs7139193	0	124171176	A	G
12	rs7297576	0	124171323	T	C
12	rs3748271	0	124171640	A	G
12	rs7309528	0	124171658	C	T
12	rs6488892	0	124171826	T	C
12	rs6488893	0	124171903	A	G
12	rs12829984	0	124172307	C	T
12	rs7301907	0	124172342	T	C
12	rs7298831	0	124172555	A	T
12	rs7313032	0	124172731	G	A
12	rs7302449	0	124172746	T	C
12	rs11829958	0	124173005	T	G
12	rs10773023	0	124173448	C	T
12	rs11609591	0	124174065	T	A
12	rs7135660	0	124174234	G	A
12	rs7307343	0	124174365	A	G
12	rs7310918	0	124174656	T	C
12	rs11057329	0	124174937	A	T
12	rs35114195	0	124176013	T	C
12	rs147671185	0	124176176	T	A
12	rs142388879	0	124176347	C	T
12	rs11833604	0	124176472	G	A
12	rs11831536	0	124176748	A	G
12	rs10846542	0	124176848	T	C
12	rs35946281	0	124177016	C	A
12	rs7137946	0	124177289	T	C
12	rs7304837	0	124177538	C	T
12	rs7304052	0	124177643	G	A
12	rs11057331	0	124177863	G	A
12	rs12821242	0	124178329	G	A
12	rs11057332	0	124178381	T	C
12	rs11830462	0	124178665	C	T
12	rs7966867	0	124179417	T	C
12	rs12828633	0	124179620	G	A
12	rs10846543	0	124179639	A	G
12	rs12831081	0	124179739	A	G
12	rs11834492	0	124180011	T	C
12	rs12818596	0	124180474	T	C
12	rs7298440	0	124181049	C	T
12	rs7979528	0	124181820	A	G
12	rs7968029	0	124182120	C	T
12	rs7957429	0	124182143	T	C
12	rs7397230	0	124182659	A	G
12	rs7307219	0	124183053	C	T
12	rs7308234	0	124183804	C	T
12	rs7138503	0	124183827	A	G
12	rs11613632	0	124184065	G	A
12	rs191048520	0	124184185	C	G
12	rs73219037	0	124184482	G	C
12	rs7398152	0	124184639	T	G
12	rs10846545	0	124184903	C	T
12	rs6488894	0	124185124	C	T
12	rs7316011	0	124185212	C	T
12	rs117416067	0	124185387	T	G
12	rs7973155	0	124185948	T	G
12	rs73418174	0	124186925	A	C
12	rs77724571	0	124187185	G	A
12	rs10846546	0	124187886	A	G
12	rs11614468	0	124187924	T	C
12	rs11612030	0	124188064	C	T
12	rs10773024	0	124188807	C	G
12	rs7136939	0	124189657	T	C
12	rs11837256	0	124190393	A	T
12	rs11834808	0	124190582	C	T
12	rs12827074	0	124190836	T	C
12	rs12811354	0	124192415	G	A
12	rs7398298	0	124192728	C	T
12	rs7305838	0	124193471	G	A
12	rs12819746	0	124193574	C	G
12	rs12825800	0	124193666	T	C
```
