## Supplementary material for "Characterization of shared and ancestry-specific signals driving complex traits using multi-ancestry fine-mapping": susiex_nc3.cs80.cs

```
CS_ID	SNP	BP	REF_ALLELE	ALT_ALLELE	REF_FRQ	BETA	SE	-LOG10P	CS_PIP	OVRL_PIP
1	rs4460848	123677810	G,G	A,A	0.275348,0.271825	-0.0332854,-0.0674629	0.00442623,0.00960817	13.2616,11.6583	0.127936	0.127939
1	rs2102949	123676763	A,A	G,G	0.275348,0.271825	-0.0332854,-0.0674127	0.00442623,0.00960817	13.2616,11.6421	0.123451	0.123455
1	rs1790135	123669235	T,T	C,C	0.275348,0.271825	-0.0332854,-0.0674127	0.00442623,0.00960817	13.2616,11.6421	0.123451	0.123455
1	rs1716180	123682081	A,A	G,G	0.275348,0.271825	-0.0333316,-0.0672576	0.00442623,0.00960817	13.2962,11.592	0.119897	0.119901
1	rs2851443	123694250	T,T	C,C	0.275348,0.270833	-0.0331973,-0.0675951	0.00442623,0.0096192	13.1955,11.676	0.116288	0.116292
1	rs2851447	123665113	C,C	G,G	0.276342,0.265873	-0.0332064,-0.0676795	0.00442129,0.00967566	13.2301,11.5758	0.105578	0.105582
1	rs11057189	123688484	G,G	T,T	0.275348,0.271825	-0.0332854,-0.0670476	0.00442623,0.00960817	13.2616,11.5243	0.0952998	0.0953038
2	rs138114493	123306816	T,NA	C,NA	0.977137,NA	0.0449277,NA	0.0132281,NA	3.1657,NA	0.213545	0.213545
2	rs148567786	124021289	A,NA	G,NA	0.965209,NA	0.0348601,NA	0.0107893,NA	2.90881,NA	0.163501	0.163501
2	rs55931015	124020579	A,NA	G,NA	0.963221,NA	0.0338405,NA	0.0105045,NA	2.89445,NA	0.132495	0.132495
2	rs181920808	123400364	C,NA	T,NA	0.982107,NA	0.04698,NA	0.014915,NA	2.78687,NA	0.0902411	0.0902411
2	rs111739791	124159300	C,NA	T,NA	0.968191,NA	0.0360522,NA	0.0112664,NA	2.86192,NA	0.0380052	0.0380052
2	rs117190367	122923110	NA,G	NA,C	NA,0.989087	NA,0.170107	NA,0.0411453	NA,4.44851	0.00827874	0.00827874
2	rs117974318	123326242	C,NA	G,NA	0.991054,NA	0.0615085,NA	0.0209976,NA	2.46889,NA	0.00579768	0.00579768
2	rs117158670	124004046	C,NA	T,NA	0.962227,NA	0.0260007,NA	0.0103707,NA	1.91465,NA	0.00534776	0.00534776
2	rs9919	124105839	C,C	T,T	0.685885,0.895833	-0.0096314,0.00338392	0.00425961,0.0139934	1.62428,0.0920955	0.00512008	0.00512008
2	rs11059333	123160180	C,C	T,T	0.980119,0.973214	0.0221323,-0.0951719	0.0141639,0.0264757	0.92756,3.48841	0.00469468	0.00469468
2	rs55873974	124020673	T,T	A,A	0.954274,0.982143	0.0271046,0.00445502	0.00946506,0.0322783	2.378,0.0505	0.00297925	0.00297925
2	rs11059337	123160494	T,T	A,A	0.980119,0.973214	0.0206806,-0.0925312	0.0141639,0.0264757	0.840836,3.32408	0.00285041	0.00285041
2	rs116918050	123610753	C,NA	T,NA	0.956262,NA	0.0147407,NA	0.00966771,NA	0.895086,NA	0.00253324	0.00253324
2	rs117814385	123262476	T,NA	C,NA	0.992048,NA	0.0692467,NA	0.0222601,NA	2.72913,NA	0.00245194	0.00245194
2	rs145759662	123225627	G,NA	T,NA	0.992048,NA	0.0691017,NA	0.0222601,NA	2.71956,NA	0.00240559	0.00240559
2	rs147009864	123386693	A,NA	G,NA	0.99006,NA	0.0468697,NA	0.01993,NA	1.72846,NA	0.00239269	0.00239269
2	rs117750369	123158062	A,A	G,G	0.980119,0.973214	0.018415,-0.0927793	0.0141639,0.0264757	0.713192,3.33935	0.00224957	0.00224957
2	rs10450705	123157730	A,A	G,G	0.980119,0.973214	0.0182006,-0.0925121	0.0141639,0.0264757	0.701597,3.32291	0.00212849	0.00212849
2	rs191264488	123589580	A,NA	C,NA	0.997018,NA	0.0997134,NA	0.0362599,NA	2.22474,NA	0.0018357	0.0018357
2	rs11059328	123158783	T,T	C,C	0.980119,0.973214	0.0181322,-0.0912309	0.0141639,0.0264757	0.697915,3.24466	0.00181923	0.00181923
2	rs117388497	123801305	G,NA	A,NA	0.959245,NA	0.0172091,NA	0.00999958,NA	1.06928,NA	0.00177791	0.00177791
2	rs117657573	123156717	A,A	G,G	0.980119,0.973214	0.0169585,-0.0916729	0.0141639,0.0264757	0.636033,3.27155	0.00168785	0.00168785
2	rs150774416	123296196	NA,A	NA,G	NA,0.964286	NA,0.0980014	NA,0.0230345	NA,4.67887	0.0016263	0.0016263
2	rs111460882	122980260	A,NA	T,NA	0.973161,NA	0.0292071,NA	0.0122339,NA	1.77037,NA	0.00131855	0.00131855
2	rs73222264	122976762	G,NA	C,NA	0.973161,NA	0.0288942,NA	0.0122339,NA	1.74028,NA	0.00123045	0.00123045
2	rs73418174	124186925	C,C	A,A	0.976143,0.996032	-0.0312469,0.00556892	0.0129561,0.0679934	1.79925,0.029317	0.00122788	0.00122788
2	rs79209281	123512050	NA,G	NA,C	NA,0.994048	NA,0.206125	NA,0.0555718	NA,3.68206	0.00120626	0.00120626
2	rs117953637	123289149	C,NA	A,NA	0.988072,NA	0.0385657,NA	0.0182119,NA	1.46587,NA	0.00113757	0.00113757
2	rs79902160	123694672	NA,A	NA,G	NA,0.978175	NA,0.126033	NA,0.0292559	NA,4.78307	0.00110897	0.00110897
2	rs144666710	123254678	NA,A	NA,T	NA,0.97123	NA,0.0812767	NA,0.0255725	NA,2.8293	0.00106874	0.00106874
2	rs147912333	122920483	A,NA	G,NA	0.989066,NA	0.0420194,NA	0.0190121,NA	1.56711,NA	0.00103921	0.00103921
2	rs12231722	123160365	C,C	G,G	0.980119,0.973214	0.0181097,-0.0855443	0.0141639,0.0264757	0.696705,2.90891	0.000961104	0.000961104
2	rs75482067	123284472	A,A	G,G	0.963221,0.768849	0.0244183,0.0588522	0.0105045,0.0101399	1.6969,8.18877	0.000958974	0.000958974
2	rs116988067	123263421	A,NA	G,NA	0.992048,NA	-0.0558078,NA	0.0222601,NA	1.91459,NA	0.000952268	0.000952268
2	rs78702455	124054015	G,NA	T,NA	0.983101,NA	-0.0304089,NA	0.0153396,NA	1.32388,NA	0.000896046	0.000896046
2	rs138318001	124054104	C,NA	T,NA	0.983101,NA	-0.0303409,NA	0.0153396,NA	1.31934,NA	0.000885892	0.000885892
2	rs77594340	123085160	C,NA	T,NA	0.989066,NA	0.0407392,NA	0.0190121,NA	1.4931,NA	0.000872573	0.000872573
2	rs12297553	123283864	T,T	C,C	0.964215,0.759921	0.0208343,0.0574684	0.0106439,0.0100079	1.29843,8.0297	0.000870126	0.000870126
2	rs150108949	123914732	G,NA	A,NA	0.890656,NA	0.00647588,NA	0.00633559,NA	0.513268,NA	0.000853634	0.000853634
2	rs526276	123192454	T,T	C,C	0.824056,0.53869	0.00927164,0.0373337	0.00519247,0.00857506	1.1298,4.87346	0.00084145	0.00084145
2	rs77908463	123284395	T,T	C,C	0.963221,0.768849	0.0229184,0.0588522	0.0105045,0.0101399	1.53571,8.18877	0.000823332	0.000823332
2	rs144554963	123253496	NA,G	NA,A	NA,0.970238	NA,0.0776845	NA,0.0251555	NA,2.69595	0.000820654	0.000820654
2	rs117107860	123717444	T,NA	C,NA	0.956262,NA	0.0133275,NA	0.00966771,NA	0.77461,NA	0.000808559	0.000808559
2	rs12321131	123285124	A,A	G,G	0.963221,0.768849	0.0230571,0.0587469	0.0105045,0.0101399	1.55029,8.16189	0.000808385	0.000808385
2	rs11057300	124059096	T,T	G,G	0.712724,0.896825	-0.007438,0.00461727	0.00436947,0.0140528	1.05205,0.129313	0.000785077	0.000785077
2	rs11060064	123286478	T,T	C,C	0.963221,0.768849	0.0231002,0.0585949	0.0105045,0.0101399	1.55482,8.12314	0.0007757	0.0007757
2	rs7297951	124053711	C,NA	T,NA	0.983101,NA	-0.0295384,NA	0.0153396,NA	1.26639,NA	0.000775566	0.000775566
2	rs11060065	123286491	G,G	A,A	0.963221,0.768849	0.0232389,0.0585423	0.0105045,0.0101399	1.56949,8.10975	0.000774014	0.000774014
2	rs79775390	123286774	T,T	C,C	0.963221,0.768849	0.0232389,0.0585423	0.0105045,0.0101399	1.56949,8.10975	0.000774014	0.000774014
2	rs4930714	124067197	A,A	G,G	0.713718,0.896825	-0.00721211,0.00597787	0.004374,0.0140528	1.00359,0.173566	0.00076593	0.00076593
2	rs28627432	124029137	C,NA	A,NA	0.984095,NA	-0.0281132,NA	0.0158037,NA	1.12345,NA	0.000762035	0.000762035
2	rs7972380	124065474	G,G	C,C	0.713718,0.896825	-0.00735412,0.004634	0.004374,0.0140528	1.03292,0.12984	0.000759946	0.000759946
2	rs75468015	124054109	C,NA	T,NA	0.983101,NA	-0.0293959,NA	0.0153396,NA	1.2571,NA	0.000757679	0.000757679
2	rs34369761	124073721	C,C	G,G	0.713718,0.896825	-0.00721211,0.0057246	0.004374,0.0140528	1.00359,0.165109	0.000750414	0.000750414
2	rs78878823	124016535	A,NA	G,NA	0.984095,NA	-0.0290596,NA	0.0158037,NA	1.1808,NA	0.000748902	0.000748902
2	rs146323192	123157959	NA,A	NA,G	NA,0.973214	NA,-0.0752293	NA,0.0264757	NA,2.34767	0.000747578	0.000747578
2	rs144222359	123629042	NA,A	NA,G	NA,0.993056	NA,0.182624	NA,0.0514752	NA,3.41067	0.000740405	0.000740405
2	rs58182048	123287708	T,T	C,C	0.963221,0.768849	0.0237849,0.0581741	0.0105045,0.0101399	1.62786,8.0164	0.000733211	0.000733211
2	rs75794148	123287329	G,G	C,C	0.963221,0.768849	0.0232389,0.0583318	0.0105045,0.0101399	1.56949,8.05633	0.000727194	0.000727194
2	rs35708602	124099704	C,C	G,G	0.733598,0.984127	-0.00788569,0.00275537	0.00447241,0.0342017	1.10864,0.0288216	0.000726887	0.000726887
2	rs11057301	124063905	A,A	G,G	0.713718,0.896825	-0.00712047,0.00605926	0.004374,0.0140528	0.984872,0.176305	0.0007246	0.0007246
2	rs7974138	124011075	A,NA	G,NA	0.984095,NA	-0.0287446,NA	0.0158037,NA	1.16156,NA	0.00071259	0.00071259
2	rs4930713	124080619	A,A	G,G	0.713718,0.896825	-0.00712047,0.00577628	0.004374,0.0140528	0.984872,0.166826	0.000708154	0.000708154
2	rs7973766	124070991	A,A	G,G	0.713718,0.896825	-0.00707464,0.00592618	0.004374,0.0140528	0.975573,0.171832	0.000694974	0.000694974
2	rs7294379	124053430	G,NA	A,NA	0.983101,NA	-0.028806,NA	0.0153396,NA	1.21898,NA	0.000688533	0.000688533
2	rs7308408	124053542	A,NA	G,NA	0.983101,NA	-0.0287632,NA	0.0153396,NA	1.21624,NA	0.0006838	0.0006838
2	rs59126974	124102656	T,T	C,C	0.734592,0.984127	-0.0078951,0.00275537	0.00447775,0.0342017	1.10864,0.0288216	0.000680658	0.000680658
2	rs3204541	124104686	A,A	G,G	0.734592,0.984127	-0.0078951,0.00337856	0.00447775,0.0342017	1.10864,0.035594	0.000680285	0.000680285
2	rs56675602	124101041	G,G	T,T	0.733598,0.984127	-0.0077905,0.0024095	0.00447241,0.0342017	1.08871,0.0251036	0.000679891	0.000679891
2	rs113381757	124052913	C,NA	T,NA	0.983101,NA	-0.0287206,NA	0.0153396,NA	1.21351,NA	0.000679132	0.000679132
2	rs3190835	124105328	C,C	T,T	0.729622,0.984127	-0.00839072,0.00212501	0.00445148,0.0342017	1.22592,0.022067	0.000676325	0.000676325
2	rs839360	123283841	G,G	A,A	0.962227,0.750992	0.0243051,0.0544986	0.0103707,0.00988505	1.71903,7.4531	0.000673534	0.000673534
2	rs113740515	123199410	A,A	G,G	0.793241,0.548611	0.0116985,0.037352	0.00488208,0.00859004	1.7808,4.86263	0.000673495	0.000673495
2	rs786425	124085502	A,A	G,G	0.403579,0.132937	0.00838546,-0.00982018	0.00402994,0.0125908	1.42651,0.361089	0.00067118	0.00067118
2	rs138432949	124109263	T,NA	C,NA	0.976143,NA	0.0241189,NA	0.0129561,NA	1.20299,NA	0.000670424	0.000670424
2	rs111687827	124051096	C,NA	G,NA	0.983101,NA	-0.0286308,NA	0.0153396,NA	1.20777,NA	0.000669422	0.000669422
2	rs3850952	124090802	T,T	G,G	0.713718,0.895833	-0.00716629,0.0040718	0.004374,0.0139934	0.994211,0.112908	0.000664579	0.000664579
2	rs113254073	124052945	A,NA	G,NA	0.983101,NA	-0.0285838,NA	0.0153396,NA	1.20477,NA	0.000664399	0.000664399
2	rs117921591	123156900	T,T	C,C	0.980119,0.973214	0.0173822,-0.082745	0.0141639,0.0264757	0.658088,2.75052	0.000660398	0.000660398
2	rs7968699	124052243	A,NA	G,NA	0.983101,NA	-0.028541,NA	0.0153396,NA	1.20204,NA	0.000659871	0.000659871
2	rs7308304	124100857	T,T	C,C	0.734592,0.984127	-0.00784972,0.00235188	0.00447775,0.0342017	1.09912,0.024487	0.000659645	0.000659645
2	rs113971302	124102801	T,T	C,C	0.734592,0.984127	-0.00784972,0.00281303	0.00447775,0.0342017	1.09912,0.0294443	0.000659254	0.000659254
2	rs11833889	124103869	T,T	C,C	0.734592,0.984127	-0.00784972,0.0032057	0.00447775,0.0342017	1.09912,0.033706	0.000659014	0.000659014
2	rs15587	124104049	G,G	A,A	0.734592,0.984127	-0.00784972,0.00326331	0.00447775,0.0342017	1.09912,0.0343345	0.000658986	0.000658986
2	rs35867744	124103808	A,A	G,G	0.734592,0.984127	-0.00784972,0.00332093	0.00447775,0.0342017	1.09912,0.0349638	0.000658959	0.000658959
2	rs3190836	124105226	T,T	A,A	0.734592,0.984127	-0.00784972,0.00406474	0.00447775,0.0342017	1.09912,0.0431608	0.000658786	0.000658786
2	rs4040225	124096673	A,A	G,G	0.597416,0.866071	-0.00848087,0.00932531	0.00403156,0.0125513	1.45086,0.339612	0.000655727	0.000655727
2	rs7953401	124050042	A,NA	G,NA	0.983101,NA	-0.0283572,NA	0.0153396,NA	1.19036,NA	0.000640799	0.000640799
2	rs11832820	124047285	C,NA	T,NA	0.983101,NA	-0.0283572,NA	0.0153396,NA	1.19036,NA	0.000640799	0.000640799
2	rs7309150	124053413	T,NA	C,NA	0.982107,NA	-0.027479,NA	0.014915,NA	1.18429,NA	0.000634442	0.000634442
2	rs112162374	123025682	T,NA	C,NA	0.972167,NA	0.0279999,NA	0.0120196,NA	1.70265,NA	0.000631407	0.000631407
2	rs138547196	123914738	C,NA	G,NA	0.904573,NA	0.00498471,NA	0.00672948,NA	0.338321,NA	0.000629012	0.000629012
2	rs73230058	123593899	T,NA	C,NA	0.919483,NA	-0.0306751,NA	0.00726648,NA	4.61488,NA	0.000620017	0.000620017
2	rs68163141	124102871	C,C	T,T	0.734592,0.984127	-0.0077544,0.00292347	0.00447775,0.0342017	1.07927,0.0306391	0.00061668	0.00061668
2	rs4759364	123162786	T,T	C,C	0.826044,0.549603	0.00937862,0.038406	0.00521577,0.00859173	1.14172,5.10691	0.000610755	0.000610755
2	rs147551790	123671438	A,NA	G,NA	0.934394,NA	0.00661118,NA	0.00798549,NA	0.38963,NA	0.000605673	0.000605673
2	rs80260318	124048074	G,NA	T,NA	0.983101,NA	-0.0279935,NA	0.0153396,NA	1.1674,NA	0.000604935	0.000604935
2	rs34514002	124102920	C,C	T,T	0.734592,0.984127	-0.00770901,0.00309625	0.00447775,0.0342017	1.06988,0.0325143	0.000597412	0.000597412
2	rs7137473	124102216	A,A	G,G	0.735586,0.984127	-0.00790458,0.00269771	0.00448312,0.0342017	1.10864,0.0281997	0.000591358	0.000591358
2	rs112931584	124044574	A,NA	G,NA	0.983101,NA	-0.027821,NA	0.0153396,NA	1.15659,NA	0.000588751	0.000588751
2	rs7134190	124116483	C,NA	T,NA	0.983101,NA	-0.0278151,NA	0.0153396,NA	1.15622,NA	0.000588204	0.000588204
2	rs11057307	124098213	C,C	T,T	0.597416,0.866071	-0.007971,0.00912509	0.00403156,0.0125513	1.31854,0.330486	0.000582072	0.000582072
2	rs786423	124083898	A,A	G,G	0.40159,0.132937	0.00801945,-0.00941996	0.00403319,0.0125908	1.33002,0.342596	0.000581498	0.000581498
2	rs1050449	124105908	G,G	A,A	0.729622,0.984127	-0.00816297,-0.000456602	0.00445148,0.0342017	1.17595,0.00465076	0.00058054	0.00058054
2	rs34097324	124098269	G,G	A,A	0.734592,0.984127	-0.00784972,0.00194867	0.00447775,0.0342017	1.09912,0.0201947	0.000578668	0.000578668
2	rs3748269	124099925	C,C	T,T	0.597416,0.866071	-0.007971,0.00907377	0.00403156,0.0125513	1.31854,0.32816	0.000577818	0.000577818
2	rs145600453	124049196	G,NA	A,NA	0.983101,NA	-0.0276766,NA	0.0153396,NA	1.14757,NA	0.000575588	0.000575588
2	rs1983275	124049759	A,NA	T,NA	0.983101,NA	-0.0276766,NA	0.0153396,NA	1.14757,NA	0.000575588	0.000575588
2	rs6488885	124119155	G,NA	A,NA	0.983101,NA	-0.0276678,NA	0.0153396,NA	1.14702,NA	0.000574796	0.000574796
2	rs6551	124082240	A,A	C,C	0.40159,0.132937	0.00801945,-0.00931615	0.00403319,0.0125908	1.33002,0.337854	0.000573009	0.000573009
2	rs77064381	123554082	C,NA	T,NA	0.935388,NA	0.00493554,NA	0.00804241,NA	0.268072,NA	0.000571247	0.000571247
2	rs28711796	124008074	C,NA	T,NA	0.984095,NA	-0.0272658,NA	0.0158037,NA	1.07326,NA	0.000567277	0.000567277
2	rs71456771	123201925	T,T	G,G	0.790258,0.53869	0.0116369,0.03724	0.00485638,0.00857506	1.7808,4.85182	0.000566754	0.000566754
2	rs488635	123203258	G,G	T,T	0.790258,0.53869	0.0115899,0.03724	0.00485638,0.00857506	1.76935,4.85182	0.000565297	0.000565297
2	rs7973187	124068015	C,NA	T,NA	0.984095,NA	-0.0316548,NA	0.0158037,NA	1.34508,NA	0.000563896	0.000563896
2	rs12099985	124065667	C,NA	T,NA	0.984095,NA	-0.0316069,NA	0.0158037,NA	1.34195,NA	0.000559829	0.000559829
2	rs2262194	123198921	G,G	T,T	0.790258,0.53869	0.0116369,0.0371932	0.00485638,0.00857506	1.7808,4.84103	0.000557315	0.000557315
2	rs786422	124083562	A,A	G,G	0.40159,0.132937	0.00797228,-0.00931615	0.00403319,0.0125908	1.31804,0.337854	0.000556321	0.000556321
2	rs1983274	124049736	A,NA	G,NA	0.983101,NA	-0.0274024,NA	0.0153396,NA	1.13055,NA	0.00055153	0.00055153
2	rs112955959	124185126	T,NA	C,NA	0.984095,NA	-0.0260183,NA	0.0158037,NA	1.00133,NA	0.000551114	0.000551114
2	rs78068178	124059962	T,NA	C,NA	0.984095,NA	-0.0314196,NA	0.0158037,NA	1.32976,NA	0.000544254	0.000544254
2	rs1543076	124086449	T,T	C,C	0.40159,0.132937	0.00806662,-0.00871261	0.00403319,0.0125908	1.34205,0.310736	0.000542624	0.000542624
2	rs73418153	124172706	G,NA	A,NA	0.984095,NA	-0.0259061,NA	0.0158037,NA	0.994979,NA	0.000541903	0.000541903
2	rs1568031	124136607	T,NA	C,NA	0.984095,NA	-0.02589,NA	0.0158037,NA	0.994068,NA	0.000540593	0.000540593
2	rs117722534	123206641	NA,C	NA,G	NA,0.969246	NA,-0.0659588	NA,0.0247591	NA,2.11231	0.000539009	0.000539009
2	rs1543075	124086448	A,A	G,G	0.40159,0.132937	0.00806662,-0.00866311	0.00403319,0.0125908	1.34205,0.308545	0.000538945	0.000538945
2	rs35917561	124041472	T,NA	G,NA	0.984095,NA	-0.0258623,NA	0.0158037,NA	0.992502,NA	0.000538351	0.000538351
2	rs148402826	123680765	C,NA	T,NA	0.9334,NA	0.00543691,NA	0.00792989,NA	0.307196,NA	0.000536976	0.000536976
2	rs61082817	124185855	A,NA	G,NA	0.984095,NA	-0.0257867,NA	0.0158037,NA	0.988235,NA	0.000532287	0.000532287
2	rs141247814	123351448	G,NA	A,NA	0.991054,NA	0.0377874,NA	0.0209976,NA	1.14313,NA	0.000531118	0.000531118
2	rs11572992	124141383	T,NA	C,NA	0.984095,NA	-0.0257659,NA	0.0158037,NA	0.987062,NA	0.000530632	0.000530632
2	rs117731593	123215371	NA,C	NA,G	NA,0.97619	NA,0.111015	NA,0.0280389	NA,4.12398	0.000529854	0.000529854
2	rs112066678	123319647	C,C	A,A	0.928429,0.772817	0.0144741,0.0556345	0.00767004,0.0102018	1.22807,7.30612	0.000528563	0.000528563
2	rs786449	124071728	T,T	C,C	0.402584,0.132937	0.00792192,-0.00931615	0.00403156,0.0125908	1.30612,0.337854	0.000528487	0.000528487
2	rs75700739	124084424	A,NA	T,NA	0.984095,NA	-0.0311885,NA	0.0158037,NA	1.3148,NA	0.000525743	0.000525743
2	rs7964934	124058639	A,NA	G,NA	0.984095,NA	-0.0311885,NA	0.0158037,NA	1.3148,NA	0.000525743	0.000525743
2	rs6488883	124101347	C,C	G,G	0.597416,0.866071	-0.00782977,0.00902245	0.00403156,0.0125513	1.28297,0.325841	0.000525312	0.000525312
2	rs56816130	124183058	T,NA	C,NA	0.984095,NA	-0.0256905,NA	0.0158037,NA	0.982822,NA	0.000524692	0.000524692
2	rs6488884	124108620	A,A	G,G	0.730616,0.983135	-0.00812228,0.00407787	0.00445666,0.0331973	1.16508,0.04468	0.000524191	0.000524191
2	rs545234	123188076	T,T	G,G	0.824056,0.539683	0.00950346,0.0363305	0.00519247,0.0085764	1.17254,4.64315	0.000521302	0.000521302
2	rs7973689	124090655	T,NA	C,NA	0.984095,NA	-0.0310926,NA	0.0158037,NA	1.30861,NA	0.000518275	0.000518275
2	rs79847496	124089348	G,NA	C,NA	0.984095,NA	-0.031049,NA	0.0158037,NA	1.3058,NA	0.000514921	0.000514921
2	rs12313600	123281262	A,A	G,G	0.963221,0.769841	0.0210081,0.0578582	0.0105045,0.0101552	1.3419,7.91488	0.000514137	0.000514137
2	rs3850953	124091412	T,NA	C,NA	0.984095,NA	-0.031001,NA	0.0158037,NA	1.30272,NA	0.000511261	0.000511261
2	rs79296492	124083306	G,NA	A,NA	0.985089,NA	-0.0297449,NA	0.0163138,NA	1.16584,NA	0.000511183	0.000511183
2	rs7302183	124104460	G,G	C,C	0.597416,0.866071	-0.00782977,0.00882235	0.00403156,0.0125513	1.28297,0.316848	0.000510616	0.000510616
2	rs73421642	123317740	C,C	G,G	0.931412,0.77381	0.0151108,0.0556143	0.00782246,0.0102176	1.2725,7.28071	0.000509006	0.000509006
2	rs6488889	124144793	C,NA	T,NA	0.983101,NA	-0.026878,NA	0.0153396,NA	1.09832,NA	0.00050873	0.00050873
2	rs11831129	124110675	G,NA	A,NA	0.983101,NA	-0.0268769,NA	0.0153396,NA	1.09826,NA	0.000508646	0.000508646
2	rs786443	124063891	C,C	T,T	0.404573,0.132937	0.00773195,-0.00932827	0.00402835,0.0125908	1.26015,0.338407	0.000505907	0.000505907
2	rs141344174	124061093	A,NA	G,NA	0.985089,NA	-0.0296534,NA	0.0163138,NA	1.16044,NA	0.000504498	0.000504498
2	rs60422010	124169010	T,NA	C,NA	0.984095,NA	-0.0253975,NA	0.0158037,NA	0.966408,NA	0.00050232	0.00050232
2	rs113620982	124086656	T,NA	C,NA	0.984095,NA	-0.0308614,NA	0.0158037,NA	1.29376,NA	0.000500784	0.000500784
2	rs111482432	124078585	G,NA	C,NA	0.984095,NA	-0.0308614,NA	0.0158037,NA	1.29376,NA	0.000500784	0.000500784
2	rs73416299	124156050	T,NA	C,NA	0.984095,NA	-0.0253492,NA	0.0158037,NA	0.963717,NA	0.000498744	0.000498744
2	rs7965292	124081779	T,NA	G,NA	0.984095,NA	-0.0308134,NA	0.0158037,NA	1.29068,NA	0.000497241	0.000497241
2	rs7134896	124101858	A,A	C,C	0.597416,0.866071	-0.0077842,0.00882235	0.00403156,0.0125513	1.2716,0.316848	0.000496458	0.000496458
2	rs4456350	124058489	G,G	A,A	0.405567,0.132937	0.00777599,-0.00909504	0.00402677,0.0125908	1.27186,0.327831	0.000493262	0.000493262
2	rs186587798	123589003	NA,T	NA,C	NA,0.992063	NA,-0.0703148	NA,0.0481747	NA,0.840417	0.000492588	0.000492588
2	rs113132248	124052510	G,NA	T,NA	0.985089,NA	-0.0294854,NA	0.0163138,NA	1.15057,NA	0.000492499	0.000492499
2	rs786447	124069667	G,G	A,A	0.404573,0.132937	0.00768487,-0.00931615	0.00402835,0.0125908	1.24849,0.337854	0.000490624	0.000490624
2	rs112525270	124192672	C,NA	T,NA	0.984095,NA	-0.0252014,NA	0.0158037,NA	0.955497,NA	0.000487978	0.000487978
2	rs7306906	124100486	A,NA	G,NA	0.984095,NA	-0.0306725,NA	0.0158037,NA	1.28169,NA	0.000487012	0.000487012
2	rs582452	123186539	G,G	A,A	0.82008,0.539683	0.00951444,0.0360864	0.00514721,0.0085764	1.19021,4.58829	0.000485331	0.000485331
2	rs7301031	124116808	G,NA	C,NA	0.984095,NA	-0.030623,NA	0.0158037,NA	1.27853,NA	0.000483474	0.000483474
2	rs112788090	124077754	T,NA	C,NA	0.985089,NA	-0.0293181,NA	0.0163138,NA	1.14078,NA	0.000480885	0.000480885
2	rs786445	124068361	A,A	C,C	0.404573,0.132937	0.00763779,-0.00936558	0.00402835,0.0125908	1.23688,0.34011	0.000480031	0.000480031
2	rs117647122	124051724	T,NA	C,NA	0.985089,NA	-0.0292989,NA	0.0163138,NA	1.13965,NA	0.000479572	0.000479572
2	rs113246895	124013942	A,NA	G,NA	0.984095,NA	-0.0261218,NA	0.0158037,NA	1.00721,NA	0.000478339	0.000478339
2	rs77422670	123288313	C,C	T,T	0.963221,0.770833	0.0235227,0.0574075	0.0105045,0.0101706	1.59969,7.78066	0.000477725	0.000477725
2	rs112368000	124126470	A,NA	G,NA	0.984095,NA	-0.0250368,NA	0.0158037,NA	0.946382,NA	0.000476311	0.000476311
2	rs111421584	124147473	G,NA	A,NA	0.984095,NA	-0.0250244,NA	0.0158037,NA	0.945697,NA	0.000475445	0.000475445
2	rs786441	124062743	A,A	G,G	0.404573,0.132937	0.00787322,-0.00943166	0.00402835,0.0125908	1.29544,0.343132	0.000475301	0.000475301
2	rs493623	123199755	G,G	A,A	0.474155,0.602183	0.000225033,0.0294356	0.00395959,0.00873368	0.0201428,3.12453	0.00047464	0.00047464
2	rs111601834	124116169	G,NA	C,NA	0.984095,NA	-0.0304824,NA	0.0158037,NA	1.26959,NA	0.000473596	0.000473596
2	rs6488882	124056572	T,NA	C,NA	0.984095,NA	-0.0304806,NA	0.0158037,NA	1.26947,NA	0.000473468	0.000473468
2	rs786448	124070214	G,G	A,A	0.40159,0.132937	0.00769411,-0.00936558	0.00403319,0.0125908	1.24849,0.34011	0.000471894	0.000471894
2	rs146908377	124077861	A,NA	G,NA	0.985089,NA	-0.0291299,NA	0.0163138,NA	1.1298,NA	0.0004682	0.0004682
2	rs28743126	124028131	A,NA	G,NA	0.985089,NA	-0.0291157,NA	0.0163138,NA	1.12898,NA	0.000467263	0.000467263
2	rs34827093	124118248	G,NA	C,NA	0.984095,NA	-0.0303901,NA	0.0158037,NA	1.26373,NA	0.000467242	0.000467242
2	rs140796658	123985090	T,NA	C,NA	0.994036,NA	-0.0302367,NA	0.0256781,NA	0.621633,NA	0.000465287	0.000465287
2	rs6488886	124120205	A,NA	C,NA	0.984095,NA	-0.0303528,NA	0.0158037,NA	1.26137,NA	0.000464701	0.000464701
2	rs645491	123181661	C,C	T,T	0.824056,0.539683	0.00950346,0.035993	0.00519247,0.0085764	1.17254,4.56738	0.000464557	0.000464557
2	rs73416301	124156637	T,NA	C,NA	0.984095,NA	-0.02484,NA	0.0158037,NA	0.935535,NA	0.000462788	0.000462788
2	rs1798219	123180061	C,C	A,A	0.824056,0.539683	0.00945614,0.035993	0.00519247,0.0085764	1.16375,4.56738	0.000461054	0.000461054
2	rs4534668	124029746	C,NA	A,NA	0.985089,NA	-0.0290206,NA	0.0163138,NA	1.12345,NA	0.000461018	0.000461018
2	rs7135624	124147831	G,G	A,A	0.574553,0.849206	-0.00979135,0.00586852	0.003999,0.0119455	1.84323,0.20535	0.000460469	0.000460469
2	rs1696336	123179842	G,G	C,C	0.824056,0.535714	0.00922434,0.0355795	0.00519247,0.00857124	1.12117,4.48019	0.000459928	0.000459928
```
