## Supplementary material for "Characterization of shared and ancestry-specific signals driving complex traits using multi-ancestry fine-mapping": susiex_nc3.cs80.snp

```
BP	SNP	PIP(CS1)	LogBF(CS1,Pop1)	LogBF(CS1,Pop2)	PIP(CS2)	LogBF(CS2,Pop1)	LogBF(CS2,Pop2)
122901673	rs139511504	9.23633e-24	-2.21679e-10	-0.542913	0.000191042	-2.21679e-10	-0.208636
122902222	rs34220678	6.10644e-25	-1.97199	-1.28731	1.28466e-05	-1.31093	-1.59713
122902840	rs4758666	3.13555e-25	-1.96794	-1.9579	4.60647e-06	-1.97377	-1.9599
122903468	rs11058062	1.05282e-24	-1.68292	-1.03167	1.22267e-05	-2.01888	-0.93863
122904459	rs10846839	1.11851e-24	-1.65363	-1.00043	1.27005e-05	-2.01362	-0.905876
122905511	rs11058064	1.06363e-24	-1.68863	-1.01574	1.24214e-05	-2.01979	-0.921916
122908476	rs7972135	3.4521e-24	-1.52708	-9.02317e-10	4.51396e-05	-1.65137	-9.02317e-10
122909748	rs74472681	1.03443e-24	-1.64763	-1.08457	1.16412e-05	-2.01242	-0.994157
122910014	rs11058099	1.07935e-24	-1.63549	-1.05421	1.20488e-05	-2.00989	-0.962276
122910180	rs10773152	2.95864e-25	-2.02403	-1.95988	4.41775e-06	-2.01947	-1.95603
122910898	rs117438355	2.90567e-24	-1.69939	-9.02317e-10	4.1057e-05	-1.74617	-9.02317e-10
122911488	rs148207727	6.21921e-24	-0.938415	-9.02317e-10	3.10936e-05	-2.02413	-9.02317e-10
122911861	rs7135419	2.95939e-25	-2.02403	-1.95963	4.42281e-06	-2.01947	-1.95489
122912087	rs10846852	6.26556e-25	-1.98804	-1.24553	1.05682e-05	-2.02725	-1.07603
122912186	rs10846854	1.02222e-24	-1.62316	-1.12092	1.1264e-05	-2.00716	-1.03235
122913597	rs142506745	4.32691e-23	-2.21679e-10	1.00138	0.000315545	-2.21679e-10	0.29317
122913657	rs34129612	2.95987e-25	-2.02403	-1.95947	4.42526e-06	-2.01947	-1.95433
122913959	rs74570034	1.00175e-24	-1.63549	-1.12881	1.11405e-05	-2.00989	-1.04065
122913972	rs114895036	3.77248e-23	0.86426	-9.02317e-10	3.97508e-05	-1.7785	-9.02317e-10
122914561	rs74943525	9.98968e-25	-1.61693	-1.15016	1.09385e-05	-2.00573	-1.06311
122915054	rs7959550	8.3295e-25	-1.94932	-0.999522	1.32256e-05	-2.0279	-0.851072
122915834	rs76954192	3.21544e-24	-2.21679e-10	-1.59809	6.04419e-05	-2.21679e-10	-1.35945
122916073	rs149253592	4.96815e-24	-1.16301	-9.02317e-10	3.68111e-05	-1.85533	-9.02317e-10
122916433	rs11058135	1.02042e-24	-1.63386	-1.11199	1.14161e-05	-2.00315	-1.02296
122916434	rs11058136	1.0034e-24	-1.61959	-1.14307	1.10896e-05	-1.99947	-1.05565
122916806	rs117492138	3.54863e-24	-2.21679e-10	-1.4995	6.85104e-05	-2.21679e-10	-1.23415
122917036	rs12229152	9.61404e-25	-1.61959	-1.18582	1.06015e-05	-1.99947	-1.10066
122917213	rs113102400	3.38235e-24	-1.54749	-9.02317e-10	8.01934e-05	-1.07669	-9.02317e-10
122917423	rs12314643	3.08151e-25	-1.98702	-1.95621	4.59635e-06	-1.99181	-1.94406
122917435	rs10846871	1.18653e-24	-1.58389	-1.01113	1.61976e-05	-1.87643	-0.79984
122917764	rs147683991	4.46876e-24	-2.21679e-10	-1.26895	3.95228e-05	-2.21679e-10	-1.78426
122917986	rs148991367	5.0862e-24	-1.13953	-9.02317e-10	6.45779e-05	-1.29326	-9.02317e-10
122918857	rs144724388	3.40277e-24	-2.21679e-10	-1.54147	6.49771e-05	-2.21679e-10	-1.2871
122919584	rs11058143	9.39733e-25	-1.63549	-1.19273	1.04156e-05	-2.00989	-1.10794
122919736	rs11058144	9.60148e-25	-1.63549	-1.17123	1.06541e-05	-2.00989	-1.0853
122919996	rs12427143	9.33299e-25	-1.63549	-1.1996	1.03405e-05	-2.00989	-1.11518
122920483	rs147912333	4.41748e-24	-1.28049	-9.02317e-10	0.00103921	1.48508	-9.02317e-10
122920524	rs139346647	1.31375e-23	-0.190589	-9.02317e-10	3.14732e-05	-2.01199	-9.02317e-10
122921235	rs10846879	6.52326e-25	-1.93058	-1.26269	9.77372e-06	-1.99871	-1.18272
122921339	rs2341438	6.66626e-25	-1.9452	-1.22638	1.05723e-05	-2.028	-1.0749
122921512	rs10734918	2.96016e-25	-2.02481	-1.95859	4.43074e-06	-2.02063	-1.95193
122922156	rs74334400	2.28006e-24	-1.94186	-9.02317e-10	3.1234e-05	-2.01962	-9.02317e-10
122923110	rs117190367	5.97021e-21	-2.21679e-10	5.92848	0.00827874	-2.21679e-10	3.56032
122924778	rs4758662	2.98143e-25	-2.01696	-1.95928	4.47026e-06	-2.00993	-1.95375
122924819	rs4758643	2.97337e-25	-2.01966	-1.95928	4.45457e-06	-2.01345	-1.95375
122925178	rs148538438	4.21115e-24	-1.32832	-9.02317e-10	0.000114253	-0.722719	-9.02317e-10
122925296	rs11830957	5.47166e-25	-1.96222	-1.40684	8.82854e-06	-2.02654	-1.25661
122926219	rs11058159	9.79401e-25	-1.53274	-1.25413	1.02339e-05	-1.96271	-1.17272
122926979	rs7964981	7.93869e-25	-1.92415	-1.07275	1.24816e-05	-2.02634	-0.910529
122927031	rs553868009	2.29073e-23	0.3654	-9.02317e-10	9.36252e-05	-0.921832	-9.02317e-10
122929014	rs10773162	5.8716e-25	-1.91996	-1.37855	9.22376e-06	-2.01317	-1.22618
122929436	rs143627950	1.06097e-23	-0.404289	-9.02317e-10	0.00018215	-0.2563	-9.02317e-10
122929802	rs148085105	4.55701e-24	-1.24939	-9.02317e-10	0.000127187	-0.615473	-9.02317e-10
122929822	rs6489002	2.9482e-25	-2.02754	-1.95991	4.39084e-06	-2.0254	-1.95621
122931065	rs11058178	1.12301e-24	-1.74593	-0.904119	1.34404e-05	-1.96072	-0.902139
122931150	rs7970007	1.0045e-24	-1.74997	-1.0116	1.24024e-05	-1.94018	-1.00305
122931559	rs10744208	2.94812e-25	-2.0278	-1.95967	4.39288e-06	-2.02609	-1.95506
122931568	rs10744209	2.94812e-25	-2.0278	-1.95967	4.39288e-06	-2.02609	-1.95506
122931754	rs61954450	1.10247e-24	-1.50004	-1.16846	9.72544e-06	-1.96064	-1.22575
122931793	rs10744210	2.94925e-25	-2.02754	-1.95956	4.3978e-06	-2.0254	-1.95463
122931820	rs10744211	2.95166e-25	-2.02754	-1.95874	4.40808e-06	-2.0254	-1.9523
122932418	rs11058186	1.05611e-24	-1.52838	-1.18308	9.49529e-06	-1.97051	-1.23982
122932472	rs10846896	9.10217e-25	-1.64957	-1.21056	9.32052e-06	-1.96265	-1.26626
122932805	rs143246898	4.46029e-24	-1.27084	-9.02317e-10	3.40634e-05	-1.93291	-9.02317e-10
122933145	rs4758697	1.04728e-24	-1.48164	-1.23821	9.15497e-06	-1.95397	-1.29287
122933151	rs7978119	9.29739e-25	-1.74426	-1.09465	1.16362e-05	-1.92053	-1.08648
122933155	rs10846899	1.06237e-24	-1.73716	-0.968391	1.26575e-05	-1.95641	-0.966472
122934001	rs10773167	2.95225e-25	-2.02754	-1.95854	4.41021e-06	-2.0254	-1.95181
122935163	rs11058206	1.00073e-24	-1.5072	-1.25813	8.89903e-06	-1.96318	-1.31201
122935945	rs11058209	2.95166e-25	-2.02754	-1.95874	4.40808e-06	-2.0254	-1.9523
122936627	rs117849902	2.15812e-24	-1.99682	-9.02317e-10	3.18926e-05	-1.99876	-9.02317e-10
122936633	rs112392143	2.70769e-24	-1.76996	-9.02317e-10	3.55722e-05	-1.88957	-9.02317e-10
122937725	rs2173581	8.31513e-25	-1.4372	-1.51337	7.68418e-06	-1.95571	-1.46626
122937769	rs12824888	5.26341e-25	-2.02356	-1.3843	7.98795e-06	-1.71584	-1.66736
122938003	rs1973463	2.95014e-25	-2.02799	-1.95881	4.43337e-06	-2.01684	-1.95513
122938466	rs12423420	3.14456e-25	-1.96297	-1.95999	4.64677e-06	-1.96896	-1.956
122938768	rs12812332	5.67921e-25	-1.96804	-1.36379	8.41642e-06	-2.0255	-1.30545
122938958	rs11058226	3.1531e-25	-1.96071	-1.95955	4.45491e-06	-2.00906	-1.95806
122939450	rs10846912	5.92735e-25	-1.9203	-1.36877	8.2071e-06	-2.00706	-1.34907
122939655	rs10773172	3.14385e-25	-1.96409	-1.9591	4.44392e-06	-2.01084	-1.95876
122939950	rs140481261	2.50527e-24	-2.21679e-10	-1.84766	4.07611e-05	-2.21679e-10	-1.7534
122940075	rs11058233	2.95432e-25	-2.02545	-1.95992	4.39648e-06	-2.0257	-1.95463
122940996	rs11058237	9.05915e-25	-1.5072	-1.35767	7.95104e-06	-1.96318	-1.42465
122941349	rs12314537	5.61274e-25	-1.98423	-1.35938	7.95399e-06	-2.02789	-1.35957
122942070	rs10744217	3.1954e-25	-1.94874	-1.95819	4.52157e-06	-1.99278	-1.95949
122942185	rs10744218	7.00259e-25	-1.94815	-1.17421	8.68299e-06	-2.01559	-1.28417
122942313	rs79458806	2.24918e-24	-2.21679e-10	-1.95549	3.36327e-05	-2.21679e-10	-1.94563
122942841	rs78695278	8.75737e-25	-1.48558	-1.41317	7.72283e-06	-1.95541	-1.46154
122942842	rs143399514	2.78747e-24	-2.21679e-10	-1.74092	4.84732e-05	-2.21679e-10	-1.58012
122943231	rs10846920	2.96849e-25	-2.0207	-1.95989	4.36421e-06	-2.02799	-1.9597
122943376	rs10846921	3.11167e-25	-1.97352	-1.95996	4.51499e-06	-1.9953	-1.95842
122943453	rs76506749	7.24143e-24	-0.786239	-9.02317e-10	3.45167e-05	-1.91969	-9.02317e-10
122943545	rs11058251	3.49083e-25	-1.85877	-1.95973	4.71532e-06	-1.95209	-1.95822
122943915	rs4758644	3.46903e-25	-1.86481	-1.95996	4.68963e-06	-1.95612	-1.95966
122943980	rs7398014	2.97539e-25	-2.02076	-1.95751	4.39274e-06	-2.02721	-1.95397
122944713	rs10773176	3.16054e-25	-1.95793	-1.95997	4.45694e-06	-2.00777	-1.9589
122944752	rs10773178	3.17175e-25	-1.95439	-1.95997	4.46552e-06	-2.00584	-1.9589
122946075	rs61956095	3.5648e-24	-1.49495	-9.02317e-10	3.52618e-05	-1.89833	-9.02317e-10
122946487	rs4758645	3.4216e-25	-1.87998	-1.95855	4.76594e-06	-1.94372	-1.95592
122946507	rs4758646	3.45951e-25	-1.86896	-1.95855	4.80597e-06	-1.93535	-1.95592
122947265	rs7316114	3.35518e-25	-1.90728	-1.95086	4.86918e-06	-1.93344	-1.94477
122947289	rs143062964	2.65046e-24	-2.21679e-10	-1.79132	4.08608e-05	-2.21679e-10	-1.75096
122947293	rs564049538	4.05755e-24	-2.21679e-10	-1.36548	6.46853e-05	-2.21679e-10	-1.2916
122947525	rs117114390	5.86592e-24	-0.996899	-9.02317e-10	4.40329e-05	-1.67619	-9.02317e-10
122947620	rs12582082	1.24557e-23	-2.21679e-10	-0.24388	4.13955e-05	-2.21679e-10	-1.73796
122947733	rs10744220	3.37226e-25	-1.89604	-1.95702	4.72034e-06	-1.95572	-1.95353
122947871	rs10846931	3.33662e-25	-1.90607	-1.95762	4.68146e-06	-1.96309	-1.95443
122948092	rs11058272	5.65936e-25	-1.97789	-1.35744	8.25656e-06	-2.02508	-1.32505
122948907	rs116896792	2.50843e-24	-1.8464	-9.02317e-10	4.07818e-05	-1.75289	-9.02317e-10
122949673	rs7301515	3.82573e-25	-2.00668	-1.72022	8.55418e-06	-2.00854	-1.30617
122949939	rs551766481	2.03615e-23	0.247586	-9.02317e-10	0.000373247	0.46111	-9.02317e-10
122950035	rs7963773	3.30912e-25	-1.94541	-1.92655	4.94478e-06	-1.94718	-1.91562
122950191	rs138555178	2.15008e-24	-2.00055	-9.02317e-10	3.92789e-05	-1.79044	-9.02317e-10
122950375	rs7964138	3.26041e-25	-1.94541	-1.94138	4.85944e-06	-1.94718	-1.93303
122951119	rs12425970	3.67003e-25	-1.83319	-1.93525	5.33798e-06	-1.87085	-1.91543
122952923	rs11609474	4.46755e-25	-2.02684	-1.54497	9.90398e-06	-2.0205	-1.14769
122953010	rs181017553	1.46764e-23	-2.21679e-10	-0.0798179	9.00386e-05	-2.21679e-10	-0.960893
122954925	rs190887011	2.16783e-24	-1.99233	-9.02317e-10	4.59903e-05	-1.6327	-9.02317e-10
122956842	rs11608711	7.05636e-25	-1.91668	-1.19804	1.29116e-05	-1.8447	-1.0583
122957085	rs7132830	6.96177e-25	-1.91668	-1.21153	1.27234e-05	-1.8447	-1.07299
122959844	rs149060578	2.32043e-24	-2.21679e-10	-1.9243	3.34987e-05	-2.21679e-10	-1.94963
122959902	rs10846968	6.92096e-25	-1.8996	-1.23449	1.29569e-05	-1.82296	-1.07655
122960886	rs61956097	4.30806e-25	-2.02799	-1.58016	6.4747e-06	-2.02738	-1.56585
122961353	rs143791784	4.23188e-24	-1.32341	-9.02317e-10	6.20624e-05	-1.33299	-9.02317e-10
122962286	rs112206622	4.33132e-25	-2.02261	-1.58016	6.52024e-06	-2.02037	-1.56585
122963011	rs6416295	6.58485e-25	-1.93706	-1.24681	1.1924e-05	-1.87115	-1.11143
122963180	rs6489014	6.72013e-25	-1.93203	-1.2315	1.15001e-05	-1.86457	-1.15421
122963296	rs76113702	1.2258e-23	-2.21679e-10	-0.259881	4.96821e-05	-2.21679e-10	-1.55549
122963550	rs12369179	2.64502e-24	-1.79338	-9.02317e-10	3.71937e-05	-1.84499	-9.02317e-10
122964708	rs10846978	3.368e-25	-1.94392	-1.91041	5.53376e-06	-1.90001	-1.85025
122965622	rs118045938	4.25199e-24	-1.31867	-9.02317e-10	6.17718e-05	-1.33768	-9.02317e-10
122965724	rs73222259	5.23355e-24	-1.11097	-9.02317e-10	8.18944e-05	-1.0557	-9.02317e-10
122966373	rs4758692	7.02352e-25	-1.86565	-1.25373	1.25153e-05	-1.81521	-1.11898
122967018	rs147628688	2.62746e-24	-2.21679e-10	-1.80004	4.47772e-05	-2.21679e-10	-1.65943
122968450	rs12817342	3.06825e-24	-0.553449	-1.0915	1.89811e-05	-1.61586	-0.901826
122969042	rs11058362	6.82483e-25	-1.88815	-1.25992	1.25138e-05	-1.80856	-1.12574
122969716	rs10846993	3.35503e-24	-0.533693	-1.0219	2.01959e-05	-1.60539	-0.850267
122970156	rs10773208	3.68854e-25	-1.85978	-1.90363	6.17971e-06	-1.79959	-1.84027
122970947	rs117433475	2.80178e-24	-1.7358	-9.02317e-10	3.15026e-05	-2.01106	-9.02317e-10
122971142	rs11058375	3.5469e-24	-1.49998	-9.02317e-10	3.54379e-05	-1.89335	-9.02317e-10
122972252	rs4758657	6.8429e-25	-1.88551	-1.25992	1.30084e-05	-1.76979	-1.12574
122973666	rs4758658	7.79883e-25	-1.7073	-1.30737	1.40033e-05	-1.68243	-1.13941
122973701	rs78494940	2.46369e-24	-1.8644	-9.02317e-10	3.35999e-05	-1.94661	-9.02317e-10
122973836	rs117697674	2.1448e-24	-2.00301	-9.02317e-10	3.54742e-05	-1.89233	-9.02317e-10
122974253	rs7955513	7.28841e-25	-1.8425	-1.23985	1.35325e-05	-1.75219	-1.10384
122974833	rs7311573	7.33444e-25	-1.84952	-1.22655	1.36131e-05	-1.76076	-1.08934
122975801	rs117426925	2.16192e-24	-1.99506	-9.02317e-10	4.3682e-05	-1.6842	-9.02317e-10
122975949	rs7303688	7.0268e-25	-1.89424	-1.22468	1.31553e-05	-1.8162	-1.06811
122976353	rs35483694	5.10577e-25	-1.70287	-1.73541	4.69107e-06	-1.99675	-1.91872
122976762	rs73222264	4.89597e-24	-1.17764	-9.02317e-10	0.00123045	1.654	-9.02317e-10
122976955	rs79306283	1.25255e-23	-2.21679e-10	-0.23829	4.63258e-05	-2.21679e-10	-1.62543
122978117	rs12828165	8.38426e-25	-1.73629	-1.20599	1.52463e-05	-1.66983	-1.06696
122978407	rs7486949	8.58947e-25	-1.76144	-1.15667	1.5643e-05	-1.69776	-1.01335
122979776	rs80284715	8.98998e-24	-0.569948	-9.02317e-10	3.32675e-05	-1.95655	-9.02317e-10
122979914	rs11058398	5.85215e-25	-1.92686	-1.37497	1.20712e-05	-1.85784	-1.11246
122980162	rs12426619	3.94158e-25	-2.02631	-1.67075	6.48393e-06	-2.02799	-1.56382
122980260	rs111460882	5.06227e-24	-1.14424	-9.02317e-10	0.00131855	1.72316	-9.02317e-10
122981053	rs11058402	3.47833e-25	-1.91446	-1.90764	5.63181e-06	-1.88655	-1.84615
122981059	rs77786029	2.21274e-24	-1.97182	-9.02317e-10	3.96608e-05	-1.78077	-9.02317e-10
122983460	rs7314638	3.38374e-25	-1.94603	-1.90363	5.57466e-06	-1.90263	-1.84027
122983973	rs12825762	6.62598e-25	-1.83085	-1.3468	1.38226e-05	-1.7756	-1.05923
122985057	rs1473553	3.31966e-25	-1.97886	-1.88992	5.38827e-06	-1.94427	-1.83264
122985598	rs7296680	6.09834e-25	-1.94625	-1.31437	1.23878e-05	-1.8833	-1.06112
122985628	rs77148361	4.67671e-24	-2.21679e-10	-1.22346	4.60412e-05	-2.21679e-10	-1.63159
122986267	rs4356269	6.23678e-25	-1.93706	-1.30112	1.27368e-05	-1.87115	-1.04549
122986393	rs78111011	7.6795e-24	-0.727504	-9.02317e-10	3.224e-05	-1.98792	-9.02317e-10
122986534	rs11615830	6.23678e-25	-1.93706	-1.30112	1.27368e-05	-1.87115	-1.04549
122988641	rs77518455	3.36034e-24	-2.21679e-10	-1.55402	3.79482e-05	-2.21679e-10	-1.82491
122988779	rs1499681	6.14852e-24	-0.949846	-9.02317e-10	3.21066e-05	-1.99207	-9.02317e-10
122988800	rs4237789	7.47806e-25	-1.86487	-1.1918	8.00703e-06	-2.02513	-1.35568
122988835	rs148009304	2.17912e-23	0.31545	-9.02317e-10	0.000167094	-0.342573	-9.02317e-10
122988843	rs12818552	9.69872e-25	-1.74818	-1.04847	9.25256e-06	-1.7308	-1.50543
122989235	rs4758660	4.47563e-25	-1.82278	-1.74721	1.00483e-05	-1.71225	-1.44148
122989412	rs10998	3.19919e-25	-2.02527	-1.88047	4.97955e-06	-2.00191	-1.85388
122989634	rs3741448	4.53567e-24	-2.21679e-10	-1.25409	4.93812e-05	-2.21679e-10	-1.56156
122990042	rs1115154	2.10446e-24	-2.022	-9.02317e-10	3.66273e-05	-1.86034	-9.02317e-10
122990341	rs149989190	2.83346e-24	-2.21679e-10	-1.72456	3.39085e-05	-2.21679e-10	-1.93746
122990575	rs144762317	5.16639e-24	-1.12388	-9.02317e-10	3.47123e-05	-1.91404	-9.02317e-10
122990671	rs61956119	4.44514e-25	-1.85283	-1.724	1.00138e-05	-1.73707	-1.4201
122991279	rs11058480	3.05715e-25	-2.02703	-1.92413	5.18841e-06	-2.02434	-1.79036
122991478	rs9988963	3.42808e-25	-2.0079	-1.82874	5.68627e-06	-1.94234	-1.78073
122991986	rs10734920	1.94453e-23	0.201548	-9.02317e-10	3.87513e-05	-1.80397	-9.02317e-10
122993011	rs10773230	4.77139e-25	-1.81154	-1.69446	1.11843e-05	-1.67001	-1.37661
122993499	rs190385975	2.4631e-24	-1.86464	-9.02317e-10	3.69787e-05	-1.85079	-9.02317e-10
122993879	rs7298839	4.25181e-25	-1.93535	-1.68595	9.90979e-06	-1.80433	-1.36328
122993932	rs11610303	4.60594e-25	-1.80262	-1.73867	1.04654e-05	-1.70185	-1.4112
122994609	rs7967928	4.21445e-25	-1.93985	-1.69027	9.77774e-06	-1.81136	-1.36967
122995047	rs7136564	4.49313e-25	-1.88014	-1.68595	1.06258e-05	-1.73457	-1.36328
122995372	rs6489051	4.2327e-25	-1.93985	-1.68595	9.84039e-06	-1.81136	-1.36328
122995480	rs113783639	4.27313e-24	-1.31371	-9.02317e-10	7.62089e-05	-1.12765	-9.02317e-10
122995650	rs78055105	2.96846e-24	-2.21679e-10	-1.67801	3.3465e-05	-2.21679e-10	-1.95063
122996221	rs1532578	4.41813e-25	-1.89265	-1.69027	1.03725e-05	-1.7523	-1.36967
122996613	rs10847090	4.15501e-25	-1.95405	-1.69027	9.55906e-06	-1.83397	-1.36967
122999080	rs7297866	4.10282e-25	-1.96241	-1.69456	9.36944e-06	-1.84766	-1.37602
122999535	rs6489056	4.28602e-25	-1.91447	-1.69882	9.80213e-06	-1.7962	-1.38234
122999891	rs61956121	6.63043e-25	-1.21818	-1.95879	5.94229e-06	-1.94641	-1.73262
123000055	rs61453559	3.04441e-25	-2.02786	-1.92747	5.09182e-06	-2.02801	-1.80548
123000169	rs77608147	3.42032e-24	-2.21679e-10	-1.53632	8.26152e-05	-2.21679e-10	-1.04694
123000205	rs74773799	3.80794e-24	-2.21679e-10	-1.42897	6.9768e-05	-2.21679e-10	-1.21596
123001193	rs58600355	4.44618e-25	-1.83232	-1.74428	9.86401e-06	-1.73779	-1.43445
123001692	rs78525750	1.40002e-23	-0.126988	-9.02317e-10	5.73164e-05	-1.41255	-9.02317e-10
123001737	rs57311174	4.53937e-25	-1.85474	-1.70111	1.03222e-05	-1.72626	-1.40058
123002143	rs6416298	3.20788e-25	-1.97781	-1.92522	6.80157e-06	-1.8868	-1.65718
123003278	rs10847103	3.14671e-25	-2.02484	-1.89745	5.35405e-06	-2.0196	-1.76368
123003317	rs11058562	5.18233e-25	-1.78903	-1.63435	1.12906e-05	-1.77048	-1.26668
123004306	rs7134381	3.94751e-25	-2.0031	-1.69246	8.61549e-06	-1.92149	-1.38608
123006263	rs10744242	3.87316e-25	-2.00566	-1.70891	8.36428e-06	-1.92686	-1.4103
123006336	rs11614176	2.60339e-24	-1.80924	-9.02317e-10	3.26393e-05	-1.97561	-9.02317e-10
123006368	rs7307867	3.88771e-25	-2.00566	-1.70516	8.41076e-06	-1.92686	-1.40476
123006408	rs11058575	3.09527e-25	-2.02423	-1.91454	5.25602e-06	-2.02562	-1.77614
123009498	rs12816396	4.41157e-24	-1.37814	0.0963084	8.14814e-06	-1.95857	-1.40478
123012333	rs74979707	5.21389e-24	-1.11473	-9.02317e-10	3.17424e-05	-2.00348	-9.02317e-10
123012511	rs73222277	2.29853e-24	-1.93379	-9.02317e-10	4.24583e-05	-1.71261	-9.02317e-10
123013673	rs74976900	2.5968e-24	-1.81178	-9.02317e-10	3.30576e-05	-1.96288	-9.02317e-10
123013680	rs35416556	2.61409e-24	-1.80514	-9.02317e-10	3.3179e-05	-1.95922	-9.02317e-10
123014784	rs148937892	9.86728e-24	-0.476834	-9.02317e-10	0.000300442	0.244124	-9.02317e-10
123017211	rs142711555	5.08215e-23	1.16226	-9.02317e-10	0.000448705	0.645234	-9.02317e-10
123017859	rs11833514	6.09823e-24	-0.95806	-9.02317e-10	3.1406e-05	-2.01413	-9.02317e-10
123018475	rs11615433	2.09291e-24	-2.0275	-9.02317e-10	3.09754e-05	-2.02794	-9.02317e-10
123018762	rs11058607	3.97713e-25	-1.95502	-1.73306	4.80662e-06	-1.93213	-1.95901
123018894	rs10734924	3.54734e-25	-1.98591	-1.81653	5.92929e-06	-1.90123	-1.78
123019935	rs7485035	4.11629e-25	-1.9155	-1.7382	4.96683e-06	-1.89843	-1.95992
123020779	rs533819998	2.27326e-24	-2.21679e-10	-1.94484	3.39712e-05	-2.21679e-10	-1.93562
123020823	rs7977922	4.06148e-25	-1.93918	-1.72792	4.89043e-06	-1.91408	-1.95977
123021016	rs113989486	6.09823e-24	-0.95806	-9.02317e-10	3.1406e-05	-2.01413	-9.02317e-10
123021021	rs12370850	5.07322e-25	-1.4877	-1.95696	5.42887e-06	-2.01727	-1.75213
123023566	rs77576117	2.95368e-24	-1.68301	-9.02317e-10	3.45988e-05	-1.91731	-9.02317e-10
123024424	rs117441421	4.49533e-24	-1.26302	-9.02317e-10	3.43256e-05	-1.92524	-9.02317e-10
123024476	rs147730268	2.51084e-24	-1.84544	-9.02317e-10	3.92071e-05	-1.79227	-9.02317e-10
123025545	rs10847141	5.18469e-25	-1.46503	-1.9579	5.54077e-06	-2.01681	-1.73219
123025576	rs6489071	3.75901e-25	-1.93877	-1.80571	6.4651e-06	-1.81183	-1.78288
123025682	rs112162374	9.75803e-24	-0.487967	-9.02317e-10	0.000631407	0.986819	-9.02317e-10
123025756	rs74630767	6.68315e-24	-2.21679e-10	-0.866469	3.60594e-05	-2.21679e-10	-1.87596
123027648	rs147962382	3.6262e-24	-1.47787	-9.02317e-10	8.79263e-05	-0.984632	-9.02317e-10
123027811	rs7976597	3.78376e-25	-1.9832	-1.75473	4.43496e-06	-2.01212	-1.95949
123028096	rs61956128	3.85895e-25	-1.96404	-1.75421	4.79507e-06	-1.93371	-1.95983
123028497	rs181749331	2.28588e-24	-2.21679e-10	-1.93931	3.44493e-05	-2.21679e-10	-1.92164
123028739	rs61751320	2.37033e-24	-2.21679e-10	-1.90303	3.31569e-05	-2.21679e-10	-1.95988
123029865	rs11058649	3.8196e-25	-1.9909	-1.7376	4.67115e-06	-1.95997	-1.95976
123030248	rs139269459	8.25634e-24	-2.21679e-10	-0.655076	0.000285357	-2.21679e-10	0.192609
123030285	rs7953379	4.48017e-25	-1.77479	-1.79419	4.92778e-06	-1.91259	-1.95365
123030304	rs150005849	1.50943e-23	-0.0517407	-9.02317e-10	0.000229938	-0.0233198	-9.02317e-10
123030788	rs7968222	8.50245e-24	-0.625704	-9.02317e-10	3.10265e-05	-2.02629	-9.02317e-10
123031330	rs78620163	4.92756e-24	-1.17121	-9.02317e-10	3.20122e-05	-1.99501	-9.02317e-10
123032875	rs191591509	2.14759e-24	-2.00171	-9.02317e-10	4.16348e-05	-1.73219	-9.02317e-10
123032909	rs142998644	5.67838e-24	-1.02939	-9.02317e-10	3.17056e-05	-2.00464	-9.02317e-10
123033230	rs11833424	5.67838e-24	-1.02939	-9.02317e-10	3.17056e-05	-2.00464	-9.02317e-10
123033455	rs34864383	5.18428e-25	-1.46503	-1.95798	5.70765e-06	-2.01681	-1.70252
123033927	rs117685726	2.40529e-24	-2.21679e-10	-1.88839	3.31638e-05	-2.21679e-10	-1.95967
123034013	rs117907329	5.67838e-24	-1.02939	-9.02317e-10	3.17056e-05	-2.00464	-9.02317e-10
123034022	rs35139892	4.02034e-25	-1.94519	-1.73209	4.90401e-06	-1.91109	-1.95999
123034739	rs10847169	4.69062e-25	-1.5651	-1.95798	5.74203e-06	-2.0108	-1.70252
123034931	rs10847170	4.94508e-25	-1.51193	-1.95832	5.83149e-06	-1.99938	-1.69848
123034976	rs12819165	3.97305e-25	-1.94915	-1.73996	4.88105e-06	-1.91581	-1.95996
123036861	rs79746789	1.01623e-23	-2.21679e-10	-0.447374	3.99641e-05	-2.21679e-10	-1.77315
123037308	rs12827322	4.1403e-25	-1.91938	-1.7285	5.05525e-06	-1.88075	-1.95996
123037471	rs7297692	3.90332e-25	-1.81235	-1.89447	5.13659e-06	-1.88471	-1.94003
123037972	rs78113440	2.36421e-24	-1.90561	-9.02317e-10	3.10044e-05	-2.027	-9.02317e-10
123038045	rs36008586	4.0708e-25	-1.93272	-1.73209	4.97681e-06	-1.89635	-1.95999
123038547	rs74864444	5.67838e-24	-1.02939	-9.02317e-10	3.17056e-05	-2.00464	-9.02317e-10
123040382	rs61956132	4.1365e-25	-1.92837	-1.72043	5.00331e-06	-1.89125	-1.95978
123040773	rs117758059	5.73736e-24	-1.01906	-9.02317e-10	3.16565e-05	-2.00619	-9.02317e-10
123040985	rs10847179	3.62962e-25	-1.97917	-1.80035	6.71861e-06	-1.79433	-1.76193
123041071	rs12230600	4.1365e-25	-1.92837	-1.72043	5.00331e-06	-1.89125	-1.95978
123041528	rs11058710	4.83767e-25	-1.53562	-1.95659	5.54523e-06	-2.00119	-1.74701
123041693	rs35951057	3.14162e-24	-1.62132	-9.02317e-10	3.18129e-05	-2.00126	-9.02317e-10
123042642	rs7955203	3.92934e-25	-1.94264	-1.75753	7.52386e-06	-1.73474	-1.70831
123043145	rs10773302	3.93134e-25	-1.91836	-1.7813	7.87866e-06	-1.64019	-1.75678
123043700	rs76663592	7.32094e-24	-0.775319	-9.02317e-10	3.12292e-05	-2.01978	-9.02317e-10
123043764	rs11058721	4.44545e-25	-1.81235	-1.76442	5.04914e-06	-1.88471	-1.9572
123043809	rs79897940	5.67838e-24	-1.02939	-9.02317e-10	3.17056e-05	-2.00464	-9.02317e-10
123044108	rs7954088	7.23634e-24	-0.786942	-9.02317e-10	3.12595e-05	-2.01881	-9.02317e-10
123044950	rs7301815	4.42264e-25	-1.81235	-1.76956	5.05054e-06	-1.88471	-1.95693
123045870	rs7302249	3.82179e-25	-1.77217	-1.95576	7.83385e-06	-1.48115	-1.92153
123045873	rs141504238	3.08773e-24	-2.21679e-10	-1.63862	8.03551e-05	-2.21679e-10	-1.07468
123045936	rs143651637	2.91013e-24	-2.21679e-10	-1.69786	3.32175e-05	-2.21679e-10	-1.95806
123046111	rs112718067	5.73736e-24	-1.01906	-9.02317e-10	3.16565e-05	-2.00619	-9.02317e-10
123048055	rs138483950	7.18763e-24	-0.793697	-9.02317e-10	0.000108844	-0.771215	-9.02317e-10
123048165	rs112484578	5.73736e-24	-1.01906	-9.02317e-10	3.16565e-05	-2.00619	-9.02317e-10
123048335	rs74921432	5.73736e-24	-1.01906	-9.02317e-10	3.16565e-05	-2.00619	-9.02317e-10
123048603	rs112596316	5.73736e-24	-1.01906	-9.02317e-10	3.16565e-05	-2.00619	-9.02317e-10
123048618	rs10744275	3.71125e-25	-1.96574	-1.79154	6.87233e-06	-1.76591	-1.76771
123049746	rs10847189	4.78822e-25	-1.5488	-1.95368	5.44583e-06	-2.00826	-1.75802
123049939	rs111555507	5.73736e-24	-1.01906	-9.02317e-10	3.16565e-05	-2.00619	-9.02317e-10
123051018	rs6489111	4.25765e-25	-1.87282	-1.7471	5.33964e-06	-1.8264	-1.95957
123051021	rs11058772	4.49814e-25	-1.86919	-1.69579	5.36327e-06	-1.82309	-1.95847
123051107	rs4579965	4.91919e-25	-1.52426	-1.95124	5.34891e-06	-1.99849	-1.78575
123051796	rs112895382	3.94466e-24	-1.39369	-9.02317e-10	0.000366503	0.442874	-9.02317e-10
123053377	rs113046517	5.67838e-24	-1.02939	-9.02317e-10	3.17056e-05	-2.00464	-9.02317e-10
123053427	rs7952940	2.30582e-24	-1.93062	-9.02317e-10	0.00013838	-0.531131	-9.02317e-10
123053488	rs12227778	4.53337e-25	-1.70121	-1.85597	5.50662e-06	-1.99925	-1.75593
123054055	rs1021705	4.45729e-25	-1.62443	-1.94967	5.25878e-06	-2.0277	-1.77354
123055224	rs4411309	8.11258e-23	1.62994	-9.02317e-10	7.34402e-05	-1.16466	-9.02317e-10
123056046	rs117004589	2.97317e-24	-1.67643	-9.02317e-10	3.1621e-05	-2.00731	-9.02317e-10
123056225	rs187990410	2.71275e-24	-2.21679e-10	-1.7681	4.67555e-05	-2.21679e-10	-1.6162
123056593	rs75783835	5.67838e-24	-1.02939	-9.02317e-10	3.17056e-05	-2.00464	-9.02317e-10
123056667	rs7980407	7.08807e-24	-0.807645	-9.02317e-10	3.1098e-05	-2.02399	-9.02317e-10
123057652	rs73222285	3.23601e-24	-1.59172	-9.02317e-10	5.56016e-05	-1.44292	-9.02317e-10
123057792	rs61751322	2.42825e-24	-1.87889	-9.02317e-10	3.0977e-05	-2.02789	-9.02317e-10
123058260	rs75269781	5.73736e-24	-1.01906	-9.02317e-10	3.16565e-05	-2.00619	-9.02317e-10
123062489	rs11058796	4.32144e-25	-1.88048	-1.72457	4.98865e-06	-1.89444	-1.95953
123062594	rs11058797	4.66427e-25	-1.5787	-1.95001	5.2913e-06	-2.01049	-1.78458
123063467	rs7979863	4.31793e-25	-1.84755	-1.75832	5.19883e-06	-1.85317	-1.95953
123063912	rs7316149	3.53144e-25	-1.9834	-1.82353	6.56203e-06	-1.8037	-1.77613
123065499	rs151296925	5.88185e-24	-0.994186	-9.02317e-10	3.14174e-05	-2.01377	-9.02317e-10
123065993	rs11058812	4.35755e-25	-1.86451	-1.73222	5.24493e-06	-1.84406	-1.95981
123066369	rs34263900	2.42242e-24	-1.88129	-9.02317e-10	3.98391e-05	-1.77628	-9.02317e-10
123066685	rs10847227	4.19193e-25	-1.91152	-1.72396	5.10943e-06	-1.87162	-1.95842
123067587	rs7398861	4.60633e-25	-1.58943	-1.95178	5.28142e-06	-2.01255	-1.78438
123067937	rs75615229	4.45549e-24	-1.27192	-9.02317e-10	3.24698e-05	-1.98082	-9.02317e-10
123068515	rs10847234	4.64313e-25	-1.58064	-1.95261	5.25707e-06	-2.01369	-1.78787
123069722	rs7310366	4.2817e-25	-1.85355	-1.76074	5.22906e-06	-1.84716	-1.95974
123069759	rs10847235	4.3584e-25	-1.87339	-1.72315	5.56414e-06	-1.78578	-1.95901
123069838	rs11058839	4.69816e-25	-1.56893	-1.95254	5.37902e-06	-2.00852	-1.77011
123069857	rs11058840	4.6529e-25	-1.5787	-1.95245	5.31006e-06	-2.01049	-1.78104
123070038	rs140721718	4.08149e-23	0.942988	-9.02317e-10	0.000367225	0.444843	-9.02317e-10
123070218	rs36117464	1.9741e-23	0.216639	-9.02317e-10	3.13814e-05	-2.01492	-9.02317e-10
123070616	rs7137722	3.29074e-25	-1.98038	-1.89715	7.49309e-06	-1.87394	-1.57322
123070959	rs138075737	1.32268e-23	-2.21679e-10	-0.18381	4.20632e-05	-2.21679e-10	-1.72196
123071071	rs12829891	4.30508e-25	-1.87009	-1.73876	5.21418e-06	-1.84998	-1.95977
123071509	rs143193770	1.30341e-23	-2.21679e-10	-0.198488	4.38526e-05	-2.21679e-10	-1.6803
123072265	rs143939277	2.30926e-24	-2.21679e-10	-1.92913	4.0324e-05	-2.21679e-10	-1.76418
123074248	rs11612869	4.59732e-25	-1.58943	-1.95374	5.29338e-06	-2.01255	-1.78212
123074487	rs146677327	5.56269e-24	-1.04998	-9.02317e-10	0.000116613	-0.702268	-9.02317e-10
123074890	rs1392236	3.51916e-25	-1.98744	-1.82298	6.50633e-06	-1.80112	-1.78723
123075733	rs7314410	5.56882e-24	-1.04887	-9.02317e-10	3.18038e-05	-2.00155	-9.02317e-10
123076296	rs76417477	2.35005e-24	-2.21679e-10	-1.91162	3.53326e-05	-2.21679e-10	-1.89633
123076778	rs7972728	3.53175e-25	-1.98617	-1.82068	6.46574e-06	-1.80996	-1.78465
123077350	rs11058862	4.36065e-25	-1.64296	-1.95306	5.29995e-06	-2.01544	-1.778
123077452	rs151208718	2.24434e-24	-2.21679e-10	-1.95764	4.39207e-05	-2.21679e-10	-1.67874
123077485	rs10744287	1.11857e-24	-0.890226	-1.76378	7.65341e-06	-1.71119	-1.71479
123077951	rs149387833	3.42419e-24	-1.53519	-9.02317e-10	9.55056e-05	-0.901947	-9.02317e-10
123078286	rs190358128	2.19303e-24	-1.98077	-9.02317e-10	3.09784e-05	-2.02784	-9.02317e-10
123078717	rs75333702	2.1001e-24	-2.02407	-9.02317e-10	4.71612e-05	-1.60756	-9.02317e-10
123079020	rs10847242	9.14318e-25	-1.0924	-1.76323	7.12266e-06	-1.80111	-1.69674
123079035	rs4319547	3.58473e-25	-1.98235	-1.80961	6.60299e-06	-1.80135	-1.77226
123079670	rs148880360	5.56882e-24	-1.04887	-9.02317e-10	3.18038e-05	-2.00155	-9.02317e-10
123079766	rs11058868	4.0535e-25	-1.95117	-1.71789	4.91845e-06	-1.90871	-1.95943
123080084	rs74892415	5.51244e-24	-1.05905	-9.02317e-10	3.18581e-05	-1.99984	-9.02317e-10
123081157	rs79312466	2.35915e-24	-2.21679e-10	-1.90776	3.54891e-05	-2.21679e-10	-1.89191
123083168	rs2342083	2.37321e-24	-1.90182	-9.02317e-10	0.00014617	-0.476358	-9.02317e-10
123083462	rs11058879	2.7575e-24	-1.75173	-9.02317e-10	6.74078e-05	-1.25037	-9.02317e-10
123083508	rs9705654	3.68893e-25	-1.92975	-1.83356	6.53858e-06	-1.78428	-1.79914
123083756	rs117022682	2.36279e-24	-1.90621	-9.02317e-10	4.1424e-05	-1.73727	-9.02317e-10
123084806	rs2062505	4.66236e-25	-1.58074	-1.94838	5.1481e-06	-2.02677	-1.79573
123084836	rs2062506	3.47182e-25	-1.98441	-1.83955	5.85212e-06	-1.89863	-1.79569
123085160	rs77594340	4.08023e-24	-1.3599	-9.02317e-10	0.000872573	1.31031	-9.02317e-10
123085754	rs11058904	4.31988e-25	-1.89739	-1.70803	5.06893e-06	-1.88019	-1.95782
123086587	rs142232333	8.99558e-24	-0.569325	-9.02317e-10	0.000365496	0.440125	-9.02317e-10
123086796	rs74879342	5.35379e-24	-1.08825	-9.02317e-10	3.20255e-05	-1.9946	-9.02317e-10
123086862	rs138364846	2.09478e-24	-2.02661	-9.02317e-10	3.38679e-05	-1.93866	-9.02317e-10
123087442	rs7307735	3.72998e-25	-1.93391	-1.81833	6.60786e-06	-1.79086	-1.78201
123088193	rs143575566	8.20333e-24	-0.661518	-9.02317e-10	3.1073e-05	-2.02479	-9.02317e-10
123088351	rs57721222	4.55204e-25	-1.83518	-1.71789	5.41236e-06	-1.81302	-1.95943
123088756	rs35825023	4.30025e-25	-1.91157	-1.69839	4.99131e-06	-1.89531	-1.95813
123090237	rs7398939	4.74914e-25	-1.56049	-1.95019	5.13272e-06	-2.02695	-1.79854
123090380	rs2342082	3.32823e-25	-1.96974	-1.89647	8.18962e-06	-1.80363	-1.55464
123091028	rs12578222	1.24199e-23	-2.21679e-10	-0.246759	4.30258e-05	-2.21679e-10	-1.69933
123091756	rs137935047	4.441e-24	-1.27518	-9.02317e-10	7.21174e-05	-1.18284	-9.02317e-10
123091759	rs7954964	4.35861e-25	-1.90237	-1.69412	5.04244e-06	-1.88549	-1.95775
123093541	rs7979860	3.97664e-25	-2.0219	-1.66631	4.55581e-06	-1.98621	-1.95851
123093728	rs11611668	4.39721e-25	-1.62945	-1.95822	5.38701e-06	-2.02758	-1.74956
123094720	rs2277346	4.49667e-25	-1.82638	-1.73893	5.0997e-06	-1.87201	-1.95994
123095041	rs1392237	4.25684e-25	-1.91628	-1.70384	4.96985e-06	-1.90033	-1.95741
123096205	rs138717843	2.49299e-23	0.450008	-9.02317e-10	0.000246294	0.0453929	-9.02317e-10
123096614	rs74459683	6.96604e-24	-0.825011	-9.02317e-10	3.10418e-05	-2.0258	-9.02317e-10
123097023	rs2173628	3.43071e-25	-1.99753	-1.83835	5.64195e-06	-1.91292	-1.81798
123097147	rs146314363	2.83358e-24	-2.21679e-10	-1.72452	4.63035e-05	-2.21679e-10	-1.62591
123098858	rs66893471	4.46283e-25	-1.87009	-1.70277	5.22707e-06	-1.84998	-1.9573
123099718	rs143507778	3.11821e-24	-2.21679e-10	-1.6288	3.8822e-05	-2.21679e-10	-1.80214
123100188	rs34023619	2.48401e-24	-1.85618	-9.02317e-10	4.40118e-05	-1.67667	-9.02317e-10
123100282	rs11059000	4.47751e-25	-1.62432	-1.94526	5.03922e-06	-2.02786	-1.81602
123100397	rs6489156	3.58653e-25	-1.97521	-1.81625	6.30203e-06	-1.85036	-1.7699
123100960	rs181388770	2.6105e-24	-1.80652	-9.02317e-10	3.13692e-05	-2.0153	-9.02317e-10
123101673	rs6489157	3.53902e-25	-1.97521	-1.82958	6.06326e-06	-1.85036	-1.80853
123102921	rs11837038	5.35379e-24	-1.08825	-9.02317e-10	3.20255e-05	-1.9946	-9.02317e-10
123103893	rs11059008	4.17902e-25	-1.88096	-1.75761	5.15327e-06	-1.86153	-1.95997
123104687	rs10847298	4.44101e-25	-1.6345	-1.94326	5.0085e-06	-2.02799	-1.822
123105143	rs2270775	4.14051e-25	-1.92089	-1.72694	4.93367e-06	-1.90526	-1.95979
123106893	rs1014188	5.35379e-24	-1.08825	-9.02317e-10	3.20255e-05	-1.9946	-9.02317e-10
123108356	rs7974671	5.51244e-24	-1.05905	-9.02317e-10	3.18581e-05	-1.99984	-9.02317e-10
123108563	rs11059023	4.27172e-25	-1.90562	-1.71101	5.0215e-06	-1.88835	-1.95905
123108990	rs11059028	4.22122e-25	-1.90562	-1.7229	5.0185e-06	-1.88835	-1.95965
123109004	rs118030114	3.08491e-24	-2.21679e-10	-1.63953	3.3474e-05	-2.21679e-10	-1.95036
123109673	rs7309140	7.00667e-24	-0.819195	-9.02317e-10	3.11195e-05	-2.0233	-9.02317e-10
123109833	rs192341018	2.43448e-24	-2.21679e-10	-1.87633	3.69304e-05	-2.21679e-10	-1.8521
123110230	rs36103570	2.45943e-24	-1.86613	-9.02317e-10	3.96161e-05	-1.7819	-9.02317e-10
123110365	rs6489158	8.32315e-25	-1.11515	-1.83445	6.05866e-06	-1.89068	-1.76896
123110393	rs77842044	5.56882e-24	-1.04887	-9.02317e-10	3.18038e-05	-2.00155	-9.02317e-10
123110422	rs7309390	3.60183e-25	-1.93475	-1.85245	7.3223e-06	-1.67077	-1.79943
123110453	rs35685258	4.18808e-25	-1.9007	-1.73571	5.04331e-06	-1.8831	-1.95997
123110585	rs3803004	4.6528e-25	-1.593	-1.93818	5.06921e-06	-2.02666	-1.81128
123110654	rs3803005	3.467e-25	-1.97095	-1.8544	6.084e-06	-1.85365	-1.80182
123110785	rs78276281	3.38358e-24	-1.54712	-9.02317e-10	8.55686e-05	-1.01181	-9.02317e-10
123112356	rs7296826	4.02699e-25	-1.89909	-1.77654	5.19058e-06	-1.8566	-1.95769
123112806	rs6489159	3.4488e-25	-1.96373	-1.86689	7.71435e-06	-1.87443	-1.54362
123113417	rs10773378	4.10984e-25	-1.86703	-1.78823	5.31943e-06	-1.83349	-1.95628
123115591	rs7960415	5.79123e-24	-1.00971	-9.02317e-10	3.16138e-05	-2.00754	-9.02317e-10
123115771	rs7966094	3.31469e-25	-1.99432	-1.87596	5.40049e-06	-1.91574	-1.8589
123116172	rs141556355	1.59906e-23	0.00594081	-9.02317e-10	3.20692e-05	-1.99324	-9.02317e-10
123116209	rs7295397	3.24067e-25	-2.00387	-1.889	5.22146e-06	-1.9351	-1.87325
123116355	rs73409839	3.97738e-25	-1.91506	-1.77296	4.87466e-06	-1.91836	-1.95872
123116483	rs113166793	5.70785e-24	-1.02422	-9.02317e-10	3.18476e-05	-2.00017	-9.02317e-10
123116678	rs7316493	8.2946e-24	-0.650454	-9.02317e-10	3.1057e-05	-2.02531	-9.02317e-10
123116854	rs61954998	3.97399e-25	-1.90775	-1.78113	4.90737e-06	-1.91144	-1.95895
123117425	rs7316734	3.41128e-25	-1.96611	-1.87545	6.52747e-06	-1.73819	-1.84692
123118476	rs117269855	5.34207e-24	-1.09044	-9.02317e-10	3.89211e-05	-1.79959	-9.02317e-10
123119472	rs7397990	3.32605e-25	-1.97631	-1.89055	6.32572e-06	-1.7608	-1.85571
123119563	rs10847329	4.99699e-25	-1.5468	-1.91301	4.79364e-06	-2.02096	-1.87288
123119599	rs7964259	8.81665e-24	-0.589416	-9.02317e-10	3.09945e-05	-2.02732	-9.02317e-10
123119707	rs34031587	4.01902e-25	-1.9392	-1.73841	4.7541e-06	-1.94237	-1.95976
123120354	rs76869145	6.98921e-24	-0.821691	-9.02317e-10	3.09744e-05	-2.02797	-9.02317e-10
123120600	rs78684493	6.56859e-24	-0.883759	-9.02317e-10	3.13866e-05	-2.01475	-9.02317e-10
123120753	rs113423479	7.36107e-25	-1.41247	-1.65997	8.12231e-06	-1.40663	-1.95989
123120759	rs111282334	2.28208e-24	-1.94097	-9.02317e-10	7.14543e-05	-1.19207	-9.02317e-10
123121234	rs71456751	6.85674e-24	-0.840826	-9.02317e-10	3.17171e-05	-2.00428	-9.02317e-10
123121365	rs61955000	3.06459e-25	-2.02339	-1.92533	6.26065e-06	-1.96015	-1.6667
123121706	rs11614147	5.68315e-25	-1.3801	-1.95103	5.82717e-06	-1.89915	-1.79945
123122358	rs11614277	5.7442e-25	-1.37678	-1.94367	5.86018e-06	-1.90491	-1.78805
123123258	rs10847335	3.07139e-25	-2.01145	-1.93506	6.5277e-06	-1.83486	-1.75022
123123414	rs34773022	3.0761e-25	-1.98865	-1.95633	4.58875e-06	-2.01451	-1.92301
123123684	rs11059097	5.73831e-25	-1.37678	-1.9447	5.84051e-06	-1.90491	-1.79141
123123836	rs145175108	3.04121e-24	-2.21679e-10	-1.6538	5.4233e-05	-2.21679e-10	-1.46784
123124138	rs113480808	5.09401e-25	-1.72609	-1.71449	1.64854e-05	-1.71957	-0.939087
123124225	rs7295105	3.30699e-25	-1.94162	-1.93098	6.96237e-06	-1.60812	-1.91249
123124301	rs7307233	3.27732e-25	-1.94607	-1.93555	6.90482e-06	-1.61799	-1.91092
123124702	rs11059100	4.06705e-25	-1.98468	-1.68104	9.72478e-06	-1.83562	-1.35083
123124778	rs10773394	3.47962e-25	-1.88543	-1.93629	7.34685e-06	-1.56845	-1.89841
123125044	rs145280896	5.782e-24	-1.01131	-9.02317e-10	0.000193984	-0.193358	-9.02317e-10
123125467	rs73224112	2.86447e-24	-1.71368	-9.02317e-10	0.000124628	-0.635796	-9.02317e-10
123125897	rs9795701	3.05038e-25	-2.01802	-1.93536	6.48903e-06	-1.83994	-1.75108
123126288	rs73224116	3.12473e-25	-1.99921	-1.93008	6.87439e-06	-1.79714	-1.73619
123127276	rs61955003	3.58406e-25	-2.00063	-1.79151	7.2988e-06	-1.63333	-1.8401
123128213	rs74240759	7.20329e-24	-2.21679e-10	-0.79152	4.84124e-05	-2.21679e-10	-1.58138
123129304	rs11059120	4.02007e-25	-2.02685	-1.65049	5.78616e-06	-2.01433	-1.69133
123130591	rs7134265	3.07032e-25	-2.02708	-1.91978	6.42659e-06	-1.85833	-1.74236
123130764	rs55995122	3.01178e-25	-2.01132	-1.95479	9.17722e-06	-1.53623	-1.70818
123131498	rs7959238	3.31098e-25	-1.93405	-1.93735	7.19361e-06	-1.57446	-1.91348
123131578	rs35297311	3.18999e-25	-1.99058	-1.91805	7.16691e-06	-1.77373	-1.71793
123131651	rs35157148	3.19541e-25	-1.99058	-1.91635	7.19605e-06	-1.77373	-1.71387
123131824	rs7954006	3.3445e-25	-1.92492	-1.93641	7.34744e-06	-1.55464	-1.91214
123132255	rs7397194	3.07645e-25	-2.02765	-1.91722	6.28803e-06	-1.87655	-1.74593
123134609	rs73224181	2.71215e-24	-1.76832	-9.02317e-10	0.000110771	-0.753668	-9.02317e-10
123134731	rs7398147	3.05091e-25	-2.02655	-1.92665	5.8706e-06	-1.92341	-1.76776
123135148	rs138608943	3.1069e-24	-1.63243	-9.02317e-10	3.26063e-05	-1.97663	-9.02317e-10
123135240	rs11059214	4.21559e-25	-2.02779	-1.60206	5.9994e-06	-2.02339	-1.64608
123136244	rs6489179	3.05767e-25	-2.02586	-1.92513	5.92368e-06	-1.91803	-1.76414
123136493	rs7137187	4.94243e-23	1.13438	-9.02317e-10	7.24648e-05	-1.17803	-9.02317e-10
123136878	rs540887143	3.76697e-24	-2.21679e-10	-1.43979	5.86417e-05	-2.21679e-10	-1.38969
123137721	rs142664188	1.3739e-23	-0.145818	-9.02317e-10	0.000121391	-0.662113	-9.02317e-10
123137794	rs11059237	3.06424e-25	-2.02526	-1.92358	6.02195e-06	-1.90523	-1.76049
123139084	rs34357107	3.05706e-25	-2.02606	-1.92513	5.96595e-06	-1.91092	-1.76414
123139394	rs80265946	2.12775e-24	-2.01099	-9.02317e-10	4.59438e-05	-1.63371	-9.02317e-10
123139553	rs76554679	8.30195e-24	-0.649568	-9.02317e-10	3.1855e-05	-1.99994	-9.02317e-10
123140411	rs73224188	3.09285e-25	-2.00249	-1.93706	5.16655e-06	-2.01599	-1.80294
123140597	rs645348	3.10198e-25	-1.99724	-1.93936	5.1187e-06	-2.01918	-1.80905
123141346	rs11059257	4.81319e-25	-1.55445	-1.94284	5.07922e-06	-2.02332	-1.81265
123141401	rs117762833	2.12023e-24	-2.01453	-9.02317e-10	3.10343e-05	-2.02604	-9.02317e-10
123141687	rs11059258	4.87323e-25	-1.54277	-1.94212	5.119e-06	-2.02639	-1.80178
123142266	rs7962159	8.30195e-24	-0.649568	-9.02317e-10	3.1855e-05	-1.99994	-9.02317e-10
123142323	rs142917618	1.22183e-23	-0.263119	-9.02317e-10	3.62313e-05	-1.87121	-9.02317e-10
123142617	rs140998934	3.91893e-23	0.902345	-9.02317e-10	3.62689e-05	-1.87017	-9.02317e-10
123143965	rs77894797	8.49122e-24	-0.627026	-9.02317e-10	3.1756e-05	-2.00305	-9.02317e-10
123144189	rs78440611	8.79163e-24	-0.592258	-9.02317e-10	3.16166e-05	-2.00745	-9.02317e-10
123144293	rs10847415	4.75102e-25	-1.77438	-1.7359	1.7378e-05	-1.46787	-1.13805
123144307	rs35296629	2.52119e-24	-1.84133	-9.02317e-10	3.97084e-05	-1.77957	-9.02317e-10
123144441	rs612465	3.07038e-25	-2.00748	-1.93936	5.15504e-06	-2.0121	-1.80905
123144580	rs2936731	3.07038e-25	-2.00748	-1.93936	5.15504e-06	-2.0121	-1.80905
123145828	rs12821949	3.89606e-25	-1.75845	-1.95023	4.97842e-06	-2.01969	-1.83633
123145864	rs2245199	3.07706e-25	-1.99984	-1.94483	5.01693e-06	-2.02375	-1.82456
123148060	rs56060411	2.34139e-24	-1.91531	-9.02317e-10	3.19736e-05	-1.99622	-9.02317e-10
123148936	rs147522256	2.0931e-24	-2.02741	-9.02317e-10	4.28474e-05	-1.70349	-9.02317e-10
123149068	rs186471389	3.2666e-24	-1.58231	-9.02317e-10	8.57653e-05	-1.00952	-9.02317e-10
123149615	rs80060997	2.58411e-24	-2.21679e-10	-1.81668	3.6142e-05	-2.21679e-10	-1.87368
123149926	rs117394831	2.16289e-24	-1.99461	-9.02317e-10	4.45841e-05	-1.66375	-9.02317e-10
123151953	rs7307887	6.73168e-25	-1.44756	-1.71426	6.93222e-06	-1.998	-1.52696
123152216	rs4759370	2.09825e-24	-2.02495	-9.02317e-10	3.11202e-05	-2.02327	-9.02317e-10
123152363	rs11059306	5.01648e-25	-1.95483	-1.50108	1.23874e-05	-1.76009	-1.18436
123152540	rs117117689	2.45819e-24	-2.21679e-10	-1.86663	3.33464e-05	-2.21679e-10	-1.95418
123152855	rs117210083	2.10123e-24	-2.02354	-9.02317e-10	3.18261e-05	-2.00085	-9.02317e-10
123153825	rs6489190	5.66932e-25	-1.97204	-1.36153	1.39489e-05	-1.7938	-1.03193
123154039	rs6489191	4.14784e-25	-1.99208	-1.65398	5.1336e-06	-2.02701	-1.79832
123155218	rs35576166	2.14715e-24	-2.00192	-9.02317e-10	3.22434e-05	-1.98782	-9.02317e-10
123155263	rs9788287	3.53953e-25	-1.93128	-1.87337	5.93685e-06	-2.01783	-1.66213
123155443	rs582927	2.15054e-24	-2.00034	-9.02317e-10	3.25583e-05	-1.9781	-9.02317e-10
123155683	rs34371863	2.18569e-24	-1.98413	-9.02317e-10	3.395e-05	-1.93624	-9.02317e-10
123155899	rs584844	1.12383e-24	-0.830279	-1.81904	1.11868e-05	-1.46377	-1.58263
123156399	rs79445502	1.68367e-23	-2.21679e-10	0.057506	0.000377587	-2.21679e-10	0.472669
123156551	rs598322	4.64365e-24	-2.02502	0.794461	1.40948e-05	-2.02379	-0.791535
123156676	rs7350636	6.67356e-23	-1.73042	3.1651	6.37937e-05	-2.00165	0.696173
123156717	rs117657573	4.97956e-23	-1.42366	2.56553	0.00168785	-0.909992	2.88007
123156900	rs117921591	1.99282e-23	-1.39061	1.61669	0.000660398	-0.865197	1.89691
123157029	rs527877	7.25097e-25	-1.48933	-1.59818	4.96582e-06	-2.01573	-1.84282
123157730	rs10450705	6.04749e-23	-1.32428	2.66045	0.00212849	-0.77618	2.97822
123157959	rs146323192	3.92693e-23	-2.21679e-10	0.904386	0.000747578	-2.21679e-10	1.15571
123158062	rs117750369	6.3471e-23	-1.30636	2.69089	0.00224957	-0.752322	3.00968
123158193	rs474564	7.38271e-25	-1.9308	-1.13871	5.64228e-06	-1.87194	-1.8589
123158245	rs150434500	6.5554e-23	1.41682	-9.02317e-10	0.000192134	-0.202937	-9.02317e-10
123158268	rs117842906	2.09649e-24	-2.02579	-9.02317e-10	3.17358e-05	-2.00369	-9.02317e-10
123158291	rs642895	7.29405e-25	-1.52537	-1.55622	5.11979e-06	-2.00957	-1.81845
123158783	rs11059328	5.20418e-23	-1.32995	2.51594	0.00181923	-0.783744	2.82878
123158891	rs117501996	1.43503e-23	-2.21679e-10	-0.102289	0.000267939	-2.21679e-10	0.129627
123159176	rs838778	2.91928e-24	-1.69472	-9.02317e-10	3.327e-05	-1.95647	-9.02317e-10
123159400	rs2133633	3.31929e-24	-1.56631	-9.02317e-10	3.20554e-05	-1.99367	-9.02317e-10
123159426	rs1097964	3.58489e-24	-1.48933	-9.02317e-10	3.13559e-05	-2.01573	-9.02317e-10
123159814	rs515431	3.50865e-24	-1.51083	-9.02317e-10	3.14658e-05	-2.01223	-9.02317e-10
123160180	rs11059333	1.18396e-22	-0.959839	2.96782	0.00469468	-0.302757	3.29581
123160304	rs10847446	2.39163e-22	-1.73863	4.44972	8.44246e-05	-2.01136	0.986084
123160365	rs12231722	2.81191e-23	-1.33181	1.9022	0.000961104	-0.786229	2.19318
123160494	rs11059337	7.56002e-23	-1.10322	2.66262	0.00285041	-0.486381	2.98047
123160730	rs486036	3.08913e-24	-1.63817	-9.02317e-10	3.25149e-05	-1.97943	-9.02317e-10
123160886	rs645987	3.14367e-24	-1.62067	-9.02317e-10	3.21162e-05	-1.99177	-9.02317e-10
123160901	rs646001	7.71189e-24	-2.02793	1.30463	1.18824e-05	-2.02072	-0.965346
123161014	rs6489201	2.16474e-22	-1.47879	4.0902	0.000107246	-1.90888	1.12287
123161187	rs187574536	7.56443e-23	1.55998	-9.02317e-10	0.000213321	-0.0983325	-9.02317e-10
123161331	rs190655907	2.4042e-24	-1.88884	-9.02317e-10	5.16977e-05	-1.51572	-9.02317e-10
123161990	rs11610408	1.47148e-24	-1.91666	-0.46313	9.64366e-06	-1.97353	-1.2213
123162566	rs7966605	5.11319e-23	-1.35136	2.51971	3.40594e-05	-1.47624	-0.456789
123162656	rs4759404	5.99613e-21	-0.115989	6.0488	0.000290301	-1.66037	1.87016
123162786	rs4759364	3.58739e-20	-0.169349	7.89106	0.000610755	-1.62972	2.58328
123162845	rs147433011	2.49081e-24	-1.85345	-9.02317e-10	4.03413e-05	-1.76376	-9.02317e-10
123162954	rs2088678	3.15295e-24	-1.97199	0.35427	5.6758e-05	-1.94827	0.525939
123163173	rs10773429	2.832e-24	-1.98256	0.257485	5.20532e-05	-1.93446	0.425591
123163803	rs11059356	1.12211e-23	-1.97727	1.629	0.000154413	-1.95428	1.53278
123163848	rs10847452	2.88035e-24	-1.96822	0.260078	5.12531e-05	-1.95263	0.42828
123164062	rs35683065	5.84729e-21	-0.249458	6.15713	0.000290352	-1.73523	1.94519
123164553	rs10847456	3.41296e-24	-1.96261	0.424132	6.07927e-05	-1.95199	0.598327
123164769	rs76280899	2.41654e-24	-2.21679e-10	-1.88372	3.90129e-05	-2.21679e-10	-1.79724
123165081	rs6489203	5.60139e-21	-0.266299	6.13101	0.00029068	-1.74204	1.95313
123165562	rs7969474	3.19019e-24	-1.9811	0.375119	5.3416e-05	-1.92887	0.445853
123165668	rs192203797	6.78247e-24	-0.851716	-9.02317e-10	3.28217e-05	-1.97004	-9.02317e-10
123165669	rs182085268	6.78247e-24	-0.851716	-9.02317e-10	3.28217e-05	-1.97004	-9.02317e-10
123165673	rs36030505	6.67498e-24	-0.867692	-9.02317e-10	3.27069e-05	-1.97355	-9.02317e-10
123165883	rs7958805	3.21269e-24	-1.97407	0.375119	5.29049e-05	-1.93849	0.445853
123165949	rs118029747	2.09328e-24	-2.02732	-9.02317e-10	3.45134e-05	-1.91978	-9.02317e-10
123166094	rs7959072	3.20783e-24	-1.97037	0.369906	5.2383e-05	-1.94311	0.440561
123166252	rs10773433	3.58553e-24	-1.96322	0.474073	5.81094e-05	-1.94508	0.546279
123166296	rs10773434	3.41074e-24	-1.96715	0.428019	5.57101e-05	-1.94051	0.499543
123166298	rs10773435	3.3978e-24	-1.97095	0.428019	5.59721e-05	-1.93582	0.499543
123166354	rs147417993	9.82331e-24	-0.481299	-9.02317e-10	0.000116715	-0.701394	-9.02317e-10
123166371	rs10773436	3.34952e-24	-1.97473	0.417491	5.43911e-05	-1.95379	0.488859
123166853	rs74860282	2.50239e-24	-2.21679e-10	-1.84881	4.51202e-05	-2.21679e-10	-1.6518
123166913	rs7296217	8.05947e-21	-0.200157	6.4287	0.000364052	-1.71502	2.15119
123167138	rs644626	5.31428e-23	-1.43237	2.63929	3.37804e-05	-1.56745	-0.373796
123167344	rs7970419	3.32161e-24	-1.97037	0.404761	5.42693e-05	-1.94311	0.475939
123167793	rs7309056	3.2875e-24	-1.95922	0.383288	5.2126e-05	-1.96161	0.454144
123168193	rs6489204	3.17169e-24	-1.95854	0.346752	5.04987e-05	-1.95624	0.417058
123168333	rs6489205	2.24436e-24	-1.81881	-0.138825	2.9126e-05	-2.0132	-0.0762971
123168636	rs7969523	7.71699e-21	-0.134925	6.32005	0.000354504	-1.6877	2.09728
123168647	rs117229593	7.68105e-24	-0.727301	-9.02317e-10	5.45961e-05	-1.46117	-9.02317e-10
123169235	rs71456760	4.9073e-24	-1.17533	-9.02317e-10	3.81817e-05	-1.81877	-9.02317e-10
123169486	rs74610905	6.1555e-24	-2.21679e-10	-0.948711	7.82338e-05	-2.21679e-10	-1.10143
123170243	rs118048365	7.71492e-24	-2.21679e-10	-0.722901	6.28005e-05	-2.21679e-10	-1.32117
123170260	rs144148601	2.3262e-24	-2.21679e-10	-1.92182	3.31586e-05	-2.21679e-10	-1.95983
123170301	rs11059384	7.71699e-21	-0.134925	6.32005	0.000354504	-1.6877	2.09728
123171089	rs635400	1.09039e-20	-0.0137926	6.54461	0.000446643	-1.6143	2.25493
123171218	rs2454722	1.07614e-20	-0.0839393	6.6016	0.000416378	-1.64575	2.21622
123171407	rs151082097	4.43896e-24	-1.27564	-9.02317e-10	0.000159615	-0.388369	-9.02317e-10
123172280	rs149018547	2.23398e-24	-1.96227	-9.02317e-10	3.53388e-05	-1.89615	-9.02317e-10
123172330	rs2244689	7.35374e-21	-0.220071	6.35698	0.000324992	-1.72323	2.0459
123172353	rs73224198	4.08713e-24	-2.0263	0.668088	2.73082e-05	-1.94166	-0.212285
123172612	rs531791	2.94096e-24	-1.96655	0.279227	4.75615e-05	-1.94761	0.348504
123172822	rs630408	7.73195e-21	-0.16992	6.35698	0.000331821	-1.70244	2.0459
123173107	rs138643019	4.04754e-24	-2.21679e-10	-1.36795	4.18793e-05	-2.21679e-10	-1.72634
123173639	rs562042	7.76587e-21	-0.187293	6.37873	0.000334436	-1.70969	2.061
123174743	rs601339	8.4814e-21	-0.16992	6.44949	0.000353852	-1.70244	2.11019
123175129	rs589154	8.82267e-21	-0.152464	6.47149	0.000361953	-1.69511	2.12549
123175965	rs585465	9.17873e-21	-0.134925	6.49351	0.000370282	-1.6877	2.14083
123177108	rs10773445	2.71566e-24	-1.96359	0.196562	4.35872e-05	-1.95093	0.264558
123177128	rs568853	9.72699e-21	-0.123507	6.54011	0.000377951	-1.69967	2.1733
123177973	rs150626453	6.291e-24	-2.21679e-10	-0.926938	8.38058e-05	-2.21679e-10	-1.03263
123178134	rs75134921	4.09528e-24	-2.21679e-10	-1.35622	3.53721e-05	-2.21679e-10	-1.89521
123178280	rs4759361	9.77979e-21	-0.134925	6.55694	0.000371054	-1.6877	2.14291
123178410	rs491489	7.41263e-21	-0.625295	6.77018	0.000455161	-1.67468	2.3342
123178817	rs632393	9.83165e-21	-0.134925	6.56223	0.000388451	-1.6877	2.18873
123179430	rs11059418	2.58337e-24	-1.95951	0.142544	4.10817e-05	-1.95526	0.20969
123179461	rs2649991	1.00519e-20	-0.134925	6.58438	0.000394503	-1.6877	2.20419
123179771	rs525215	1.03027e-20	-0.134925	6.60903	0.000401353	-1.6877	2.2214
123179842	rs1696336	9.60952e-21	-0.204582	6.60903	0.000459928	-1.71685	2.38679
123180061	rs1798219	1.26378e-20	-0.119068	6.79746	0.000461054	-1.68095	2.35334
123181661	rs645491	1.28634e-20	-0.10137	6.79746	0.000464557	-1.67338	2.35334
123181855	rs509548	1.1838e-20	-0.149897	6.76291	0.000454931	-1.67631	2.33533
123182151	rs643285	8.84021e-21	-0.134925	6.45593	0.000418261	-1.6877	2.26267
123182310	rs535010	8.59766e-23	-1.6438	3.33182	5.81748e-05	-1.4406	0.0429196
123182332	rs7972971	3.89204e-24	-1.70424	0.297115	4.85746e-05	-1.9447	0.366666
123183017	rs7956284	1.19953e-20	-0.119068	6.74528	0.000444488	-1.68095	2.31674
123184235	rs4453272	1.2093e-20	-0.175585	6.80991	0.000360207	-1.97758	2.40313
123185601	rs586573	1.14506e-22	-1.59964	3.57422	7.03151e-05	-1.41308	0.204935
123186064	rs147030932	2.60962e-24	-1.80685	-9.02317e-10	6.46916e-05	-1.2915	-9.02317e-10
123186458	rs582856	1.1967e-20	-0.173606	6.79746	0.000457672	-1.68832	2.35334
123186539	rs582452	1.35223e-20	-0.0966391	6.84268	0.000485331	-1.66139	2.38509
123187273	rs137895931	2.09197e-24	-2.02795	-9.02317e-10	3.37872e-05	-1.94105	-9.02317e-10
123188076	rs545234	1.51542e-20	-0.10137	6.96134	0.000521302	-1.67338	2.46858
123188531	rs145305866	6.14442e-24	-0.950513	-9.02317e-10	4.26605e-05	-1.70786	-9.02317e-10
123188577	rs116950578	4.0344e-24	-1.3712	-9.02317e-10	3.85373e-05	-1.8095	-9.02317e-10
123188750	rs189850482	2.26288e-24	-2.21679e-10	-1.94942	4.11831e-05	-2.21679e-10	-1.7431
123189208	rs7305589	3.15846e-24	-1.79123	0.17526	4.19171e-05	-1.96836	0.242923
123189285	rs112378089	3.17107e-24	-1.61199	-9.02317e-10	4.17872e-05	-1.72854	-9.02317e-10
123189499	rs6489222	6.84948e-23	-1.73201	3.19271	4.37114e-05	-1.61968	-0.0638448
123189678	rs488391	6.99197e-23	-1.72315	3.20444	4.54538e-05	-1.60929	-0.0351497
123189794	rs7133768	7.01967e-25	-1.25508	-1.86485	4.78864e-06	-1.9784	-1.91648
123190086	rs61955028	8.75611e-24	-0.596306	-9.02317e-10	6.94676e-05	-1.22027	-9.02317e-10
123190230	rs7974561	1.35356e-24	-1.34619	-1.11713	7.95711e-06	-1.65593	-1.73114
123190700	rs9668547	7.0012e-23	-1.75779	3.2404	4.46073e-05	-1.65006	-0.0131738
123190945	rs9668559	7.0607e-23	-1.74932	3.2404	4.50554e-05	-1.64006	-0.0131738
123191375	rs2454718	6.83107e-23	-1.78239	3.2404	4.33236e-05	-1.67926	-0.0131738
123191491	rs10444445	3.11099e-24	-1.76791	0.13679	3.98742e-05	-1.97925	0.203845
123191912	rs1798184	7.37451e-23	-1.76612	3.30067	4.71063e-05	-1.65993	0.0512002
123192170	rs10773474	2.97922e-24	-1.7758	0.101405	3.86014e-05	-1.97574	0.167896
123192454	rs526276	2.36466e-20	-0.187293	7.49221	0.00084145	-1.70969	2.98368
123192508	rs2649984	1.29101e-23	-0.208047	-9.02317e-10	8.97651e-05	-0.963935	-9.02317e-10
123192599	rs11059476	2.28741e-23	0.363949	-9.02317e-10	8.63415e-05	-1.00282	-9.02317e-10
123192738	rs117195351	1.09714e-23	-0.370765	-9.02317e-10	4.23853e-05	-1.71433	-9.02317e-10
123194636	rs602293	8.80682e-23	-1.84649	3.55854	4.93714e-05	-1.72846	0.166701
123195014	rs600501	9.33604e-23	-1.82841	3.59882	5.40655e-05	-1.71972	0.24878
123195036	rs11059504	2.93166e-24	-1.70396	0.0134731	3.47195e-05	-1.99237	0.0785418
123195310	rs11059507	2.9389e-24	-1.69655	0.00852705	3.42892e-05	-1.99982	0.0735148
123195427	rs588293	1.14969e-22	-1.80253	3.78114	6.36413e-05	-1.67258	0.364712
123195582	rs72487567	2.39509e-24	-2.21679e-10	-1.89264	3.32529e-05	-2.21679e-10	-1.95699
123195800	rs61955029	2.89571e-24	-1.69655	-0.00627682	3.37771e-05	-1.99982	0.0584681
123196078	rs73226103	2.46895e-24	-1.86226	-9.02317e-10	9.81427e-05	-0.874709	-9.02317e-10
123196457	rs138848243	2.15175e-24	-1.99977	-9.02317e-10	4.90103e-05	-1.5691	-9.02317e-10
123196474	rs681317	9.55916e-23	-1.83555	3.62958	5.46614e-05	-1.72861	0.268639
123196508	rs680934	9.7505e-23	-1.83555	3.6494	5.53501e-05	-1.72861	0.28116
123196572	rs680838	9.7505e-23	-1.83555	3.6494	5.53501e-05	-1.72861	0.28116
123197626	rs561220626	4.22138e-24	-2.21679e-10	-1.3259	0.000119465	-2.21679e-10	-0.678111
123198832	rs55776099	6.26943e-24	-1.03682	0.106443	4.44586e-05	-1.83959	0.173015
123198921	rs2262194	6.63891e-20	0.920633	7.4166	0.000557315	-1.99071	2.8527
123198936	rs2256936	9.66305e-23	-1.84257	3.6474	6.49333e-05	-1.73738	0.449608
123199410	rs113740515	5.87456e-20	0.816681	7.39823	0.000673495	-1.99761	3.04896
123199676	rs28675952	1.24056e-23	-1.09009	0.842176	0.000113521	-1.84698	1.11784
123199755	rs493623	1.57556e-22	-1.90242	4.19615	0.00047464	-1.10611	1.80754
123199842	rs61955033	9.78928e-23	-1.84945	3.66727	5.50135e-05	-1.74601	0.29246
123200016	rs139948644	2.1073e-24	-2.02065	-9.02317e-10	3.11159e-05	-2.02341	-9.02317e-10
123200247	rs56308926	7.49641e-24	-1.7795	1.02786	2.31371e-05	-1.8961	-0.423595
123200768	rs1798192	1.02369e-22	-1.84257	3.70509	5.68357e-05	-1.73738	0.316412
123200937	rs1696352	1.0032e-22	-1.86279	3.70509	5.47092e-05	-1.77551	0.316412
123201233	rs3825155	6.08632e-24	-2.21679e-10	-0.960014	5.51925e-05	-2.21679e-10	-1.45031
123201291	rs3825156	6.54624e-24	-1.08206	0.194895	4.52197e-05	-1.8191	0.169504
123201508	rs2256572	9.55119e-23	-1.8562	3.6494	5.39347e-05	-1.75452	0.28116
123201539	rs28710048	9.76449e-23	-1.83412	3.6494	5.73578e-05	-1.69298	0.28116
123201925	rs71456771	6.79635e-20	0.920633	7.44003	0.000566754	-1.99071	2.8695
123202951	rs147533368	1.7652e-22	-2.21679e-10	2.40738	0.000449115	-2.21679e-10	0.646147
123203258	rs488635	6.64012e-20	0.897378	7.44003	0.000565297	-1.99328	2.8695
123203360	rs3858543	1.26678e-23	-1.38876	1.16177	3.89714e-05	-1.88189	0.0835839
123203731	rs2454703	9.85291e-23	-1.85437	3.67866	5.55972e-05	-1.76628	0.323282
123203986	rs34699072	6.53637e-20	0.943983	7.37768	0.000404401	-1.98804	2.52931
123204297	rs3104614	6.84961e-20	0.943983	7.42449	0.000417749	-1.98804	2.56179
123204419	rs3104613	7.01215e-20	0.943983	7.44794	0.000424608	-1.98804	2.57807
123206340	rs580063	4.91062e-20	0.787068	7.24861	0.000363848	-2.00436	2.43996
123206641	rs117722534	3.00386e-23	-2.21679e-10	0.636425	0.000539009	-2.21679e-10	0.8286
123206691	rs10847570	1.10625e-23	-0.274096	-0.0883984	3.41407e-05	-1.83074	-0.0999027
123206933	rs11059583	8.82955e-24	-0.23238	-0.355574	2.58034e-05	-1.8444	-0.366225
123207805	rs10847574	8.88778e-24	-0.225806	-0.355574	2.52939e-05	-1.86434	-0.366225
123208929	rs6489237	1.15781e-23	-0.0345638	-0.28238	2.57794e-05	-1.91829	-0.293271
123209159	rs2454702	5.54502e-20	0.764361	7.39282	0.000401236	-2.0064	2.53981
123209295	rs3922628	3.64815e-20	0.417934	7.32057	0.000374649	-2.02488	2.48974
123210757	rs35173057	1.11448e-23	-2.21679e-10	-0.355081	0.000178567	-2.21679e-10	-0.276169
123211327	rs10773515	1.10948e-23	-0.149547	-0.210031	2.90878e-05	-1.86966	-0.221155
123211817	rs1696348	2.76642e-24	-1.67272	-0.0757834	6.45128e-06	-1.9679	-1.62895
123212108	rs7307192	1.0303e-23	-0.274096	-0.15953	3.18036e-05	-1.83074	-0.170814
123212236	rs7313367	9.87877e-24	-0.23238	-0.24329	2.8859e-05	-1.8444	-0.254307
123212740	rs7131791	1.10635e-23	-0.212346	-0.150062	3.14696e-05	-1.85073	-0.161375
123213236	rs513567	2.14551e-24	-1.71153	-0.291152	6.11475e-06	-1.95035	-1.70008
123213376	rs146228231	4.27435e-24	-1.31342	-9.02317e-10	0.00015092	-0.444383	-9.02317e-10
123214038	rs3803003	2.2418e-24	-2.21679e-10	-1.95878	3.48527e-05	-2.21679e-10	-1.91
123214070	rs151008795	2.62737e-24	-1.80007	-9.02317e-10	9.61098e-05	-0.89564	-9.02317e-10
123215371	rs117731593	3.01853e-21	-2.21679e-10	5.24647	0.000529854	-2.21679e-10	0.811471
123215410	rs527902	1.11004e-24	-1.87252	-0.789147	5.07732e-06	-1.96974	-1.86661
123215734	rs525017	1.43738e-24	-1.89	-0.51324	5.34201e-06	-1.90613	-1.8794
123215850	rs4759383	7.65179e-24	-2.02731	1.2962	2.43576e-05	-1.90931	-0.358979
123216469	rs496911	4.4487e-23	-1.48888	2.51802	4.66462e-05	-0.80084	-0.817699
123217192	rs78691716	9.79602e-24	-2.21679e-10	-0.484082	0.000119793	-2.21679e-10	-0.675365
123218732	rs147693262	2.12131e-24	-2.01403	-9.02317e-10	3.82158e-05	-1.81788	-9.02317e-10
123219785	rs11059650	2.71616e-23	-1.98541	2.52116	7.04408e-05	-1.719	0.512641
123220379	rs137929115	2.46096e-24	-1.86551	-9.02317e-10	6.67097e-05	-1.26078	-9.02317e-10
123220416	rs34623699	5.99326e-24	-0.975423	-9.02317e-10	4.00034e-05	-1.77217	-9.02317e-10
123220497	rs139571163	2.26279e-24	-2.21679e-10	-1.94946	4.27253e-05	-2.21679e-10	-1.70634
123220549	rs4759368	7.28973e-23	-2.01079	3.53378	0.000286984	-1.70804	1.90633
123223330	rs2245611	1.28546e-24	-1.96879	-0.54615	6.38597e-06	-2.02509	-1.58194
123223920	rs7138436	2.78551e-21	-1.77144	6.93757	4.78278e-05	-1.88304	0.289516
123224144	rs192235575	2.47108e-24	-1.8614	-9.02317e-10	4.45409e-05	-1.66472	-9.02317e-10
123224909	rs548349	2.38625e-24	-2.02683	0.13049	2.1657e-05	-2.02764	-0.358168
123225555	rs61955056	2.59314e-24	-1.81319	-9.02317e-10	6.55788e-05	-1.27788	-9.02317e-10
123225627	rs145759662	2.78771e-23	0.561747	-9.02317e-10	0.00240559	2.32442	-9.02317e-10
123225748	rs9645762	2.46917e-21	-1.79258	6.83816	4.63956e-05	-1.89882	0.274895
123227104	rs146975724	6.98153e-24	-0.82279	-9.02317e-10	5.43164e-05	-1.4663	-9.02317e-10
123227180	rs2253504	2.58146e-21	-1.77803	6.86808	4.89707e-05	-1.85989	0.289985
123228979	rs145865794	2.31369e-24	-2.21679e-10	-1.92721	3.72987e-05	-2.21679e-10	-1.84217
123229106	rs10466883	7.88668e-20	-1.46649	9.97595	0.000269874	-1.66736	1.80418
123229545	rs652533	2.48023e-21	-1.7832	6.83325	4.98432e-05	-1.86413	0.311885
123229693	rs651683	2.52502e-24	-2.02756	0.187751	2.28209e-05	-2.02546	-0.307996
123231606	rs10466884	1.0289e-19	-1.57207	10.3474	0.00026066	-1.80578	1.90787
123233892	rs11059711	9.58711e-20	-1.5913	10.296	0.000249897	-1.81914	1.87906
123234477	rs117453081	2.1855e-24	-1.98421	-9.02317e-10	3.13673e-05	-2.01537	-9.02317e-10
123235240	rs116862333	2.49425e-24	-1.85207	-9.02317e-10	3.52209e-05	-1.89949	-9.02317e-10
123235978	rs11059724	2.41142e-21	-1.82383	6.84574	4.85371e-05	-1.89704	0.318236
123236213	rs143112824	2.37154e-24	-2.21679e-10	-1.90252	3.94011e-05	-2.21679e-10	-1.78734
123236244	rs117891440	2.35175e-24	-1.9109	-9.02317e-10	7.44591e-05	-1.15088	-9.02317e-10
123236499	rs10773547	3.53855e-23	-2.02542	2.82566	2.89634e-05	-1.97784	-0.117262
123236546	rs11059729	2.10243e-24	-2.02169	-0.00127573	2.161e-05	-1.91473	-0.473243
123238416	rs79350782	9.52475e-20	-1.60052	10.2987	0.000248687	-1.8255	1.88056
123238561	rs78403365	3.4891e-24	-2.21679e-10	-1.51641	5.01938e-05	-2.21679e-10	-1.54524
123238797	rs2649896	2.49537e-24	-2.02789	0.176266	2.2542e-05	-2.02769	-0.318067
123239059	rs117742602	3.17229e-24	-1.6116	-9.02317e-10	3.75761e-05	-1.83476	-9.02317e-10
123239620	rs12310386	9.04607e-20	-1.60052	10.2471	0.000241618	-1.8255	1.85173
123239978	rs148874285	3.40365e-25	-1.89042	-1.95337	4.41456e-06	-2.02801	-1.94821
123240058	rs1260123	2.38342e-24	-2.02801	0.13049	2.16688e-05	-2.02709	-0.358168
123240082	rs75789455	9.3272e-20	-1.59568	10.2729	0.000245942	-1.82217	1.86613
123240297	rs57366988	8.37584e-20	-1.48345	10.0531	0.000269646	-1.71158	1.84755
123241608	rs75876669	8.28447e-20	-1.49442	10.0531	0.000267404	-1.71992	1.84755
123241687	rs75955869	1.07487e-19	-1.58641	10.4055	0.000266616	-1.81576	1.94044
123241926	rs74970176	8.74887e-20	-1.60533	10.2185	0.000237005	-1.82881	1.83576
123242443	rs112898406	5.79023e-24	-1.00989	-9.02317e-10	3.32971e-05	-1.95566	-9.02317e-10
123242877	rs12316263	1.10326e-19	-1.58641	10.4316	0.000270551	-1.81576	1.95509
123243346	rs112064785	1.08781e-19	-1.60052	10.4316	0.000267928	-1.8255	1.95509
123243687	rs2649902	2.55772e-21	-1.81864	6.89945	5.00916e-05	-1.89287	0.345594
123244603	rs12321556	8.41261e-20	-1.50473	10.0787	0.000269182	-1.72775	1.86201
123244859	rs2649903	2.20392e-24	-2.02796	0.0521403	2.02256e-05	-2.02752	-0.426659
123244984	rs2656812	2.22969e-24	-2.028	0.0638072	2.04368e-05	-2.02732	-0.416472
123245227	rs113204814	4.70443e-24	-1.21755	-9.02317e-10	3.60242e-05	-1.87694	-9.02317e-10
123245514	rs80140873	8.36741e-20	-1.51012	10.0787	0.000268087	-1.73183	1.86201
123246355	rs1260121	2.42982e-24	-2.0269	0.14866	2.21522e-05	-2.02094	-0.342258
123246781	rs78591962	1.11453e-19	-1.62849	10.4838	0.000270696	-1.84461	1.98447
123246797	rs75389155	9.60858e-20	-1.72461	10.4316	0.000270126	-1.81733	1.95509
123246869	rs78501176	9.80041e-20	-1.62382	10.3505	0.000251966	-1.84144	1.9096
123247506	rs3817095	1.10987e-19	-1.63268	10.4838	0.000269931	-1.84744	1.98447
123248255	rs111933537	8.06246e-24	-0.678839	-9.02317e-10	4.16174e-05	-1.73261	-9.02317e-10
123248481	rs80220833	1.02167e-19	-1.47848	10.2468	0.00027175	-1.70778	1.85153
123248701	rs77347649	2.15101e-24	-2.00012	-9.02317e-10	3.90501e-05	-1.79629	-9.02317e-10
123249072	rs1260120	2.62185e-21	-1.83786	6.94344	5.04491e-05	-1.90823	0.368063
123249102	rs113903550	1.13503e-19	-1.62849	10.502	0.000286049	-1.84461	2.03964
123250394	rs61176973	1.12885e-19	-1.64189	10.51	0.000272242	-1.85365	1.99921
123251367	rs839357	1.58415e-24	-2.02787	-0.278141	1.82353e-05	-1.84467	-0.713098
123251637	rs839356	1.64072e-24	-2.02778	-0.243146	1.56485e-05	-2.02782	-0.682941
123253496	rs144554963	4.23673e-22	-2.21679e-10	3.2829	0.000820654	-2.21679e-10	1.24897
123254538	rs2154	1.29547e-23	0.565756	-0.770353	6.5978e-06	-2.01168	-1.56272
123254678	rs144666710	5.35228e-22	-2.21679e-10	3.51663	0.00106874	-2.21679e-10	1.5131
123254699	rs1975761	1.79677e-24	-2.02725	-0.152818	1.69157e-05	-2.02801	-0.604878
123254762	rs11059834	9.80773e-20	-1.664	10.3915	0.000264385	-1.8684	1.98468
123255058	rs150447436	2.49452e-24	-1.85196	-9.02317e-10	3.54136e-05	-1.89403	-9.02317e-10
123255733	rs1671688	2.49103e-21	-1.83326	6.88765	5.11769e-05	-1.90457	0.378725
123257352	rs2649914	1.45078e-24	-2.02673	-0.367226	1.40627e-05	-2.02797	-0.789636
123257573	rs117245107	2.94879e-24	-1.68466	-9.02317e-10	7.02523e-05	-1.20904	-9.02317e-10
123257622	rs78552965	1.19321e-19	-1.651	10.5745	0.000295834	-1.85975	2.08842
123258583	rs1671687	1.60668e-24	-2.00885	-0.283038	2.19962e-05	-2.0161	-0.354165
123258609	rs61955059	3.57783e-24	-1.4913	-9.02317e-10	0.000106333	-0.794551	-9.02317e-10
123258997	rs185886243	2.12831e-24	-2.01073	-9.02317e-10	5.61955e-05	-1.4323	-9.02317e-10
123260285	rs839355	1.42038e-24	-2.02778	-0.387354	1.38244e-05	-2.02782	-0.80688
123260840	rs34444845	8.63835e-24	-0.609846	-9.02317e-10	3.60993e-05	-1.87486	-9.02317e-10
123261962	rs12307038	1.1483e-19	-1.651	10.5362	0.000274612	-1.85975	2.01398
123262043	rs61956960	2.09185e-24	-2.02801	-9.02317e-10	3.2175e-05	-1.98994	-9.02317e-10
123262476	rs117814385	2.82907e-23	0.576475	-9.02317e-10	0.00245194	2.3435	-9.02317e-10
123263329	rs701484	3.81924e-21	-1.81864	7.30039	5.43833e-05	-1.89287	0.427798
123263421	rs116988067	6.58786e-23	1.42176	-9.02317e-10	0.000952268	1.39772	-9.02317e-10
123264709	rs12310901	8.83414e-20	-1.51012	10.133	0.00027642	-1.73183	1.89262
123265277	rs12303270	1.24241e-19	-1.651	10.6149	0.0002871	-1.85975	2.05845
123265410	rs839354	1.33761e-24	-2.02778	-0.447394	1.31327e-05	-2.02782	-0.858208
123265688	rs12312837	1.24241e-19	-1.651	10.6149	0.0002871	-1.85975	2.05845
123265952	rs1798563	1.28299e-24	-2.02778	-0.489081	1.26742e-05	-2.02782	-0.893744
123266154	rs187889828	4.99028e-24	-2.21679e-10	-1.15857	6.28308e-05	-2.21679e-10	-1.32069
123266188	rs193002744	2.31551e-24	-2.21679e-10	-1.92643	3.74212e-05	-2.21679e-10	-1.83889
123266383	rs839352	2.71648e-24	-1.76672	-9.02317e-10	3.15836e-05	-2.00849	-9.02317e-10
123267137	rs12302287	1.25906e-19	-1.664	10.6412	0.000288895	-1.8684	2.07333
123267421	rs11059932	3.72133e-21	-1.84281	7.29859	6.03612e-05	-1.91215	0.551366
123267866	rs12303951	1.25906e-19	-1.664	10.6412	0.000288895	-1.8684	2.07333
123268000	rs2936730	3.50009e-21	-1.79909	7.19357	6.16082e-05	-1.87708	0.536744
123268181	rs60469279	1.37618e-19	-1.57506	10.6412	0.000306925	-1.80786	2.07333
123268348	rs4759394	2.23063e-24	-1.96377	-9.02317e-10	3.23311e-05	-1.9851	-9.02317e-10
123268734	rs12305822	9.39531e-20	-1.44854	10.133	0.000289721	-1.68483	1.89262
123268777	rs1696355	1.15456e-24	-2.02796	-0.594374	1.15943e-05	-2.02751	-0.9831
123268884	rs75875275	9.19007e-20	-1.47062	10.133	0.000284852	-1.70178	1.89262
123269423	rs192413221	2.11253e-24	-2.01817	-9.02317e-10	5.35223e-05	-1.48103	-9.02317e-10
123269441	rs11059953	1.27453e-19	-1.59918	10.5886	0.000292992	-1.82458	2.0436
123269591	rs11059954	1.27453e-19	-1.59918	10.5886	0.000292992	-1.82458	2.0436
123269814	rs1696320	3.77789e-21	-1.80412	7.27498	6.15006e-05	-1.88116	0.539075
123270717	rs1671679	1.25089e-19	-1.61791	10.5886	0.000289257	-1.83741	2.0436
123270798	rs7967318	1.41773e-23	-2.02764	1.91322	1.63597e-05	-2.01101	-0.655303
123271775	rs144387090	1.15139e-23	-2.21679e-10	-0.322506	7.30533e-05	-2.21679e-10	-1.16994
123273206	rs7486414	1.06351e-19	-1.45367	10.2621	0.000310436	-1.68878	1.96563
123273573	rs76417864	5.18857e-23	1.18298	-9.02317e-10	4.82909e-05	-1.58389	-9.02317e-10
123274480	rs190345452	2.12541e-24	-2.01209	-9.02317e-10	4.97859e-05	-1.5534	-9.02317e-10
123274786	rs71456775	6.73511e-24	-0.858723	-9.02317e-10	3.26974e-05	-1.97384	-9.02317e-10
123275030	rs6489240	3.43047e-21	-1.79899	7.17339	5.85856e-05	-1.87701	0.486363
123275222	rs142876831	2.91207e-24	-1.69719	-9.02317e-10	3.87026e-05	-1.80522	-9.02317e-10
123275609	rs7311386	7.71928e-20	-1.46173	9.94974	0.00025869	-1.69497	1.78947
123275771	rs7138313	7.91803e-20	-1.46173	9.97516	0.000262407	-1.69497	1.80374
123275773	rs12319160	1.01724e-19	-1.58641	10.3504	0.000258499	-1.81576	1.90952
123275952	rs75381856	1.07125e-19	-1.57207	10.3878	0.000280862	-1.80578	1.98251
123276924	rs839363	3.33468e-21	-1.80399	7.15006	5.7649e-05	-1.88106	0.474297
123277131	rs74741778	1.08001e-19	-1.55242	10.3763	0.000268585	-1.792	1.92404
123277170	rs839362	1.16552e-24	-2.02701	-0.585881	1.16722e-05	-2.02801	-0.975915
123277213	rs839361	1.1626e-24	-2.02701	-0.588387	1.16475e-05	-2.02801	-0.978035
123277217	rs113956084	1.05241e-19	-1.55242	10.3504	0.000264714	-1.792	1.90952
123277697	rs71456776	5.93498e-24	-0.985194	-9.02317e-10	3.57206e-05	-1.8854	-9.02317e-10
123277741	rs78935817	1.00559e-19	-1.57207	10.3245	0.000257335	-1.80578	1.89503
123277965	rs80023119	1.01063e-19	-1.56708	10.3245	0.000258235	-1.80229	1.89503
123278460	rs79426485	1.00452e-19	-1.54732	10.2987	0.000258087	-1.7884	1.88056
123279158	rs2649895	1.134e-24	-2.02701	-0.613301	1.14047e-05	-2.02801	-0.999098
123279564	rs75481785	9.6462e-20	-1.56205	10.2729	0.000251765	-1.79877	1.86613
123279862	rs12321100	1.20518e-19	-1.31064	10.2441	0.000278693	-1.68133	1.85031
123280033	rs2649894	1.85072e-24	-1.98164	-0.168837	1.6875e-05	-2.01655	-0.618745
123280071	rs145576542	2.51161e-24	-2.21679e-10	-1.84513	3.3596e-05	-2.21679e-10	-1.94672
123280192	rs183570077	5.97012e-23	-2.21679e-10	1.32329	0.000271601	-2.21679e-10	0.143204
123280196	rs2604850	2.4906e-24	-2.02555	0.172022	2.70667e-05	-1.82175	-0.341083
123280753	rs143253822	2.84082e-24	-2.21679e-10	-1.72196	3.58494e-05	-2.21679e-10	-1.8818
123281167	rs12313538	2.50922e-18	-1.04324	13.0127	0.00042244	-1.80082	2.38573
123281175	rs12318871	2.50922e-18	-1.04324	13.0127	0.00042244	-1.80082	2.38573
123281262	rs12313600	3.61414e-18	-0.958024	13.2923	0.000514137	-1.75897	2.54032
123281967	rs10744394	1.73879e-24	-1.998	-0.214868	2.06956e-05	-2.01447	-0.416744
123282275	rs12315520	2.09679e-18	-1.05503	12.8449	0.000383842	-1.80646	2.29556
123282292	rs12298293	2.10982e-18	-1.04884	12.8449	0.00038498	-1.8035	2.29556
123282532	rs4759393	2.87902e-20	-1.43665	8.93838	5.63943e-05	-1.97911	0.550349
123282926	rs79433554	2.45469e-18	-1.04884	12.9963	0.000398298	-1.8035	2.32957
123283055	rs144122729	2.19942e-22	-2.21679e-10	2.62731	0.000135967	-2.21679e-10	-0.548716
123283537	rs112365238	1.89272e-22	2.47712	-9.02317e-10	5.94549e-05	-1.37591	-9.02317e-10
123283841	rs839360	1.75492e-18	-0.423769	12.0356	0.000673534	-1.40427	2.45568
123283864	rs12297553	3.58012e-18	-0.998394	13.3232	0.000870126	-1.75151	3.05901
123284395	rs77908463	8.9461e-18	-0.682862	13.9235	0.000823332	-1.52172	2.77395
123284472	rs75482067	1.13985e-17	-0.440595	13.9235	0.000958974	-1.36922	2.77395
123285110	rs138436155	5.07436e-24	-1.14186	-9.02317e-10	5.33491e-05	-1.48427	-9.02317e-10
123285124	rs12321131	8.62689e-18	-0.661298	13.8656	0.000808385	-1.50846	2.74237
123285131	rs4759392	3.42978e-20	-1.57125	9.24803	7.616e-05	-1.65626	0.527966
123286287	rs75175797	2.13574e-24	-2.00724	-9.02317e-10	4.73372e-05	-1.60383	-9.02317e-10
123286478	rs11060064	7.99e-18	-0.65457	13.7822	0.0007757	-1.50431	2.69694
123286491	rs11060065	7.93408e-18	-0.632773	13.7534	0.000774014	-1.49082	2.68127
123286774	rs79775390	7.93408e-18	-0.632773	13.7534	0.000774014	-1.49082	2.68127
123286780	rs7294991	3.56502e-20	-1.55746	9.27292	7.80241e-05	-1.64381	0.539699
123287029	rs7305256	3.39122e-24	-2.02765	0.482781	7.78789e-05	-1.98949	0.883517
123287329	rs75794148	7.07227e-18	-0.632773	13.6384	0.000727194	-1.49082	2.61888
123287445	rs113377308	4.22697e-24	-1.32457	-9.02317e-10	4.4407e-05	-1.66773	-9.02317e-10
123287708	rs58182048	7.08275e-18	-0.545359	13.5525	0.000733211	-1.43607	2.57237
123288313	rs77422670	3.96961e-18	-0.587673	13.0158	0.000477725	-1.46269	2.1706
123288439	rs7309225	2.11957e-20	-1.63397	8.82946	5.09413e-05	-1.71261	0.182157
123288739	rs6489241	4.11077e-24	-2.02789	0.675444	6.61297e-05	-1.97679	0.707273
123289149	rs117953637	3.76582e-24	-1.44009	-9.02317e-10	0.00113757	1.57552	-9.02317e-10
123289395	rs10847742	4.0352e-24	-2.02722	0.656221	6.53884e-05	-1.96872	0.687934
123291085	rs9788290	3.52046e-18	-0.567858	12.8759	0.000449512	-1.45026	2.09729
123291506	rs10847749	4.30427e-24	-2.02725	0.720795	6.81175e-05	-1.99279	0.752896
123291742	rs10847751	4.25504e-24	-2.02801	0.710054	6.82121e-05	-1.9806	0.742091
123291798	rs145328666	2.27469e-24	-2.21679e-10	-1.94421	4.43041e-05	-2.21679e-10	-1.67005
123291838	rs193140864	2.21305e-24	-1.97168	-9.02317e-10	3.13981e-05	-2.01438	-9.02317e-10
123292179	rs967281	3.9658e-24	-2.02797	0.639625	6.33136e-05	-1.98427	0.671237
123292186	rs77970074	3.27933e-18	-0.638811	12.8759	0.000430031	-1.49456	2.09729
123292503	rs11060112	3.65119e-24	-0.801937	-0.669069	5.58516e-06	-1.92617	-1.81485
123292915	rs4038080	3.87346e-24	-2.0279	0.615993	6.17162e-05	-1.98605	0.647462
123292922	rs4038081	3.51025e-24	-2.02801	0.517638	5.61025e-05	-1.98245	0.548502
123293048	rs4307760	3.55717e-24	-2.02239	0.525297	5.50935e-05	-2.00831	0.556208
123293302	rs4424710	3.75369e-24	-2.02103	0.577707	5.79409e-05	-2.01065	0.608942
123293559	rs3844369	3.64161e-24	-2.01696	0.543331	5.56803e-05	-2.01586	0.574354
123293656	rs3852535	3.58954e-24	-2.02103	0.532991	5.53918e-05	-2.01065	0.56395
123293807	rs4426165	2.46244e-24	-2.00359	0.138683	5.18236e-05	-2.02452	0.511236
123294710	rs9795629	3.37536e-24	-1.98736	0.437802	7.6926e-05	-2.02681	0.908525
123296118	rs7957643	3.24242e-24	-2.02029	0.430548	4.99105e-05	-2.01177	0.460866
123296196	rs150774416	9.55206e-21	-2.21679e-10	6.39845	0.0016263	-2.21679e-10	1.93293
123296204	rs138062324	4.8268e-21	5.37832	0.337558	1.56662e-05	-1.86342	-0.846207
123296294	rs12817488	8.74826e-22	0.336183	3.67178	2.99871e-05	-1.97974	-0.0806288
123296849	rs7960548	2.91216e-24	-2.02103	0.323861	4.48794e-05	-2.01065	0.353498
123296872	rs148544227	2.24539e-24	-1.95718	-9.02317e-10	3.9117e-05	-1.79457	-9.02317e-10
123297107	rs11060142	3.26156e-24	-2.0187	0.434848	5.00208e-05	-2.01389	0.465194
123297419	rs10773599	3.15622e-24	-2.01785	0.401166	4.83052e-05	-2.01489	0.431298
123297718	rs4759391	3.17429e-24	-2.0187	0.407726	4.8674e-05	-2.01389	0.4379
123297902	rs55716280	2.21335e-24	-1.97155	-9.02317e-10	4.02432e-05	-1.76619	-9.02317e-10
123298221	rs10847775	3.20889e-24	-2.0187	0.418566	4.92079e-05	-2.01389	0.448809
123298556	rs12811036	3.36085e-24	-2.0187	0.464837	5.15533e-05	-2.01389	0.495371
123298721	rs12367291	3.14285e-24	-2.0187	0.397773	4.17475e-05	-2.01389	0.284395
123298742	rs12369710	3.14285e-24	-2.0187	0.397773	4.17475e-05	-2.01389	0.284395
123298754	rs143849382	2.19441e-24	-1.98015	-9.02317e-10	3.10264e-05	-2.02629	-9.02317e-10
123298932	rs11060152	3.20889e-24	-2.0187	0.418566	4.92079e-05	-2.01389	0.448809
123299236	rs10744401	2.19675e-24	-2.00223	0.0231527	4.56887e-05	-2.02501	0.38573
123299306	rs7303973	3.9461e-24	-2.02725	0.633922	9.9353e-05	-1.90886	1.04641
123299525	rs4038070	5.51072e-25	-2.01785	-1.3441	7.56201e-06	-2.01489	-1.4231
123300079	rs150319356	2.12474e-24	-2.01241	-9.02317e-10	3.10223e-05	-2.02642	-9.02317e-10
123300453	rs1798560	2.09542e-24	-2.0263	-9.02317e-10	5.29357e-05	-1.49205	-9.02317e-10
123300565	rs74867415	2.59496e-24	-2.21679e-10	-1.81249	3.34983e-05	-2.21679e-10	-1.94964
123300571	rs1798561	2.09807e-24	-2.02504	-9.02317e-10	5.19349e-05	-1.51114	-9.02317e-10
123300884	rs77319435	2.13918e-24	-2.00564	-9.02317e-10	4.57102e-05	-1.63881	-9.02317e-10
123300932	rs1696322	2.10666e-24	-2.02095	-9.02317e-10	4.9821e-05	-1.55269	-9.02317e-10
123301093	rs1696323	2.10076e-24	-2.02376	-9.02317e-10	5.11455e-05	-1.52646	-9.02317e-10
123301094	rs1798565	2.10076e-24	-2.02376	-9.02317e-10	5.11455e-05	-1.52646	-9.02317e-10
123301341	rs1696325	2.10076e-24	-2.02376	-9.02317e-10	5.11455e-05	-1.52646	-9.02317e-10
123301358	rs116736246	1.35394e-24	-1.98065	-0.482394	2.44688e-05	-1.22042	-1.04331
123301982	rs2656814	2.10004e-24	-2.0241	-9.02317e-10	5.13406e-05	-1.52265	-9.02317e-10
123302166	rs2649899	2.10004e-24	-2.0241	-9.02317e-10	5.13406e-05	-1.52265	-9.02317e-10
123302180	rs2656815	2.32684e-24	-1.92155	-9.02317e-10	3.14284e-05	-2.01342	-9.02317e-10
123302369	rs1696316	2.10004e-24	-2.0241	-9.02317e-10	5.13406e-05	-1.52265	-9.02317e-10
123302429	rs74575059	2.24539e-24	-1.95718	-9.02317e-10	3.9117e-05	-1.79457	-9.02317e-10
123302774	rs4759390	1.69375e-19	-1.31391	10.5877	0.000185931	-1.6242	1.38844
123302978	rs1619142	2.09807e-24	-2.02504	-9.02317e-10	5.19349e-05	-1.51114	-9.02317e-10
123303079	rs2456151	2.10004e-24	-2.0241	-9.02317e-10	5.13406e-05	-1.52265	-9.02317e-10
123303141	rs1671683	2.09869e-24	-2.02474	-9.02317e-10	5.17353e-05	-1.51499	-9.02317e-10
123303509	rs1671682	2.10076e-24	-2.02376	-9.02317e-10	5.11455e-05	-1.52646	-9.02317e-10
123303586	rs11060180	1.04806e-24	-1.98623	-0.732886	7.50428e-06	-1.59136	-1.85429
123303619	rs1671681	2.10004e-24	-2.0241	-9.02317e-10	5.13406e-05	-1.52265	-9.02317e-10
123303866	rs73415582	2.10052e-24	-2.02387	-9.02317e-10	4.81403e-05	-1.58701	-9.02317e-10
123303945	rs1798569	2.10076e-24	-2.02376	-9.02317e-10	5.11455e-05	-1.52646	-9.02317e-10
123304922	rs79255256	1.22775e-23	-0.258291	-9.02317e-10	4.04634e-05	-1.76073	-9.02317e-10
123305336	rs367693027	2.3596e-24	-2.21679e-10	-1.90757	6.00019e-05	-2.21679e-10	-1.36676
123306035	rs937520	2.98472e-18	-0.438093	12.5811	0.00031919	-1.3676	1.67226
123306547	rs2649908	2.61163e-18	-0.484544	12.494	0.000297823	-1.39742	1.63279
123306558	rs75471208	3.86403e-18	-0.445519	12.8467	0.000344379	-1.37239	1.753
123306782	rs113157877	2.12373e-24	-2.01288	-9.02317e-10	4.4706e-05	-1.66102	-9.02317e-10
123306816	rs138114493	1.96585e-23	0.212453	-9.02317e-10	0.213545	6.81047	-9.02317e-10
123306926	rs180786817	3.11685e-24	-1.62924	-9.02317e-10	3.63718e-05	-1.86734	-9.02317e-10
123307244	rs76702897	3.06065e-24	-2.21679e-10	-1.64743	0.000113246	-2.21679e-10	-0.731571
123307311	rs77528804	2.14032e-24	-2.0051	-9.02317e-10	3.63555e-05	-1.86779	-9.02317e-10
123307736	rs2649909	3.91532e-18	-0.499868	12.9142	0.000378653	-1.4072	1.88269
123307754	rs7954285	1.88637e-19	-1.09534	10.4769	0.000149163	-1.48061	1.02452
123307755	rs2604851	3.57088e-25	-1.87987	-1.91596	4.77154e-06	-2.01482	-1.88364
123307863	rs78108054	2.16121e-24	-1.99539	-9.02317e-10	4.41107e-05	-1.67443	-9.02317e-10
123308615	rs4759389	1.85559e-19	-1.08544	10.4505	0.000148372	-1.47302	1.01161
123309160	rs111269428	2.1115e-24	-2.01866	-9.02317e-10	4.61853e-05	-1.62847	-9.02317e-10
123309196	rs1696327	3.55498e-25	-1.87711	-1.92318	4.72211e-06	-2.01562	-1.89325
123309398	rs59058900	2.1062e-24	-2.02117	-9.02317e-10	6.23132e-05	-1.32896	-9.02317e-10
123309422	rs11060208	4.59596e-18	-0.367683	12.9423	0.000418281	-1.32196	1.89698
123309475	rs7398546	1.89298e-19	-1.06549	10.4505	0.000150665	-1.45769	1.01161
123309544	rs11060209	4.59596e-18	-0.367683	12.9423	0.000418281	-1.32196	1.89698
123309744	rs11060211	3.54845e-25	-1.87711	-1.92502	4.7104e-06	-2.01562	-1.89574
123310199	rs7487095	3.96126e-25	-1.92595	-1.76613	5.48577e-06	-1.91233	-1.84664
123311243	rs77166802	2.22039e-24	-1.96838	-9.02317e-10	3.10291e-05	-2.02621	-9.02317e-10
123311853	rs10773627	2.15108e-19	-1.07549	10.5883	0.000159972	-1.46538	1.07925
123311981	rs1696326	3.31939e-18	-0.46914	12.7184	0.000349686	-1.38756	1.78346
123312051	rs897393	2.15108e-19	-1.07549	10.5883	0.000159972	-1.46538	1.07925
123312881	rs60308342	4.03112e-18	-0.414618	12.8581	0.000388731	-1.35245	1.8542
123312898	rs2936735	3.54478e-25	-1.86869	-1.93448	4.63866e-06	-2.01789	-1.90882
123312920	rs185839396	2.12092e-24	-2.01421	-9.02317e-10	4.50072e-05	-1.65431	-9.02317e-10
123312944	rs143336111	2.11014e-24	-2.0193	-9.02317e-10	6.34378e-05	-1.31107	-9.02317e-10
123313154	rs2649904	3.51379e-25	-1.87711	-1.93484	4.6468e-06	-2.01562	-1.90933
123313165	rs59769449	2.10282e-24	-2.02278	-9.02317e-10	6.12496e-05	-1.34617	-9.02317e-10
123313643	rs1799618	3.50991e-18	-0.46914	12.7742	0.000359692	-1.38756	1.81168
123313697	rs1671686	3.50963e-25	-1.87711	-1.93602	4.63897e-06	-2.01562	-1.91102
123314125	rs1671685	3.50991e-18	-0.46914	12.7742	0.000359692	-1.38756	1.81168
123314139	rs1696349	3.50991e-18	-0.46914	12.7742	0.000359692	-1.38756	1.81168
123314471	rs1671684	3.51941e-25	-1.87433	-1.93602	4.63535e-06	-2.0164	-1.91102
123314853	rs80029885	4.53704e-18	-0.296388	12.8581	0.000419948	-1.2752	1.8542
123314899	rs10847826	2.15108e-19	-1.07549	10.5883	0.000159972	-1.46538	1.07925
123314915	rs146764950	5.49197e-22	3.5424	-9.02317e-10	0.000216609	-0.0830381	-9.02317e-10
123314952	rs111589530	4.30911e-18	-0.375968	12.8862	0.000404321	-1.32735	1.86843
123315903	rs78661168	4.27718e-18	-0.383406	12.8862	0.000402368	-1.3322	1.86843
123316104	rs59922385	3.30998e-18	-0.499868	12.7463	0.000347751	-1.4072	1.79756
123316276	rs143245312	1.26265e-23	-2.21679e-10	-0.230258	7.67866e-05	-2.21679e-10	-1.1201
123316566	rs4759355	4.7853e-20	-1.08544	9.09527	6.65054e-05	-1.47302	0.209172
123316800	rs4759354	1.448e-24	-1.87433	-0.521546	3.00516e-05	-2.0164	-0.0418123
123316881	rs4759353	3.77572e-25	-1.87987	-1.86018	5.11693e-06	-2.01482	-1.81376
123317099	rs2880678	1.82992e-19	-1.09534	10.4465	0.000152484	-1.48061	1.04654
123317182	rs2343685	1.96649e-19	-1.08544	10.5086	0.000152653	-1.47302	1.04006
123317577	rs111610070	2.11045e-24	-2.01916	-9.02317e-10	4.63377e-05	-1.62518	-9.02317e-10
123317740	rs73421642	7.56686e-19	-1.17515	11.9458	0.000509006	-0.785525	1.55685
123318392	rs897388	3.54175e-25	-1.86532	-1.9387	4.63512e-06	-2.01259	-1.91488
123318455	rs146459385	2.23218e-24	-1.96308	-9.02317e-10	4.55386e-05	-1.64257	-9.02317e-10
123318626	rs2100500	8.97782e-19	-1.32857	12.2702	0.000424892	-1.02031	1.61101
123319647	rs112066678	7.83736e-19	-1.17747	11.9832	0.000528563	-0.628124	1.43715
123320645	rs143280537	2.26494e-24	-2.21679e-10	-1.94851	6.01379e-05	-2.21679e-10	-1.36449
123321497	rs12314544	2.73846e-18	-0.346699	12.4035	0.000385524	-1.24221	1.73568
123321819	rs79798267	3.07862e-18	-0.257169	12.4311	0.000415782	-1.18063	1.74966
123322011	rs76630990	3.07862e-18	-0.257169	12.4311	0.000415782	-1.18063	1.74966
123322203	rs117708738	2.14547e-24	-2.0027	-9.02317e-10	3.14815e-05	-2.01173	-9.02317e-10
123322415	rs73228032	3.91764e-22	3.2046	-9.02317e-10	0.000217397	-0.0794078	-9.02317e-10
123322560	rs10847839	1.89286e-23	-0.701642	0.876256	7.70888e-06	-1.94178	-1.47698
123323135	rs921808	2.34082e-19	-0.990961	10.5883	0.000146166	-1.55564	1.07925
123323357	rs12299742	3.44352e-18	-0.172742	12.4587	0.000314982	-1.47229	1.76367
123324810	rs117703564	3.59486e-24	-1.48655	-9.02317e-10	3.80546e-05	-1.82211	-9.02317e-10
123325019	rs139679382	2.65688e-23	-2.21679e-10	0.513679	0.000327314	-2.21679e-10	0.329788
123325296	rs754080	4.59468e-18	-0.0504639	12.6248	0.000366859	-1.40449	1.84833
123325568	rs735378	3.35473e-18	-0.198864	12.4587	0.000310524	-1.48655	1.76367
123325895	rs1979237	4.75572e-18	-0.0160141	12.6248	0.000374049	-1.38508	1.84833
123325993	rs1979236	2.52699e-18	-0.482209	12.4587	0.00026761	-1.63528	1.76367
123326242	rs117974318	2.14744e-23	0.300804	-9.02317e-10	0.00579768	3.20408	-9.02317e-10
123326326	rs897392	1.72786e-19	-1.19882	10.4926	0.000210117	-1.14568	1.03222
123326374	rs897391	2.3652e-19	-1.00724	10.615	0.000142912	-1.59127	1.09237
123326499	rs78245747	4.50045e-18	-0.388684	12.9423	0.000305091	-1.6375	1.89698
123326598	rs10847864	6.79748e-22	-0.706384	4.46205	5.32822e-05	-1.99906	0.513527
123326899	rs117566398	4.76108e-24	-1.20558	-9.02317e-10	3.12034e-05	-2.02061	-9.02317e-10
123327004	rs111374106	2.11368e-24	-2.01763	-9.02317e-10	4.58841e-05	-1.63501	-9.02317e-10
123327143	rs12426809	2.16236e-19	-1.07026	10.5883	0.0001354	-1.63215	1.07925
123327160	rs12319654	4.70612e-18	-0.315903	12.9142	0.000311766	-1.60157	1.88269
123327361	rs12314494	4.51976e-18	-0.0946924	12.6526	0.00036302	-1.42921	1.86254
123327445	rs12298664	5.16433e-18	-0.251085	12.9423	0.000326748	-1.56892	1.89698
123327900	rs10773657	2.33881e-19	-1.039	10.6355	0.00014141	-1.61196	1.10249
123328044	rs76699894	2.11368e-24	-2.01763	-9.02317e-10	4.58841e-05	-1.63501	-9.02317e-10
123328359	rs10847869	2.50772e-19	-1.0288	10.695	0.000146595	-1.60534	1.13188
123328378	rs76385829	1.12251e-18	-1.28483	12.4499	0.00035338	-1.29488	1.70129
123328666	rs55650312	2.10478e-24	-2.02185	-9.02317e-10	4.72758e-05	-1.60513	-9.02317e-10
123329101	rs11060344	5.196e-22	3.487	-9.02317e-10	0.000341615	0.372553	-9.02317e-10
123329189	rs7303024	7.51722e-19	-1.20892	11.973	0.000349461	-1.17527	1.57053
123329431	rs4759352	3.56584e-25	-1.83868	-1.95857	4.66423e-06	-2.02383	-1.89738
123329439	rs4759351	3.53343e-25	-1.84786	-1.95852	4.57827e-06	-2.02234	-1.91747
123329690	rs897390	1.27807e-24	-1.41201	-1.1087	7.71669e-06	-2.02768	-1.39006
123329737	rs56272219	9.17304e-19	-1.06431	12.0275	0.00041624	-1.02785	1.59798
123329741	rs80105191	4.51273e-18	-0.179795	12.7362	0.000361517	-1.47615	1.90533
123330665	rs1532835	4.24929e-19	-0.996888	11.1905	0.000175795	-1.58449	1.29268
123330898	rs76826575	3.55805e-24	-1.49685	-9.02317e-10	3.23864e-05	-1.98339	-9.02317e-10
123331094	rs937766	3.60211e-19	-1.01754	11.0459	0.000161436	-1.598	1.22097
123331301	rs2343108	3.33947e-19	-0.985844	10.9385	0.000140951	-1.68069	1.16797
123331335	rs111617129	2.16235e-24	-1.99486	-9.02317e-10	4.17641e-05	-1.72909	-9.02317e-10
123331344	rs897384	3.63094e-25	-1.81931	-1.95984	4.47727e-06	-2.02617	-1.93595
123331663	rs75714556	2.15561e-24	-1.99798	-9.02317e-10	3.69507e-05	-1.85155	-9.02317e-10
123331944	rs117853383	2.20908e-24	-1.97348	-9.02317e-10	3.48817e-05	-1.90917	-9.02317e-10
123332032	rs3817094	4.10598e-19	-1.01754	11.1768	0.000178803	-1.598	1.32315
123332354	rs2292131	4.2924e-18	-0.436016	12.9423	0.000298177	-1.66042	1.89698
123332834	rs2292132	3.60211e-19	-1.01754	11.0459	0.000161436	-1.598	1.22097
123333065	rs2135014	3.56174e-19	-1.0288	11.0459	0.000160255	-1.60534	1.22097
123333610	rs3896871	4.07578e-19	-1.0288	11.1807	0.000171334	-1.60534	1.28782
123333611	rs3896870	4.74375e-19	-0.9838	11.2875	0.000200698	-1.53154	1.37221
123333689	rs4759350	2.16892e-24	-1.99183	-9.02317e-10	3.09779e-05	-2.02786	-9.02317e-10
123333824	rs3852536	3.61242e-19	-1.04159	11.0728	0.000151649	-1.67386	1.23429
123334033	rs2292134	3.6589e-19	-1.0288	11.0728	0.000162403	-1.60534	1.23429
123334075	rs2292135	3.80139e-19	-1.01754	11.0998	0.000165797	-1.598	1.24763
123334442	rs35465127	4.45759e-24	-1.27145	-9.02317e-10	3.10391e-05	-2.02589	-9.02317e-10
123335483	rs2271048	3.79547e-25	-1.82255	-1.91228	4.7767e-06	-2.02585	-1.87153
123335488	rs2271049	1.60331e-19	-1.57491	10.7938	0.000152522	-1.65814	1.22431
123335496	rs142378227	2.76022e-24	-2.21679e-10	-1.75075	9.78101e-05	-2.21679e-10	-0.878104
123335527	rs2271050	3.86698e-19	-0.629355	10.7287	0.000224012	-1.50445	1.45502
123336789	rs10744422	5.33962e-19	-1.05922	11.4812	0.000214937	-1.62504	1.53426
123337761	rs12298151	8.42822e-19	-1.28568	12.1641	0.000355874	-1.25363	1.66708
123337813	rs11060387	3.07474e-23	-2.21679e-10	0.659748	5.63169e-05	-2.21679e-10	-1.43014
123338287	rs7485652	1.44612e-24	-1.86981	-0.527361	2.97029e-05	-2.02136	-0.0485282
123338964	rs936083	6.35698e-20	-1.14963	9.44346	6.30218e-05	-1.68256	0.364911
123339117	rs11060406	2.22344e-23	0.335583	-9.02317e-10	0.000271821	0.144011	-9.02317e-10
123339132	rs7958723	3.54105e-24	-1.50163	-9.02317e-10	3.22369e-05	-1.98802	-9.02317e-10
123339135	rs78501984	1.04919e-22	1.88713	-9.02317e-10	3.30527e-05	-1.96303	-9.02317e-10
123339358	rs2292137	1.84018e-22	2.10868	0.340298	7.3886e-06	-2.00566	-1.45554
123339712	rs2292138	6.45115e-20	-1.16014	9.46869	6.33258e-05	-1.68914	0.376307
123340411	rs61955162	3.13648e-24	-1.62296	-9.02317e-10	3.5798e-05	-1.88324	-9.02317e-10
123341289	rs897386	5.47254e-20	-1.1988	9.34283	5.8416e-05	-1.71313	0.319592
123341297	rs897385	6.6161e-20	-1.16014	9.49393	6.40534e-05	-1.68914	0.38773
123341833	rs7138398	6.81624e-20	-1.13034	9.49393	6.52635e-05	-1.67043	0.38773
123341863	rs2343109	5.24502e-20	-1.16605	9.26761	5.64719e-05	-1.71327	0.285885
123342229	rs1587856	6.9907e-20	-1.13034	9.51921	6.6015e-05	-1.67043	0.39918
123342322	rs59192320	9.36054e-19	-1.20819	12.1916	0.000390562	-1.17453	1.68098
123342706	rs117866676	8.74155e-24	-2.21679e-10	-0.597971	5.87424e-05	-2.21679e-10	-1.38797
123342885	rs12313006	9.21129e-19	-1.23062	12.1979	0.000318245	-1.19742	1.49911
123344021	rs2271051	6.33635e-19	-1.43428	12.0275	0.000296054	-1.36857	1.59798
123344197	rs150849671	2.49839e-24	-2.21679e-10	-1.85041	7.43339e-05	-2.21679e-10	-1.15256
123344910	rs937765	2.09528e-24	-1.83243	-0.193941	4.33942e-05	-2.0247	0.333899
123345090	rs2292139	5.25043e-18	-0.46717	13.1749	0.000329522	-1.67531	2.01182
123345347	rs7306948	7.27422e-25	-1.83243	-1.25188	1.10705e-05	-2.0247	-1.03214
123345360	rs7298176	1.65189e-24	-1.85711	-0.407028	3.41468e-05	-2.02055	0.0900902
123345509	rs34149579	2.2245e-24	-1.96652	-9.02317e-10	4.60472e-05	-1.63146	-9.02317e-10
123345736	rs10847910	2.37572e-24	-1.84784	-0.0529137	5.10618e-05	-2.02234	0.494247
123345787	rs76137672	4.15399e-18	-0.46096	12.9345	0.000288531	-1.67236	1.87603
123346177	rs75217947	4.44476e-18	-0.719037	13.2602	0.000330097	-1.7654	2.10365
123346736	rs2271052	5.85141e-24	-2.21679e-10	-0.999376	3.57049e-05	-2.21679e-10	-1.88584
123346801	rs117614751	2.32319e-24	-1.92311	-9.02317e-10	3.80652e-05	-1.82183	-9.02317e-10
123346971	rs7958155	2.09485e-24	-2.02658	-9.02317e-10	3.30657e-05	-1.96263	-9.02317e-10
123347609	rs4759382	5.86733e-20	-1.12062	9.33431	6.31731e-05	-1.66429	0.349032
123347702	rs4759438	1.76236e-24	-1.82927	-0.370134	3.54626e-05	-2.0251	0.132448
123348480	rs4759381	5.65523e-20	-1.27056	9.44742	5.50367e-05	-1.77573	0.322603
123348925	rs2061101	1.19287e-22	-1.25492	3.2704	1.35079e-05	-1.62992	-1.22794
123349070	rs2061099	1.90651e-24	-1.80945	-0.311334	3.78634e-05	-2.02697	0.199826
123349123	rs77191083	7.27719e-23	-2.21679e-10	1.52127	6.93829e-05	-2.21679e-10	-1.22149
123349410	rs2061098	2.63649e-22	-1.23356	4.04212	1.61889e-05	-1.7542	-0.922612
123350135	rs149654682	2.41846e-24	-1.88292	-9.02317e-10	3.62618e-05	-1.87037	-9.02317e-10
123350204	rs12255	5.24224e-20	-1.14565	9.24669	5.28042e-05	-1.7211	0.226562
123350283	rs117865374	2.51465e-24	-2.21679e-10	-1.84393	3.53774e-05	-2.21679e-10	-1.89506
123350610	rs147596034	2.25588e-24	-1.95252	-9.02317e-10	4.86147e-05	-1.57721	-9.02317e-10
123351448	rs141247814	3.1163e-24	-1.62941	-9.02317e-10	0.000531118	0.813852	-9.02317e-10
123352179	rs3825143	4.2511e-20	-1.2214	9.11286	5.37119e-05	-1.727	0.249505
123352836	rs2277345	3.43036e-24	-2.21679e-10	-1.53339	3.40865e-05	-2.21679e-10	-1.93223
123354545	rs7972447	2.178e-22	-1.20182	3.81934	1.6372e-05	-1.715	-0.950562
123354633	rs117119322	2.41625e-24	-1.88384	-9.02317e-10	3.82592e-05	-1.81675	-9.02317e-10
123354878	rs113128920	2.13517e-24	-2.00751	-9.02317e-10	4.36441e-05	-1.68506	-9.02317e-10
123354980	rs74985067	4.3e-21	-0.713158	6.31347	3.8156e-05	-1.78671	-0.032735
123355782	rs117101608	3.57085e-24	-2.21679e-10	-1.49325	4.80182e-05	-2.21679e-10	-1.58955
123356476	rs118162845	2.28188e-24	-1.94106	-9.02317e-10	6.29406e-05	-1.31894	-9.02317e-10
123356897	rs11615202	2.09184e-24	-2.02801	-9.02317e-10	3.12788e-05	-2.01819	-9.02317e-10
123357011	rs4759384	1.80591e-24	-1.83243	-0.342561	3.66162e-05	-2.0247	0.164063
123357194	rs117317121	2.09441e-24	-2.02679	-9.02317e-10	3.10968e-05	-2.02403	-9.02317e-10
123358382	rs76762027	6.95229e-23	1.4756	-9.02317e-10	0.000190805	-0.209878	-9.02317e-10
123359841	rs61273236	3.51362e-24	-1.50941	-9.02317e-10	3.23073e-05	-1.98584	-9.02317e-10
123360151	rs6489245	1.12024e-22	-1.27262	3.22527	1.08695e-05	-1.75797	-1.3172
123361501	rs3852537	1.87319e-20	-1.26369	8.33562	3.2279e-05	-1.75261	-0.234101
123361993	rs56260598	2.19392e-24	-1.98037	-9.02317e-10	4.01955e-05	-1.76738	-9.02317e-10
123362483	rs77577184	2.21304e-24	-1.97169	-9.02317e-10	3.77114e-05	-1.83117	-9.02317e-10
123363562	rs7138257	1.94224e-24	-1.82435	-0.277867	3.93925e-05	-2.02566	0.238107
123364198	rs7139055	1.44968e-22	-1.13034	3.3408	1.24775e-05	-1.67043	-1.26678
123364335	rs116889822	2.36395e-24	-2.21679e-10	-1.90572	3.31652e-05	-2.21679e-10	-1.95963
123365454	rs145226114	2.22249e-24	-1.96743	-9.02317e-10	4.25228e-05	-1.71109	-9.02317e-10
123365867	rs78462864	3.94217e-21	-0.613633	6.12706	3.47754e-05	-1.74304	-0.169179
123366881	rs111668136	2.2202e-24	-1.96846	-9.02317e-10	3.91781e-05	-1.79301	-9.02317e-10
123367093	rs147113856	2.10187e-24	-2.02323	-9.02317e-10	4.96912e-05	-1.5553	-9.02317e-10
123367786	rs12303328	3.706e-21	-0.561659	6.01331	3.37569e-05	-1.71945	-0.222494
123368419	rs10744434	2.0998e-20	-1.26369	8.44981	3.28699e-05	-1.75261	-0.21596
123369129	rs1037593	9.78102e-25	-1.81605	-0.97215	1.75662e-05	-2.02646	-0.568692
123375237	rs149539973	2.01047e-23	0.234898	-9.02317e-10	3.5769e-05	-1.88405	-9.02317e-10
123375732	rs140689322	6.88755e-24	-0.836342	-9.02317e-10	4.70394e-05	-1.61015	-9.02317e-10
123376074	rs185123361	2.16162e-24	-1.9952	-9.02317e-10	4.31368e-05	-1.69676	-9.02317e-10
123376419	rs2343107	9.92466e-25	-1.80611	-0.967511	1.76503e-05	-2.02719	-0.563187
123376571	rs12811983	4.35337e-24	-1.29511	-9.02317e-10	3.10975e-05	-2.024	-9.02317e-10
123377470	rs4759386	1.55559e-22	-1.22808	3.50905	1.36377e-05	-1.74955	-1.09875
123377569	rs4759387	1.42007e-22	-1.28684	3.47666	1.32384e-05	-1.76644	-1.11157
123377751	rs56294931	2.22554e-24	-1.96606	-9.02317e-10	3.89946e-05	-1.79771	-9.02317e-10
123377821	rs1026395	1.03913e-24	-1.79595	-0.931727	1.84055e-05	-2.02769	-0.520795
123379193	rs11060623	4.06621e-22	2.94811	0.29371	1.59053e-05	-1.57949	-1.11499
123379477	rs7980541	2.26043e-20	-1.3735	8.63333	3.22713e-05	-1.81683	-0.170126
123379493	rs10744439	8.72389e-25	-2.02048	-0.882101	2.05774e-05	-1.97475	-0.462192
123379921	rs4759388	9.65354e-25	-1.79419	-1.00713	1.68293e-05	-2.02775	-0.610262
123382641	rs1983098	3.54445e-25	-1.95898	-1.84428	9.02404e-06	-2.02429	-1.23695
123382646	rs4759356	9.88554e-21	-1.82604	8.25881	1.48282e-05	-1.9154	-0.8492
123382660	rs112158505	2.03183e-19	-1.99123	11.447	2.34503e-05	-2.00756	-0.298685
123382664	rs113929599	6.72062e-19	-0.884166	11.5362	5.59743e-05	-1.29803	-0.138206
123382719	rs2168279	2.95957e-24	-0.691489	-0.989523	2.14733e-05	-1.70025	-0.694075
123382731	rs111716391	2.24434e-24	-2.21679e-10	-1.95765	3.71846e-05	-2.21679e-10	-1.84524
123383147	rs80024005	1.02844e-17	0.245709	13.1344	7.6458e-05	-1.4341	0.309713
123383148	rs76446716	1.02844e-17	0.245709	13.1344	7.6458e-05	-1.4341	0.309713
123383339	rs7306047	2.05682e-24	-1.83241	-0.212484	4.258e-05	-2.0225	0.312759
123383400	rs74522617	2.48993e-24	-2.21679e-10	-1.8538	3.58542e-05	-2.21679e-10	-1.88167
123383716	rs79454364	1.5243e-20	0.315124	6.55069	1.96256e-05	-1.39837	-1.08593
123385443	rs6489247	3.79211e-22	-0.556127	3.72816	5.6389e-06	-1.91616	-1.81528
123386199	rs75532558	3.47762e-24	-2.21679e-10	-1.51971	4.85446e-05	-2.21679e-10	-1.57865
123386495	rs76465767	2.17356e-24	-1.98969	-9.02317e-10	4.24659e-05	-1.71243	-9.02317e-10
123386557	rs147820843	2.10222e-24	-2.02306	-9.02317e-10	4.75386e-05	-1.59959	-9.02317e-10
123386693	rs147009864	5.44168e-24	-1.07197	-9.02317e-10	0.00239269	2.31904	-9.02317e-10
123387633	rs74615202	1.70999e-20	1.08086	5.89991	8.83454e-06	-1.9811	-1.30137
123387774	rs74359198	5.63159e-24	-2.21679e-10	-1.03767	0.000105154	-2.21679e-10	-0.805709
123387922	rs10847980	3.16637e-19	1.73376	8.16569	2.41211e-05	-1.89991	-0.378128
123388592	rs117539057	7.44618e-24	-2.21679e-10	-0.758357	5.77767e-05	-2.21679e-10	-1.40455
123393058	rs78140707	2.96366e-24	-0.686685	-0.992949	7.84091e-06	-2.01278	-1.389
123394644	rs57569021	4.22064e-24	-1.32607	-9.02317e-10	3.32699e-05	-1.95648	-9.02317e-10
123394850	rs1471022	2.03095e-18	-2.0095	13.7675	0.00011535	-1.27973	0.56657
123395555	rs75438052	1.66023e-16	0.908673	15.2529	3.24899e-05	-2.01263	0.0324258
123395794	rs183792516	2.10766e-24	-2.02048	-9.02317e-10	3.84827e-05	-1.81092	-9.02317e-10
123395796	rs188525241	2.53987e-24	-2.21679e-10	-1.83394	4.60813e-05	-2.21679e-10	-1.63072
123396167	rs368044106	8.29278e-24	-2.21679e-10	-0.650673	4.56951e-05	-2.21679e-10	-1.63914
123396561	rs11060703	1.1751e-23	-0.302118	-9.02317e-10	0.000234939	-0.00180373	-9.02317e-10
123396799	rs7313915	1.79844e-17	-1.76034	15.6993	0.000152057	-1.21388	0.776999
123396818	rs190157588	2.60189e-24	-1.80982	-9.02317e-10	3.13713e-05	-2.01524	-9.02317e-10
123397136	rs11060708	3.06136e-19	0.541545	9.32418	2.86133e-05	-2.02246	-0.0848043
123398180	rs76285418	1.07883e-23	-2.21679e-10	-0.387594	6.1095e-05	-2.21679e-10	-1.3487
123398244	rs142208597	2.24054e-24	-2.21679e-10	-1.95934	3.54492e-05	-2.21679e-10	-1.89303
123398531	rs117942921	2.30629e-24	-1.93042	-9.02317e-10	5.35219e-05	-1.48104	-9.02317e-10
123399478	rs11060725	3.92044e-17	-1.9018	16.62	0.000131547	-1.07074	0.488971
123400272	rs189166143	3.15734e-24	-1.61633	-9.02317e-10	4.00948e-05	-1.76989	-9.02317e-10
123400364	rs181920808	1.63302e-23	0.0269563	-9.02317e-10	0.0902411	5.94911	-9.02317e-10
123400869	rs74418502	1.03376e-15	0.774098	17.2163	5.75063e-05	-2.02091	0.611668
123402682	rs117648231	2.90345e-24	-2.21679e-10	-1.70016	3.43363e-05	-2.21679e-10	-1.92493
123403458	rs73230014	1.18721e-23	-0.291869	-9.02317e-10	0.000173232	-0.306501	-9.02317e-10
123403577	rs77329346	7.98951e-19	0.770039	10.055	2.20706e-05	-2.02111	-0.345776
123403710	rs11060762	3.59458e-20	-1.89536	9.61907	4.78296e-05	-1.08818	-0.505312
123403861	rs11060765	1.15936e-23	-0.315607	-9.02317e-10	0.000169185	-0.330137	-9.02317e-10
123404432	rs11060770	5.45316e-25	-1.80362	-1.56882	5.05666e-06	-1.88235	-1.95808
123404966	rs7953894	2.20039e-24	-0.103094	-1.87433	8.56752e-06	-1.91857	-1.39458
123407848	rs139342225	6.04737e-24	-2.21679e-10	-0.966434	3.68368e-05	-2.21679e-10	-1.85464
123407985	rs4759400	1.03846e-18	0.859133	10.2281	2.26893e-05	-2.01063	-0.328612
123409694	rs11609798	1.15641e-16	2.13301	13.6669	8.7681e-06	-1.64679	-1.64323
123409705	rs4759360	1.02502e-17	3.82506	9.55169	2.16349e-05	-1.84171	-0.54511
123410312	rs117826986	4.8286e-24	-2.21679e-10	-1.1915	4.30324e-05	-2.21679e-10	-1.69918
123411622	rs2343106	1.04317e-23	-0.421206	-9.02317e-10	0.0001523	-0.435281	-9.02317e-10
123411702	rs7488814	1.04317e-23	-0.421206	-9.02317e-10	0.0001523	-0.435281	-9.02317e-10
123411870	rs146903396	1.16093e-23	-0.314253	-9.02317e-10	4.44264e-05	-1.6673	-9.02317e-10
123411902	rs80172058	6.97955e-18	3.86702	9.12541	1.59807e-05	-1.88884	-0.800907
123414349	rs2270788	2.03133e-19	-0.831368	10.2869	5.64345e-05	-1.64424	0.216186
123416348	rs10848076	1.43619e-19	-1.0695	10.1784	5.31826e-05	-1.41703	-0.0703724
123418055	rs148188282	2.27537e-24	-1.94391	-9.02317e-10	3.33565e-05	-1.95388	-9.02317e-10
123418231	rs73230017	1.33634e-19	-1.20464	10.2414	3.72617e-05	-1.43432	-0.40884
123418656	rs142514180	2.18822e-24	-1.98297	-9.02317e-10	3.63456e-05	-1.86806	-9.02317e-10
123419574	rs138628060	3.30335e-23	-2.21679e-10	0.731464	0.000132366	-2.21679e-10	-0.57556
123421902	rs117008981	2.11703e-22	2.58913	-9.02317e-10	0.000102903	-0.827343	-9.02317e-10
123424071	rs11060853	9.80771e-17	1.68569	13.9495	1.07931e-05	-1.48404	-1.59819
123425261	rs118097728	2.19846e-24	-1.9783	-9.02317e-10	6.07073e-05	-1.35507	-9.02317e-10
123425575	rs4148866	1.38867e-16	1.63408	14.3489	1.13107e-05	-1.45077	-1.58462
123426365	rs142928729	2.09662e-24	-2.02573	-9.02317e-10	4.38583e-05	-1.68017	-9.02317e-10
123426873	rs7298563	3.82355e-19	-1.02756	11.1156	8.5134e-05	-1.44971	0.432802
123427920	rs59002329	2.94036e-24	-2.21679e-10	-1.68753	5.72602e-05	-2.21679e-10	-1.41353
123427951	rs79304919	1.13014e-16	4.13041	11.6465	3.0344e-05	-1.84594	-0.202596
123427973	rs57310784	2.64323e-24	-2.21679e-10	-1.79406	4.68967e-05	-2.21679e-10	-1.61318
123429668	rs75832329	3.8576e-24	-1.41601	-9.02317e-10	3.87952e-05	-1.80283	-9.02317e-10
123429697	rs73408859	2.8827e-24	-2.21679e-10	-1.70733	5.56677e-05	-2.21679e-10	-1.44173
123429978	rs11060888	3.42824e-24	-2.21679e-10	-1.53401	6.26592e-05	-2.21679e-10	-1.32342
123430082	rs12815479	1.69852e-21	4.67146	-9.02317e-10	3.23857e-05	-1.98341	-9.02317e-10
123430152	rs117572343	3.58333e-22	3.1154	-9.02317e-10	3.11917e-05	-2.02098	-9.02317e-10
123431881	rs73408862	2.85031e-24	-2.21679e-10	-1.71863	5.47713e-05	-2.21679e-10	-1.45797
123432001	rs143877198	2.48349e-24	-2.21679e-10	-1.85639	8.2059e-05	-2.21679e-10	-1.05369
123432441	rs73408863	2.95456e-24	-2.21679e-10	-1.68271	5.76516e-05	-2.21679e-10	-1.40671
123433649	rs11060932	2.98676e-24	-2.21679e-10	-1.67187	5.85388e-05	-2.21679e-10	-1.39144
123434524	rs11060942	7.8547e-24	-0.704946	-9.02317e-10	0.000125479	-0.628993	-9.02317e-10
123437129	rs61955191	2.32145e-24	-1.92387	-9.02317e-10	3.09766e-05	-2.0279	-9.02317e-10
123437582	rs73230019	9.75825e-24	-0.487945	-9.02317e-10	0.00014251	-0.501723	-9.02317e-10
123438347	rs10219462	2.82463e-24	-2.21679e-10	-1.72768	5.40589e-05	-2.21679e-10	-1.47106
123438917	rs111835289	1.14243e-24	-0.78391	-1.84899	3.43166e-05	-0.306061	-1.61944
123439237	rs12229119	2.70118e-24	-2.21679e-10	-1.77237	5.06108e-05	-2.21679e-10	-1.53697
123440334	rs149460209	1.87018e-23	-2.21679e-10	0.16256	9.91507e-05	-2.21679e-10	-0.864491
123440612	rs12311043	2.82104e-24	-2.21679e-10	-1.72895	5.39592e-05	-2.21679e-10	-1.4729
123441171	rs11060993	1.48928e-18	-1.13449	12.5822	0.000149468	-1.34167	0.887623
123441358	rs11060997	2.82398e-24	-2.21679e-10	-1.72791	5.40408e-05	-2.21679e-10	-1.47139
123441675	rs11060999	2.77478e-24	-2.21679e-10	-1.74549	5.26719e-05	-2.21679e-10	-1.49705
123442472	rs12229884	2.77757e-24	-2.21679e-10	-1.74448	5.27495e-05	-2.21679e-10	-1.49558
123442823	rs10848148	3.27392e-24	-2.21679e-10	-1.58007	5.92114e-05	-2.21679e-10	-1.38002
123444088	rs117799402	2.45453e-24	-2.21679e-10	-1.86812	7.92068e-05	-2.21679e-10	-1.08907
123444422	rs3803002	1.1357e-23	-2.21679e-10	-0.33622	4.00655e-05	-2.21679e-10	-1.77062
123444507	rs58843120	7.81379e-24	-0.710168	-9.02317e-10	3.51523e-05	-1.90144	-9.02317e-10
123445796	rs11061016	9.33848e-24	-0.531914	-9.02317e-10	0.000136406	-0.545494	-9.02317e-10
123447928	rs4275659	1.22404e-08	15.8866	18.3909	2.02764e-05	-1.59931	-0.852365
123449432	rs3782289	4.11297e-16	4.32752	12.7412	3.95478e-05	-1.81861	0.0349862
123450576	rs77408283	2.76211e-23	-2.21679e-10	0.552522	3.41068e-05	-2.21679e-10	-1.93164
123450765	rs4148856	3.67489e-16	15.5486	1.40759	6.26222e-06	-1.90779	-1.7188
123450867	rs11061056	6.92543e-24	-0.830858	-9.02317e-10	7.86676e-05	-1.0959	-9.02317e-10
123451018	rs61955196	2.56429e-08	16.535	18.4819	1.66297e-05	-1.6601	-0.989837
123452527	rs116887147	2.37371e-24	-1.9016	-9.02317e-10	3.10318e-05	-2.02612	-9.02317e-10
123453034	rs10734978	1.14636e-23	-0.326879	-9.02317e-10	3.10046e-05	-2.027	-9.02317e-10
123454749	rs150566082	3.51106e-24	-2.21679e-10	-1.51014	5.48252e-05	-2.21679e-10	-1.45698
123455659	rs117709257	8.78215e-22	-2.21679e-10	4.01183	6.06204e-05	-2.21679e-10	-1.3565
123457143	rs111341183	2.18622e-24	-1.98388	-9.02317e-10	3.78981e-05	-1.82623	-9.02317e-10
123457619	rs7296418	6.1419e-07	18.8055	19.3875	1.0775e-05	-1.93058	-1.15332
123459109	rs150302366	3.10169e-24	-1.63411	-9.02317e-10	3.68569e-05	-1.85409	-9.02317e-10
123460719	rs883562	6.83995e-07	18.8431	19.4576	1.16067e-05	-1.8789	-1.13065
123460823	rs883563	4.59526e-15	17.4729	2.00936	4.90192e-06	-2.02554	-1.84596
123460962	rs884956	6.53082e-07	18.9074	19.347	1.12972e-05	-1.88428	-1.15229
123461117	rs117913606	3.24387e-24	-1.58929	-9.02317e-10	4.41026e-05	-1.67461	-9.02317e-10
123461284	rs36004829	9.29939e-24	-0.536109	-9.02317e-10	0.000135838	-0.54967	-9.02317e-10
123461974	rs142650893	9.64077e-24	-2.21679e-10	-0.500057	9.44784e-05	-2.21679e-10	-0.912761
123464279	rs3759115	6.44249e-07	18.8431	19.3977	1.12943e-05	-1.8789	-1.15793
123466101	rs140000146	2.26839e-24	-2.21679e-10	-1.94699	3.59201e-05	-2.21679e-10	-1.87983
123466111	rs55742290	7.99037e-07	18.9074	19.5487	1.92512e-05	-1.88428	-0.619273
123466215	rs117153243	2.2679e-24	-2.21679e-10	-1.9472	3.59006e-05	-2.21679e-10	-1.88038
123467163	rs57958739	2.92776e-22	-2.21679e-10	2.91335	9.33762e-05	-2.21679e-10	-0.924495
123468546	rs149850639	3.16036e-24	-2.21679e-10	-1.61537	5.68752e-05	-2.21679e-10	-1.42027
123468733	rs67306085	3.43037e-23	0.769195	-9.02317e-10	5.40175e-05	-1.47182	-9.02317e-10
123469141	rs1568918	4.99234e-16	4.39964	12.8629	4.32499e-05	-1.77409	0.079954
123469647	rs3741530	1.25262e-06	19.0492	19.8565	1.23796e-05	-1.89578	-1.0493
123469907	rs11061166	3.09422e-24	-2.21679e-10	-1.63652	5.5385e-05	-2.21679e-10	-1.44682
123470475	rs117291448	2.4481e-24	-2.21679e-10	-1.87075	3.3153e-05	-2.21679e-10	-1.96
123471094	rs12811109	2.03468e-17	15.7062	-1.64382	4.83681e-06	-1.93526	-1.94962
123472472	rs73230029	3.38435e-24	-1.5469	-9.02317e-10	3.10051e-05	-2.02698	-9.02317e-10
123473254	rs1463877	2.5232e-14	19.4658	1.71957	6.05626e-06	-2.02791	-1.63213
123474529	rs11612594	2.22348e-24	-1.96698	-9.02317e-10	3.11124e-05	-2.02352	-9.02317e-10
123476586	rs7135296	8.12383e-07	18.823	19.6497	1.26862e-05	-1.88086	-1.03976
123476791	rs149394768	3.63311e-24	-2.21679e-10	-1.47597	7.17346e-05	-2.21679e-10	-1.18816
123477311	rs937564	3.96917e-14	19.4658	2.1726	5.47955e-06	-2.02791	-1.7322
123478378	rs11061244	1.0715e-23	-0.394416	-9.02317e-10	0.000142395	-0.502524	-9.02317e-10
123480034	rs61751326	9.54867e-24	-0.509657	-9.02317e-10	0.000139462	-0.523337	-9.02317e-10
123480323	rs74954864	5.86315e-16	4.3723	13.051	4.51862e-05	-1.80046	0.150116
123480996	rs111787219	3.67035e-24	-1.46577	-9.02317e-10	3.36107e-05	-1.94629	-9.02317e-10
123482424	rs61955214	1.63678e-08	15.5124	19.0556	1.22779e-05	-1.86593	-1.0874
123482506	rs117051159	3.52307e-24	-2.21679e-10	-1.50673	6.89927e-05	-2.21679e-10	-1.22713
123483426	rs1984658	9.591e-07	19.0201	19.6186	1.20742e-05	-1.88905	-1.08101
123484647	rs190750361	2.11905e-24	-2.01509	-9.02317e-10	5.13514e-05	-1.52244	-9.02317e-10
123485188	rs883263	2.2865e-14	19.4014	1.68539	6.27165e-06	-2.02772	-1.59737
123485193	rs11061275	8.94835e-24	-0.574589	-9.02317e-10	0.000130733	-0.587973	-9.02317e-10
123486282	rs28755851	1.12173e-06	19.1911	19.6043	1.15114e-05	-1.91622	-1.10157
123488393	rs77674871	7.29083e-24	-0.779441	-9.02317e-10	3.36203e-05	-1.946	-9.02317e-10
123488399	rs112484459	2.28009e-24	-1.94184	-9.02317e-10	3.65648e-05	-1.86205	-9.02317e-10
123488908	rs147952742	3.21487e-24	-1.59827	-9.02317e-10	8.10342e-05	-1.06626	-9.02317e-10
123489489	rs144470805	2.95406e-24	-1.68288	-9.02317e-10	3.10357e-05	-2.02599	-9.02317e-10
123490451	rs147609136	4.59816e-24	-2.21679e-10	-1.2404	4.34245e-05	-2.21679e-10	-1.69011
123490995	rs151224164	1.42636e-23	-2.21679e-10	-0.10835	8.40166e-05	-2.21679e-10	-1.03012
123491572	rs940904	5.05929e-16	15.1874	2.08849	4.96321e-06	-2.00345	-1.85563
123492112	rs3897102	1.20006e-14	3.25486	17.1873	9.02721e-06	-1.75878	-1.50211
123493123	rs12820906	3.19007e-17	13.6348	0.877316	8.49772e-06	-2.02772	-1.29361
123493772	rs117992630	2.24071e-24	-1.95927	-9.02317e-10	3.89781e-05	-1.79813	-9.02317e-10
123493892	rs369448301	3.92063e-24	-2.21679e-10	-1.39981	3.52319e-05	-2.21679e-10	-1.89918
123495289	rs78351440	4.69761e-16	4.17587	13.0258	4.27949e-05	-1.84539	0.140673
123495635	rs117242663	4.44673e-24	-1.27389	-9.02317e-10	4.20198e-05	-1.72299	-9.02317e-10
123496474	rs77958303	1.23841e-23	-2.21679e-10	-0.249645	6.67037e-05	-2.21679e-10	-1.26087
123496927	rs940906	1.47576e-23	-0.0742984	-9.02317e-10	3.74085e-05	-1.83923	-9.02317e-10
123498253	rs7305511	1.01311e-06	19.3075	19.386	1.10001e-05	-1.91855	-1.14468
123499221	rs10848291	3.65897e-24	-2.21679e-10	-1.46888	7.23794e-05	-2.21679e-10	-1.17921
123500025	rs137897734	4.18861e-24	-2.21679e-10	-1.33369	0.000201982	-2.21679e-10	-0.152953
123501972	rs12425850	1.26681e-06	19.2767	19.6402	1.17629e-05	-1.90179	-1.09439
123502044	rs12425009	1.02972e-06	19.0695	19.6402	1.19586e-05	-1.88529	-1.09439
123502904	rs7398697	6.41597e-16	4.43586	13.0775	4.81134e-05	-1.79857	0.210997
123503392	rs143593289	2.83722e-24	-2.21679e-10	-1.72323	3.4414e-05	-2.21679e-10	-1.92267
123504147	rs61955217	3.47798e-24	-1.51961	-9.02317e-10	3.10159e-05	-2.02663	-9.02317e-10
123504567	rs148959280	2.47421e-24	-1.86014	-9.02317e-10	3.25478e-05	-1.97842	-9.02317e-10
123504842	rs112753273	4.62505e-24	-1.23457	-9.02317e-10	6.30324e-05	-1.31748	-9.02317e-10
123507484	rs75338281	5.73468e-16	4.17587	13.2253	4.61324e-05	-1.84539	0.21577
123508061	rs4759362	7.21687e-16	4.40576	13.2253	4.80716e-05	-1.80421	0.21577
123512050	rs79209281	1.34914e-21	-2.21679e-10	4.44116	0.00120626	-2.21679e-10	1.63415
123512691	rs147120854	2.46117e-24	-1.86542	-9.02317e-10	3.26435e-05	-1.97549	-9.02317e-10
123512736	rs78304689	1.5125e-23	-2.21679e-10	-0.0497073	3.45405e-05	-2.21679e-10	-1.919
123513326	rs140137757	2.28807e-24	-1.93835	-9.02317e-10	3.09991e-05	-2.02717	-9.02317e-10
123513748	rs118031899	2.46946e-24	-2.21679e-10	-1.86206	3.77031e-05	-2.21679e-10	-1.83139
123513941	rs186699378	3.54174e-23	0.801145	-9.02317e-10	3.81428e-05	-1.81979	-9.02317e-10
123514174	rs112229542	3.73889e-24	-1.44727	-9.02317e-10	3.13796e-05	-2.01497	-9.02317e-10
123516317	rs77193970	9.93021e-16	4.56041	13.3898	5.27112e-05	-1.77462	0.278316
123516411	rs76573394	3.12208e-23	0.675025	-9.02317e-10	3.37131e-05	-1.94324	-9.02317e-10
123516917	rs1630820	3.94652e-15	17.4563	1.87376	4.90243e-06	-2.02362	-1.84778
123517345	rs74654764	9.73411e-16	4.51482	13.4154	5.27599e-05	-1.7835	0.288117
123517814	rs2844287	8.73559e-24	-0.598652	-9.02317e-10	0.000127639	-0.611925	-9.02317e-10
123518866	rs641760	1.91109e-14	19.2992	1.60831	6.27476e-06	-2.02722	-1.59738
123519014	rs2270789	4.51348e-23	-2.21679e-10	1.04359	5.80734e-05	-2.21679e-10	-1.39942
123519112	rs17884869	2.26342e-24	-1.94918	-9.02317e-10	6.58624e-05	-1.27356	-9.02317e-10
123519172	rs139063938	2.9054e-23	0.603097	-9.02317e-10	3.41648e-05	-1.92994	-9.02317e-10
123519547	rs117667754	3.34719e-24	-2.21679e-10	-1.55794	7.79483e-05	-2.21679e-10	-1.10509
123520071	rs11613937	7.30962e-07	18.7497	19.6174	1.21051e-05	-1.88645	-1.08105
123521867	rs74912794	4.45233e-24	-1.27263	-9.02317e-10	5.61649e-05	-1.43284	-9.02317e-10
123522150	rs520088	3.47896e-14	20.0595	1.44707	6.81457e-06	-2.02516	-1.51691
123522523	rs523682	8.86173e-24	-0.584315	-9.02317e-10	0.000129474	-0.597655	-9.02317e-10
123522886	rs10848363	3.06612e-24	-2.21679e-10	-1.64565	6.09669e-05	-2.21679e-10	-1.3508
123522924	rs117559704	2.17599e-24	-1.98857	-9.02317e-10	4.81577e-05	-1.58665	-9.02317e-10
123522931	rs10848365	3.30955e-24	-2.21679e-10	-1.56925	6.76983e-05	-2.21679e-10	-1.24607
123523991	rs76678615	9.60306e-24	-0.503977	-9.02317e-10	6.9429e-05	-1.22083	-9.02317e-10
123525280	rs34580115	5.29429e-22	3.50574	-9.02317e-10	3.2885e-05	-1.96811	-9.02317e-10
123525295	rs113985700	2.84924e-23	-2.21679e-10	0.583581	5.56622e-05	-2.21679e-10	-1.44183
123528405	rs655293	2.72461e-14	19.7372	1.52493	6.4452e-06	-2.02765	-1.57014
123529056	rs11608811	1.04306e-06	18.9892	19.7335	1.22661e-05	-1.89034	-1.06395
123531254	rs147040877	2.47064e-24	-2.21679e-10	-1.86158	3.76825e-05	-2.21679e-10	-1.83193
123532142	rs80326885	2.72705e-23	0.539748	-9.02317e-10	3.46012e-05	-1.91724	-9.02317e-10
123532260	rs117801578	4.5493e-24	-2.21679e-10	-1.25108	3.99233e-05	-2.21679e-10	-1.77417
123533239	rs71444568	5.97482e-16	16.1915	1.25071	7.89333e-06	-1.96892	-1.42619
123534259	rs148414493	2.25116e-24	-2.21679e-10	-1.95461	3.99477e-05	-2.21679e-10	-1.77356
123536725	rs145192753	1.1227e-22	-2.21679e-10	1.95485	4.32611e-05	-2.21679e-10	-1.69388
123538677	rs138437978	5.0146e-24	-2.21679e-10	-1.1537	5.51199e-05	-2.21679e-10	-1.45162
123539955	rs4148857	6.17155e-16	4.17587	13.2987	4.74351e-05	-1.84539	0.243616
123540013	rs117229530	2.24461e-24	-2.21679e-10	-1.95753	3.95615e-05	-2.21679e-10	-1.78328
123540022	rs4148858	6.13701e-16	4.1448	13.3242	4.76435e-05	-1.85068	0.253298
123540756	rs117711868	3.76714e-24	-1.43974	-9.02317e-10	3.58002e-05	-1.88318	-9.02317e-10
123541606	rs10773921	1.28345e-06	19.1161	19.8139	1.27307e-05	-1.90438	-1.01274
123541717	rs56156212	2.18564e-24	-1.98415	-9.02317e-10	3.79198e-05	-1.82566	-9.02317e-10
123542492	rs4148859	5.86339e-16	4.13011	13.2932	5.25892e-05	-1.85317	0.354547
123544878	rs7957096	1.2843e-06	19.0259	19.9047	1.21917e-05	-1.8966	-1.06377
123545834	rs75200457	2.31402e-24	-1.92707	-9.02317e-10	3.10011e-05	-2.02711	-9.02317e-10
123545899	rs117379455	2.29353e-24	-1.93597	-9.02317e-10	3.10341e-05	-2.02604	-9.02317e-10
123546675	rs118144087	2.35827e-24	-1.90813	-9.02317e-10	7.16296e-05	-1.18962	-9.02317e-10
123548527	rs77571482	4.24069e-24	-2.21679e-10	-1.32133	0.000206257	-2.21679e-10	-0.132007
123550813	rs585522	7.1134e-15	17.8806	2.03863	4.82989e-06	-2.02767	-1.85863
123550962	rs484200	8.73559e-24	-0.598652	-9.02317e-10	0.000127639	-0.611925	-9.02317e-10
123551028	rs11061601	3.61698e-24	-2.21679e-10	-1.48042	7.62129e-05	-2.21679e-10	-1.1276
123552878	rs141334361	7.46294e-24	-0.756108	-9.02317e-10	7.31443e-05	-1.1687	-9.02317e-10
123554082	rs77064381	2.40642e-24	-1.88792	-9.02317e-10	0.000571247	0.88669	-9.02317e-10
123554186	rs77402445	2.49228e-16	4.19062	12.3772	2.86186e-05	-1.84285	-0.264226
123554695	rs118149403	2.19969e-24	-1.97774	-9.02317e-10	3.46329e-05	-1.91633	-9.02317e-10
123555116	rs35246351	3.82638e-24	-1.42414	-9.02317e-10	3.10459e-05	-2.02567	-9.02317e-10
123556575	rs55736565	4.57873e-24	-1.24464	-9.02317e-10	3.47259e-05	-1.91365	-9.02317e-10
123556647	rs117210587	3.40732e-24	-1.54013	-9.02317e-10	3.52888e-05	-1.89756	-9.02317e-10
123557023	rs139593774	1.11001e-23	-0.359104	-9.02317e-10	0.000133165	-0.569543	-9.02317e-10
123558283	rs78044997	3.67459e-24	-2.21679e-10	-1.46462	7.78129e-05	-2.21679e-10	-1.10682
123558705	rs7964876	3.01918e-22	2.9441	-9.02317e-10	3.29464e-05	-1.96625	-9.02317e-10
123560289	rs1260294	2.20267e-17	15.7521	-1.6104	4.8966e-06	-1.92972	-1.94287
123560731	rs596940	6.77101e-19	-1.24784	11.9074	3.52443e-05	-1.47405	-0.424776
123561248	rs61955223	2.25783e-24	-1.95166	-9.02317e-10	3.20113e-05	-1.99504	-9.02317e-10
123561422	rs148548146	2.59636e-24	-1.81195	-9.02317e-10	3.30354e-05	-1.96355	-9.02317e-10
123561638	rs73230051	3.60825e-22	3.12234	-9.02317e-10	3.17947e-05	-2.00183	-9.02317e-10
123562875	rs4148861	8.75261e-22	-2.21679e-10	4.00846	6.56059e-05	-2.21679e-10	-1.27747
123565652	rs12810157	2.7146e-23	0.535171	-9.02317e-10	4.27191e-05	-1.70649	-9.02317e-10
123565972	rs142663714	2.40082e-24	-1.89025	-9.02317e-10	3.12889e-05	-2.01787	-9.02317e-10
123565973	rs75625781	3.31285e-24	-2.21679e-10	-1.56825	3.33743e-05	-2.21679e-10	-1.95335
123568186	rs12306711	3.61739e-24	-2.21679e-10	-1.4803	7.62243e-05	-2.21679e-10	-1.12745
123568619	rs4148862	5.92642e-07	18.9095	19.2479	9.62001e-06	-1.91767	-1.27962
123569375	rs4148863	1.21663e-06	19.6875	19.1891	9.68307e-06	-1.93129	-1.25946
123569482	rs79050529	5.95622e-24	-2.21679e-10	-0.981621	4.74017e-05	-2.21679e-10	-1.60247
123570534	rs142068359	2.42338e-24	-1.88089	-9.02317e-10	3.13719e-05	-2.01522	-9.02317e-10
123571096	rs78299420	2.47181e-24	-1.86111	-9.02317e-10	3.22314e-05	-1.98819	-9.02317e-10
123572495	rs10848428	1.51241e-06	19.9216	19.1725	9.27471e-06	-1.95492	-1.27892
123572794	rs7312673	2.09567e-24	-2.02618	-9.02317e-10	0.000123455	-0.645251	-9.02317e-10
123573030	rs74599304	8.10703e-23	-2.21679e-10	1.62926	4.74318e-05	-2.21679e-10	-1.60184
123575742	rs1727307	8.40844e-07	18.9095	19.5977	1.01832e-05	-1.91767	-1.22273
123575884	rs61955225	3.73129e-24	-1.4493	-9.02317e-10	3.11971e-05	-2.02081	-9.02317e-10
123580657	rs4148864	4.94919e-16	4.65863	12.5952	3.38318e-05	-1.79664	-0.143091
123581879	rs140979865	2.09191e-24	-2.02798	-9.02317e-10	7.17383e-05	-1.18811	-9.02317e-10
123582855	rs947800	1.10565e-23	-0.363041	-9.02317e-10	0.000133939	-0.563748	-9.02317e-10
123584033	rs10848429	3.29474e-24	-2.21679e-10	-1.57373	7.19032e-05	-2.21679e-10	-1.18581
123584741	rs947801	1.10565e-23	-0.363041	-9.02317e-10	0.000133939	-0.563748	-9.02317e-10
123585705	rs117689661	2.19577e-24	-1.97952	-9.02317e-10	3.53472e-05	-1.89591	-9.02317e-10
123586688	rs1790094	6.57908e-07	19.0955	19.1663	9.88609e-06	-1.9064	-1.2636
123586782	rs79769662	3.48106e-24	-1.51872	-9.02317e-10	3.98931e-05	-1.77493	-9.02317e-10
123587714	rs117065261	3.76461e-24	-1.44041	-9.02317e-10	4.84506e-05	-1.58059	-9.02317e-10
123589003	rs186587798	7.34373e-24	-2.21679e-10	-0.772211	0.000492588	-2.21679e-10	0.738541
123589293	rs12372667	1.2356e-23	-0.251919	-9.02317e-10	0.000120458	-0.669833	-9.02317e-10
123589580	rs191264488	2.30808e-23	0.372943	-9.02317e-10	0.0018357	2.05405	-9.02317e-10
123589909	rs12318594	3.09913e-24	-2.21679e-10	-1.63494	6.18805e-05	-2.21679e-10	-1.33593
123590165	rs1617156	4.22644e-14	19.6872	2.01391	5.77325e-06	-2.02774	-1.68016
123590742	rs11061611	3.08828e-24	-2.21679e-10	-1.63844	6.15804e-05	-2.21679e-10	-1.34079
123591321	rs77863255	3.12634e-24	-2.21679e-10	-1.62619	6.26332e-05	-2.21679e-10	-1.32384
123591596	rs1790106	4.33969e-07	18.823	19.0227	9.88279e-06	-1.88086	-1.28948
123591671	rs139833664	3.28787e-24	-2.21679e-10	-1.57582	7.16912e-05	-2.21679e-10	-1.18876
123591781	rs117860345	3.93264e-24	-1.39675	-9.02317e-10	3.7851e-05	-1.82747	-9.02317e-10
123593382	rs7132277	2.35845e-18	13.5983	-1.69082	4.8826e-06	-1.91887	-1.95659
123593485	rs7299943	2.99202e-15	17.0396	2.01356	5.77796e-06	-2.02701	-1.68007
123593899	rs73230058	3.58049e-21	5.4172	-9.02317e-10	0.000620017	0.968615	-9.02317e-10
123593976	rs140099343	2.15135e-24	-1.99996	-9.02317e-10	4.04047e-05	-1.76218	-9.02317e-10
123594402	rs75589918	4.43746e-16	4.91046	12.2342	3.05312e-05	-1.70233	-0.340052
123595064	rs12423255	2.99429e-22	2.93582	-9.02317e-10	3.13984e-05	-2.01438	-9.02317e-10
123595163	rs949143	2.30069e-07	18.9341	18.277	8.70576e-06	-1.87392	-1.42323
123595749	rs4148865	2.40655e-16	4.61729	11.9155	2.53391e-05	-1.76337	-0.465416
123596156	rs141025836	5.95777e-24	-2.21679e-10	-0.981361	0.000113367	-2.21679e-10	-0.730502
123597239	rs11061613	1.17495e-23	-0.302246	-9.02317e-10	0.000115277	-0.713797	-9.02317e-10
123600086	rs1727326	2.27349e-19	9.56819	-9.02317e-10	3.18042e-05	-2.00153	-9.02317e-10
123600864	rs11061615	6.56838e-24	-0.883791	-9.02317e-10	5.88376e-05	-1.38635	-9.02317e-10
123601033	rs140550237	5.33819e-24	-1.09117	-9.02317e-10	3.39817e-05	-1.93531	-9.02317e-10
123602533	rs147851315	2.23908e-24	-2.21679e-10	-1.95999	3.80946e-05	-2.21679e-10	-1.82106
123604053	rs7975763	1.94592e-15	16.3311	2.29181	4.67621e-06	-2.02794	-1.8907
123604492	rs1790121	4.14427e-07	19.5707	18.2289	8.28675e-06	-1.91543	-1.43104
123605890	rs1880975	2.66692e-24	-2.21679e-10	-1.78513	3.35222e-05	-2.21679e-10	-1.94892
123606023	rs11061616	2.96055e-24	-2.21679e-10	-1.68068	6.15785e-05	-2.21679e-10	-1.34082
123606739	rs1790122	3.85717e-07	19.4989	18.2289	8.33035e-06	-1.91018	-1.43104
123608878	rs143643671	2.73752e-24	-2.21679e-10	-1.75901	5.18096e-05	-2.21679e-10	-1.51356
123610753	rs116918050	3.98902e-24	-1.38251	-9.02317e-10	0.00253324	2.37612	-9.02317e-10
123610989	rs76258382	2.11356e-24	-2.01768	-9.02317e-10	3.7987e-05	-1.82389	-9.02317e-10
123611741	rs11057162	1.43468e-22	-2.21679e-10	2.20006	3.3883e-05	-2.21679e-10	-1.93822
123612436	rs78753733	2.18616e-16	4.89897	11.5378	0.000109961	-1.72737	0.966366
123612452	rs56347904	1.50899e-23	-0.0520314	-9.02317e-10	0.000120886	-0.666285	-9.02317e-10
123613273	rs78857330	7.63706e-23	-2.21679e-10	1.56954	3.43644e-05	-2.21679e-10	-1.92411
123613565	rs1790120	1.9566e-15	16.6648	1.96364	6.32186e-06	-1.95122	-1.6659
123614139	rs2851442	2.22087e-23	-2.21679e-10	0.334427	3.59613e-05	-2.21679e-10	-1.87869
123614218	rs78220661	3.586e-24	-2.21679e-10	-1.48902	3.36394e-05	-2.21679e-10	-1.94544
123614609	rs10846468	1.38997e-24	-0.692445	-1.74433	1.27176e-05	-1.42604	-1.4921
123614813	rs2510885	5.03213e-14	19.9013	1.97432	5.80515e-06	-2.012	-1.69039
123614832	rs79665790	6.34216e-17	5.46495	9.73431	7.40241e-06	-1.83572	-1.6236
123615098	rs1790119	4.57131e-14	19.8357	1.94391	5.74087e-06	-2.01017	-1.70335
123615869	rs76205535	6.5942e-17	5.30376	9.93447	7.28325e-06	-1.86081	-1.61474
123616514	rs1727294	3.90467e-14	19.8357	1.78628	6.12697e-06	-2.01017	-1.63826
123616861	rs1727295	2.15417e-08	19.1371	15.7056	5.26172e-06	-1.87693	-1.92374
123618544	rs1790116	3.34899e-15	20.0269	-0.86099	7.68649e-06	-2.01521	-1.40646
123618603	rs1727316	3.3205e-15	20.0928	-0.93543	7.28251e-06	-2.01674	-1.45891
123618894	rs6488865	1.969e-23	0.214052	-9.02317e-10	5.32539e-05	-1.48606	-9.02317e-10
123618942	rs1727317	2.31558e-16	16.6055	-0.111236	1.43327e-05	-1.93904	-0.859553
123619086	rs148023873	2.16572e-24	-1.9933	-9.02317e-10	4.15691e-05	-1.73377	-9.02317e-10
123619362	rs10846469	2.73867e-24	-2.21679e-10	-1.75859	5.46972e-05	-2.21679e-10	-1.45932
123619648	rs78856743	1.20812e-12	4.91828	20.1357	5.23319e-06	-1.9146	-1.89151
123619838	rs1616131	3.71907e-15	20.1285	-0.857777	7.59126e-06	-2.02055	-1.41359
123619856	rs1616181	3.72971e-15	20.1285	-0.854919	7.60655e-06	-2.02055	-1.41157
123620244	rs1619483	1.20114e-23	-0.280199	-9.02317e-10	3.10348e-05	-2.02602	-9.02317e-10
123620716	rs1623129	3.02976e-23	-2.21679e-10	0.645012	3.79475e-05	-2.21679e-10	-1.82493
123620797	rs144288399	2.37476e-24	-2.21679e-10	-1.90116	4.96554e-05	-2.21679e-10	-1.55602
123620893	rs117833576	2.31691e-24	-1.92582	-9.02317e-10	5.33137e-05	-1.48494	-9.02317e-10
123621210	rs1727318	3.72971e-15	20.1285	-0.854919	7.60655e-06	-2.02055	-1.41157
123621448	rs141838768	6.25771e-25	-1.43746	-1.79737	4.45698e-06	-2.02792	-1.93874
123621667	rs145714392	2.77754e-24	-2.21679e-10	-1.74449	3.31987e-05	-2.21679e-10	-1.95862
123622209	rs2851441	3.55464e-15	20.0625	-0.837047	7.71281e-06	-2.01929	-1.39896
123622312	rs12298355	2.73323e-24	-2.21679e-10	-1.76057	5.1717e-05	-2.21679e-10	-1.51535
123622495	rs137989642	6.94568e-24	-0.827938	-9.02317e-10	7.33721e-05	-1.16559	-9.02317e-10
123622686	rs12371718	5.69405e-24	-1.02664	-9.02317e-10	5.40144e-05	-1.47188	-9.02317e-10
123622731	rs1611973	1.25968e-07	20.6089	15.9998	5.40187e-06	-1.86514	-1.90925
123623174	rs2695482	3.56492e-15	20.0625	-0.83416	7.72857e-06	-2.01929	-1.39692
123623763	rs113173910	1.5413e-22	0.0940379	2.1777	0.000103179	-2.01587	1.1912
123623835	rs186900746	2.24906e-24	-2.21679e-10	-1.95555	3.74423e-05	-2.21679e-10	-1.83833
123624009	rs71456786	4.98738e-24	-1.15915	-9.02317e-10	3.1374e-05	-2.01515	-9.02317e-10
123624227	rs150632425	2.24921e-24	-2.21679e-10	-1.95548	3.7429e-05	-2.21679e-10	-1.83869
123626145	rs141086017	2.12928e-24	-2.01027	-9.02317e-10	5.46403e-05	-1.46036	-9.02317e-10
123626635	rs150124865	2.90836e-23	-2.21679e-10	0.604117	6.23379e-05	-2.21679e-10	-1.32856
123626982	rs1106240	1.83389e-16	16.8929	-0.631855	9.57982e-06	-1.95007	-1.2514
123627016	rs1106241	3.17724e-15	19.9369	-0.823642	7.80722e-06	-2.01661	-1.38948
123627491	rs11057167	5.7927e-24	-1.00946	-9.02317e-10	5.47113e-05	-1.45906	-9.02317e-10
123627905	rs77250160	1.82273e-12	5.01455	20.4508	5.52226e-06	-1.90202	-1.85033
123627972	rs77380554	4.65592e-24	-1.22792	-9.02317e-10	4.36345e-05	-1.68528	-9.02317e-10
123629042	rs144222359	7.48264e-22	-2.21679e-10	3.8517	0.000740405	-2.21679e-10	1.14607
123630839	rs117389598	1.11037e-23	-0.358783	-9.02317e-10	3.17462e-05	-2.00336	-9.02317e-10
123631989	rs79375927	1.27492e-23	-0.22059	-9.02317e-10	3.11342e-05	-2.02283	-9.02317e-10
123632264	rs78085991	8.00132e-24	-0.686451	-9.02317e-10	3.29112e-05	-1.96732	-9.02317e-10
123632276	rs1569068	2.55481e-15	19.8056	-0.910407	7.05386e-06	-2.01341	-1.49414
123632367	rs58991895	1.50354e-12	5.02507	20.2477	5.30422e-06	-1.90061	-1.89202
123632930	rs1727302	0.000294554	28.5785	15.7875	4.36963e-06	-2.02689	-1.95956
123633057	rs74703625	1.66636e-12	5.02507	20.3505	5.33507e-06	-1.90061	-1.88622
123633382	rs1727305	1.58088e-07	20.6824	16.1534	5.38745e-06	-1.87131	-1.90575
123633424	rs1790090	3.21326e-15	20.0625	-0.938017	7.18655e-06	-2.01929	-1.46963
123634043	rs949142	3.20056e-15	20.0625	-0.941977	7.16687e-06	-2.01929	-1.47238
123634122	rs884548	4.40137e-15	20.3811	-0.941977	7.12992e-06	-2.02446	-1.47238
123634891	rs112681709	5.15174e-24	-1.12672	-9.02317e-10	5.01658e-05	-1.5458	-9.02317e-10
123635096	rs1716183	2.28465e-16	17.0919	-0.611067	9.94738e-06	-1.81166	-1.35216
123636841	rs1790108	2.87601e-15	19.9611	-0.947442	7.18075e-06	-2.01357	-1.47616
123637509	rs1716184	3.06758e-07	21.1799	16.3188	5.23346e-06	-1.90971	-1.89634
123637698	rs55863153	2.05898e-23	0.258737	-9.02317e-10	4.4811e-05	-1.65868	-9.02317e-10
123637752	rs1790109	3.02014e-15	20.0269	-0.964346	7.08589e-06	-2.01521	-1.48782
123637837	rs10846471	2.39746e-24	-2.21679e-10	-1.89165	4.30721e-05	-2.21679e-10	-1.69826
123638052	rs1260315	1.24902e-23	-0.241113	-9.02317e-10	3.11017e-05	-2.02387	-9.02317e-10
123638070	rs1716185	2.99151e-15	20.0269	-0.973872	7.03961e-06	-2.01521	-1.49437
123638457	rs148781207	3.02447e-24	-1.65932	-9.02317e-10	3.11988e-05	-2.02075	-9.02317e-10
123638580	rs1627724	2.98349e-15	20.0269	-0.976556	7.02664e-06	-2.01521	-1.49622
123638930	rs1727315	2.98349e-15	20.0269	-0.976556	7.02664e-06	-2.01521	-1.49622
123639183	rs11057171	5.06902e-24	-1.14291	-9.02317e-10	4.95763e-05	-1.55762	-9.02317e-10
123639869	rs61187102	1.57708e-12	5.07282	20.2477	5.33874e-06	-1.89412	-1.89202
123640262	rs74359282	3.20728e-23	-2.21679e-10	0.701951	0.000127988	-2.21679e-10	-0.609192
123640664	rs1727314	3.91557e-15	20.285	-0.962799	7.05489e-06	-2.02066	-1.48675
123640853	rs1727313	2.35506e-16	17.3045	-0.793319	8.32339e-06	-1.97413	-1.36793
123640870	rs56315722	2.78163e-24	-1.74302	-9.02317e-10	3.11631e-05	-2.0219	-9.02317e-10
123641200	rs1051434	1.22615e-07	20.897	15.6848	5.20819e-06	-1.88858	-1.92232
123641899	rs7311411	2.52944e-24	-1.83806	-9.02317e-10	3.98413e-05	-1.77623	-9.02317e-10
123642538	rs1716162	6.54631e-15	21.0344	-1.19826	4.72731e-05	-0.340693	-1.2645
123642740	rs11057172	2.25975e-24	-2.21679e-10	-1.9508	3.65651e-05	-2.21679e-10	-1.86204
123642955	rs2682429	3.0386e-15	20.0269	-0.958255	7.1157e-06	-2.01521	-1.48362
123643420	rs2695481	3.00511e-15	20.0269	-0.969335	7.0616e-06	-2.01521	-1.49125
123643453	rs12311134	2.44458e-24	-2.21679e-10	-1.87219	4.32655e-05	-2.21679e-10	-1.69378
123643689	rs2851438	2.93897e-15	20.0269	-0.991591	6.95459e-06	-2.01521	-1.50652
123643729	rs10744147	1.66494e-16	16.9904	-0.826014	8.5032e-06	-1.92953	-1.39116
123644001	rs11057173	5.03487e-24	-1.14967	-9.02317e-10	4.93328e-05	-1.56254	-9.02317e-10
123644043	rs61041384	2.04449e-12	5.12252	20.4576	5.44102e-06	-1.88722	-1.87995
123644056	rs1047158	2.78291e-15	19.9611	-0.980348	7.01985e-06	-2.01357	-1.49882
123644714	rs10772993	1.08074e-16	16.582	-0.849734	8.63172e-06	-1.89777	-1.40792
123644808	rs10846473	2.42532e-24	-2.21679e-10	-1.88009	4.26679e-05	-2.21679e-10	-1.70768
123644993	rs75541989	2.999e-24	-2.21679e-10	-1.66778	4.31803e-05	-2.21679e-10	-1.69575
123645323	rs1260317	7.65483e-24	-0.730721	-9.02317e-10	3.32376e-05	-1.95745	-9.02317e-10
123645803	rs1051431	2.58258e-15	19.9013	-0.995318	6.95918e-06	-2.012	-1.50907
123645988	rs1260319	1.2647e-23	-0.228636	-9.02317e-10	3.1121e-05	-2.02325	-9.02317e-10
123647725	rs1727296	2.75184e-15	20.0269	-1.05738	6.65087e-06	-2.01521	-1.55118
123648032	rs1727293	1.18711e-07	20.897	15.6525	5.20048e-06	-1.88858	-1.9238
123648881	rs1716165	2.66662e-15	20.0269	-1.08884	6.51214e-06	-2.01521	-1.57226
123649270	rs149723937	2.28293e-24	-2.21679e-10	-1.9406	3.4068e-05	-2.21679e-10	-1.93277
123649486	rs1617434	1.46992e-16	16.9904	-0.950589	7.79333e-06	-1.92953	-1.47833
123650335	rs1615350	0.000402983	28.5397	16.1397	4.36555e-06	-2.02782	-1.95957
123650714	rs1618679	2.30114e-15	19.9611	-1.17044	6.1813e-06	-2.01357	-1.62603
123651018	rs1621194	2.28964e-15	19.9611	-1.17545	6.16122e-06	-2.01357	-1.62929
123651162	rs1716167	2.44538e-15	20.0269	-1.17545	6.15115e-06	-2.01521	-1.62929
123651738	rs77983490	2.29761e-24	-1.93419	-9.02317e-10	8.29836e-05	-1.04249	-9.02317e-10
123651966	rs1716168	2.47519e-15	20.0413	-1.17782	6.12088e-06	-2.01861	-1.63082
123652527	rs34484751	3.66224e-23	0.834601	-9.02317e-10	4.43372e-05	-1.66931	-9.02317e-10
123652729	rs12318389	2.50809e-24	-2.21679e-10	-1.84654	4.50325e-05	-2.21679e-10	-1.65375
123652783	rs76617121	4.45993e-21	-2.21679e-10	5.63683	3.33323e-05	-2.21679e-10	-1.9546
123652848	rs117169430	4.07754e-23	0.942021	-9.02317e-10	0.000178737	-0.275214	-9.02317e-10
123653556	rs2682426	5.68876e-15	19.6957	-9.02317e-10	3.19994e-05	-1.99541	-9.02317e-10
123653592	rs2851437	1.93897e-21	6.66092	-1.85707	5.03168e-06	-1.90486	-1.94052
123654380	rs113842662	5.86162e-24	-2.21679e-10	-0.997631	4.39722e-05	-2.21679e-10	-1.67757
123654381	rs112406620	5.86162e-24	-2.21679e-10	-0.997631	4.39722e-05	-2.21679e-10	-1.67757
123654498	rs1727291	6.4371e-24	-0.90398	-9.02317e-10	3.48741e-05	-1.90939	-9.02317e-10
123654778	rs2950537	1.01008e-14	20.2698	-9.02317e-10	3.14176e-05	-2.01376	-9.02317e-10
123654812	rs3018098	7.80366e-15	20.0118	-9.02317e-10	3.16475e-05	-2.00647	-9.02317e-10
123655049	rs1790097	3.22682e-16	16.8261	-9.02317e-10	3.43297e-05	-1.92512	-9.02317e-10
123655457	rs1716177	6.3717e-15	19.8091	-9.02317e-10	3.14741e-05	-2.01197	-9.02317e-10
123655467	rs1716176	6.3717e-15	19.8091	-9.02317e-10	3.14741e-05	-2.01197	-9.02317e-10
123655481	rs1790098	6.3717e-15	19.8091	-9.02317e-10	3.14741e-05	-2.01197	-9.02317e-10
123655898	rs143412900	2.11551e-24	-2.01676	-9.02317e-10	3.72397e-05	-1.84376	-9.02317e-10
123656533	rs1790099	2.2475e-18	13.694	-1.83472	8.74895e-06	-1.99825	-1.29395
123656544	rs4759367	1.14396e-12	4.91083	20.0886	4.885e-06	-1.91556	-1.95941
123656564	rs112982798	2.25598e-24	-2.21679e-10	-1.95248	3.56752e-05	-2.21679e-10	-1.88668
123656725	rs1790100	7.30685e-15	19.946	-9.02317e-10	3.17142e-05	-2.00437	-9.02317e-10
123656809	rs2682427	5.02687e-15	4.41442	15.1576	4.67937e-06	-1.97408	-1.94389
123657100	rs143732191	1.37847e-23	-2.21679e-10	-0.142498	7.14586e-05	-2.21679e-10	-1.19201
123657105	rs148129654	3.99126e-24	-1.38195	-9.02317e-10	5.52216e-05	-1.44978	-9.02317e-10
123657338	rs2049114	9.41977e-15	20.2	-9.02317e-10	3.11851e-05	-2.02119	-9.02317e-10
123658014	rs12368208	5.25773e-24	-1.10636	-9.02317e-10	5.09202e-05	-1.53087	-9.02317e-10
123658258	rs1727309	2.90678e-16	16.7217	-9.02317e-10	3.36715e-05	-1.94448	-9.02317e-10
123658388	rs1716175	8.82401e-15	20.1347	-9.02317e-10	3.12224e-05	-2.02	-9.02317e-10
123659380	rs2682428	1.12364e-23	-0.346898	-9.02317e-10	3.09912e-05	-2.02743	-9.02317e-10
123659542	rs1790123	2.69394e-16	16.6456	-9.02317e-10	3.48559e-05	-1.90991	-9.02317e-10
123660005	rs2695474	7.15731e-24	-0.797924	-9.02317e-10	3.37999e-05	-1.94068	-9.02317e-10
123660100	rs79652218	1.97016e-12	5.16826	20.3748	5.04436e-06	-1.88473	-1.95813
123660510	rs1727310	3.65735e-16	16.9514	-9.02317e-10	3.3184e-05	-1.95907	-9.02317e-10
123660716	rs1727311	1.70418e-16	16.1877	-9.02317e-10	3.44418e-05	-1.92186	-9.02317e-10
123660717	rs1716174	2.01352e-16	16.3545	-9.02317e-10	3.402e-05	-1.93418	-9.02317e-10
123660721	rs1716173	5.07435e-15	19.5814	-9.02317e-10	3.14468e-05	-2.01284	-9.02317e-10
123661764	rs11057180	2.41076e-24	-2.21679e-10	-1.88611	4.08107e-05	-2.21679e-10	-1.75219
123662674	rs78538199	1.17593e-12	4.8014	20.2256	4.8043e-06	-1.93237	-1.95925
123663351	rs1790124	7.58019e-15	19.9827	-9.02317e-10	3.18444e-05	-2.00027	-9.02317e-10
123663660	rs1716164	7.58019e-15	19.9827	-9.02317e-10	3.18444e-05	-2.00027	-9.02317e-10
123663844	rs11057182	5.38366e-24	-1.08269	-9.02317e-10	5.18152e-05	-1.51345	-9.02317e-10
123664205	rs1727300	7.58019e-15	19.9827	-9.02317e-10	3.18444e-05	-2.00027	-9.02317e-10
123664438	rs3759113	9.71168e-13	4.81771	20.018	4.81015e-06	-1.93043	-1.95997
123664514	rs1727301	6.32452e-15	4.41694	15.3847	4.68477e-06	-1.96673	-1.95008
123665113	rs2851447	0.105578	28.4194	21.8283	4.59849e-06	-2.02664	-1.90876
123665256	rs1790125	8.0231e-15	20.0395	-9.02317e-10	3.1397e-05	-2.01442	-9.02317e-10
123665271	rs61957464	2.77469e-24	-1.74552	-9.02317e-10	3.10745e-05	-2.02475	-9.02317e-10
123665289	rs149003910	2.09558e-24	-2.02623	-9.02317e-10	3.99345e-05	-1.77389	-9.02317e-10
123665695	rs1727306	8.0231e-15	20.0395	-9.02317e-10	3.1397e-05	-2.01442	-9.02317e-10
123666075	rs10846476	1.76373e-24	-0.939393	-1.25924	8.49963e-06	-1.49283	-1.82827
123666297	rs10846477	1.79775e-24	-0.966326	-1.2132	8.51273e-06	-1.51167	-1.8079
123666538	rs77512518	1.03925e-12	4.81771	20.0858	4.81077e-06	-1.93043	-1.95984
123666649	rs12229700	4.87614e-07	20.7988	17.1635	5.17703e-06	-1.86669	-1.95021
123666948	rs10846478	8.56358e-15	20.1047	-9.02317e-10	3.13478e-05	-2.01599	-9.02317e-10
123666973	rs143553753	4.27311e-24	-1.31372	-9.02317e-10	5.06593e-05	-1.53601	-9.02317e-10
123666978	rs117316697	3.80335e-24	-1.43018	-9.02317e-10	4.60326e-05	-1.63178	-9.02317e-10
123667354	rs2851436	8.0231e-15	20.0395	-9.02317e-10	3.1397e-05	-2.01442	-9.02317e-10
123667950	rs1790105	8.56358e-15	20.1047	-9.02317e-10	3.13478e-05	-2.01599	-9.02317e-10
123667952	rs1616484	4.71597e-07	20.7988	17.1301	5.17319e-06	-1.86669	-1.95095
123668022	rs1615694	8.0231e-15	20.0395	-9.02317e-10	3.1397e-05	-2.01442	-9.02317e-10
123668043	rs4759406	1.05496e-12	4.8686	20.0499	4.84009e-06	-1.92428	-1.95992
123668660	rs148234445	2.329e-24	-2.21679e-10	-1.92062	5.94348e-05	-2.21679e-10	-1.37625
123669235	rs1790135	0.123451	28.571	21.8331	4.49666e-06	-2.02689	-1.9309
123669297	rs149544529	3.92131e-24	-2.21679e-10	-1.39963	0.000136939	-2.21679e-10	-0.541593
123669468	rs1716159	8.0231e-15	20.0395	-9.02317e-10	3.1397e-05	-2.01442	-9.02317e-10
123669508	rs1716158	8.0231e-15	20.0395	-9.02317e-10	3.1397e-05	-2.01442	-9.02317e-10
123670203	rs142793829	2.3167e-24	-1.92591	-9.02317e-10	3.72722e-05	-1.84288	-9.02317e-10
123670473	rs1716157	8.0231e-15	20.0395	-9.02317e-10	3.1397e-05	-2.01442	-9.02317e-10
123671310	rs1716156	8.0231e-15	20.0395	-9.02317e-10	3.1397e-05	-2.01442	-9.02317e-10
123671438	rs147551790	2.69289e-24	-1.77544	-9.02317e-10	0.000605673	0.945209	-9.02317e-10
123671486	rs11057186	5.61971e-24	-1.03978	-9.02317e-10	5.34886e-05	-1.48166	-9.02317e-10
123671665	rs76152284	1.03877e-12	4.885	20.018	4.84965e-06	-1.92226	-1.95997
123671761	rs10772995	8.56358e-15	20.1047	-9.02317e-10	3.13478e-05	-2.01599	-9.02317e-10
123672634	rs1790087	8.56358e-15	20.1047	-9.02317e-10	3.13478e-05	-2.01599	-9.02317e-10
123673258	rs1790088	3.68218e-07	20.5847	17.0967	5.26626e-06	-1.84815	-1.95166
123674155	rs144333498	1.14997e-23	-2.21679e-10	-0.323733	0.000202262	-2.21679e-10	-0.15157
123674251	rs2947099	7.58019e-15	19.9827	-9.02317e-10	3.18444e-05	-2.00027	-9.02317e-10
123676763	rs2102949	0.123451	28.571	21.8331	4.49666e-06	-2.02689	-1.9309
123676841	rs10846479	2.03814e-24	-0.914281	-1.13974	9.13528e-06	-1.47518	-1.7738
123677810	rs4460848	0.127936	28.571	21.8688	4.50233e-06	-2.02689	-1.92964
123678469	rs117795630	6.97223e-24	-2.21679e-10	-0.824122	3.94598e-05	-2.21679e-10	-1.78585
123678614	rs60296110	1.42106e-12	5.1665	20.0499	5.09101e-06	-1.87373	-1.95992
123680563	rs1727286	3.97842e-07	20.7318	17.027	5.19173e-06	-1.86101	-1.95306
123680597	rs12827129	5.1546e-24	-1.12617	-9.02317e-10	3.15086e-05	-2.01087	-9.02317e-10
123680765	rs148402826	2.48152e-24	-1.85719	-9.02317e-10	0.000536976	0.824822	-9.02317e-10
123680819	rs75648402	1.39853e-12	5.15052	20.0499	5.07915e-06	-1.87606	-1.95992
123680935	rs79033960	1.39853e-12	5.15052	20.0499	5.07915e-06	-1.87606	-1.95992
123681027	rs118072116	1.61491e-23	-2.21679e-10	0.0158084	7.68879e-05	-2.21679e-10	-1.11878
123681222	rs1790095	7.58019e-15	19.9827	-9.02317e-10	3.18444e-05	-2.00027	-9.02317e-10
123681637	rs77015199	1.30699e-12	5.15052	19.9822	5.07878e-06	-1.87606	-1.96
123682081	rs1716180	0.119897	28.6519	21.7229	4.47797e-06	-2.02733	-1.93463
123682316	rs150378933	1.37648e-12	5.1665	20.018	5.09077e-06	-1.87373	-1.95997
123682594	rs11610710	3.47241e-07	20.7318	16.891	5.17949e-06	-1.86101	-1.95542
123683563	rs1790126	7.09796e-15	19.917	-9.02317e-10	3.19204e-05	-1.99789	-9.02317e-10
123683668	rs7312706	2.8525e-24	-1.71786	-9.02317e-10	3.40141e-05	-1.93436	-9.02317e-10
123683976	rs74240768	1.35186e-12	5.18428	19.9822	5.10396e-06	-1.87112	-1.96
123684003	rs61955270	2.18574e-24	-1.9841	-9.02317e-10	3.37557e-05	-1.94198	-9.02317e-10
123684025	rs112354496	1.40035e-23	-2.21679e-10	-0.126751	7.21947e-05	-2.21679e-10	-1.18177
123684208	rs79169804	1.35186e-12	5.18428	19.9822	5.10396e-06	-1.87112	-1.96
123684538	rs117497930	3.84507e-24	-2.21679e-10	-1.41927	0.000187992	-2.21679e-10	-0.224734
123684694	rs138997931	5.46368e-24	-2.21679e-10	-1.06794	4.30645e-05	-2.21679e-10	-1.69843
123686127	rs1716182	7.09796e-15	19.917	-9.02317e-10	3.19204e-05	-1.99789	-9.02317e-10
123686150	rs12813841	2.38647e-24	-1.89624	-9.02317e-10	3.33204e-05	-1.95496	-9.02317e-10
123686224	rs1402274	6.64702e-15	19.8514	-9.02317e-10	3.19997e-05	-1.9954	-9.02317e-10
123687672	rs113730715	1.38238e-23	-2.21679e-10	-0.139665	7.15903e-05	-2.21679e-10	-1.19017
123687774	rs3759111	4.01208e-13	4.28651	19.6652	5.11257e-06	-1.87049	-1.95894
123688228	rs74240769	1.29952e-12	5.21634	19.9106	5.12849e-06	-1.86636	-1.95996
123688283	rs144354883	2.37228e-23	0.400377	-9.02317e-10	3.18919e-05	-1.99878	-9.02317e-10
123688484	rs11057189	0.0952998	28.571	21.5743	4.45919e-06	-2.02689	-1.93927
123688780	rs113804400	6.09199e-24	-0.959084	-9.02317e-10	5.68192e-05	-1.42126	-9.02317e-10
123688783	rs145936601	2.43704e-24	-2.21679e-10	-1.87528	3.31874e-05	-2.21679e-10	-1.95896
123688805	rs74917517	1.27884e-12	5.2003	19.9106	5.11626e-06	-1.86875	-1.95996
123689328	rs75338498	9.74598e-13	4.96434	19.8749	4.94871e-06	-1.90211	-1.9599
123689386	rs2695479	1.983e-16	16.3392	-9.02317e-10	3.62016e-05	-1.87203	-9.02317e-10
123689521	rs2695478	2.10283e-16	16.3979	-9.02317e-10	3.60082e-05	-1.87738	-9.02317e-10
123689674	rs4759407	1.34683e-12	5.21634	19.9464	5.12832e-06	-1.86636	-1.95999
123689897	rs1790129	5.88847e-07	20.7318	17.4191	6.08209e-06	-1.86101	-1.79478
123691256	rs11057191	2.96085e-24	-2.21679e-10	-1.68058	0.000226419	-2.21679e-10	-0.0387438
123691742	rs74240770	1.5201e-12	5.28248	20.0013	5.18026e-06	-1.85635	-1.95993
123692305	rs1727290	6.26248e-15	19.7918	-9.02317e-10	3.20748e-05	-1.99306	-9.02317e-10
123692378	rs138377250	1.35092e-12	5.2003	19.9655	5.11617e-06	-1.86875	-1.95998
123692812	rs76095298	1.45126e-12	5.2003	20.0371	5.11684e-06	-1.86875	-1.95985
123692965	rs1270594	1.73379e-16	16.2049	-9.02317e-10	3.8153e-05	-1.81953	-9.02317e-10
123692985	rs548062289	8.84127e-24	-2.21679e-10	-0.586627	5.51174e-05	-2.21679e-10	-1.45167
123693363	rs76872194	1.47472e-12	5.21634	20.0371	5.12908e-06	-1.86636	-1.95985
123693420	rs11057192	5.86564e-15	19.7263	-9.02317e-10	3.21606e-05	-1.99039	-9.02317e-10
123694206	rs2695476	1.67266e-16	16.169	-9.02317e-10	3.67898e-05	-1.85591	-9.02317e-10
123694250	rs2851443	0.116288	28.4167	21.9276	4.52545e-06	-2.02577	-1.92565
123694672	rs79902160	1.24404e-20	-2.21679e-10	6.66264	0.00110897	-2.21679e-10	1.55006
123694724	rs2682434	5.86564e-15	19.7263	-9.02317e-10	3.21606e-05	-1.99039	-9.02317e-10
123695918	rs10744148	5.86564e-15	19.7263	-9.02317e-10	3.21606e-05	-1.99039	-9.02317e-10
123696963	rs74240771	1.05844e-12	5.1665	19.7553	5.09224e-06	-1.87373	-1.95968
123697007	rs3018099	0.0791286	28.3361	21.6232	4.49489e-06	-2.02502	-1.93317
123697041	rs2682433	1.76916e-16	16.2251	-9.02317e-10	3.65914e-05	-1.86132	-9.02317e-10
123697357	rs4372492	5.49446e-15	19.6609	-9.02317e-10	3.22498e-05	-1.98762	-9.02317e-10
123697531	rs10772996	5.17785e-15	19.6016	-9.02317e-10	3.23339e-05	-1.98502	-9.02317e-10
123697601	rs145337541	3.87643e-24	-1.41114	-9.02317e-10	3.10653e-05	-2.02504	-9.02317e-10
123697898	rs1790134	2.55459e-07	20.3052	17.0106	5.40091e-06	-1.82227	-1.95229
123697972	rs11057195	6.11093e-24	-0.955978	-9.02317e-10	5.69523e-05	-1.41892	-9.02317e-10
123698332	rs1727325	5.17785e-15	19.6016	-9.02317e-10	3.23339e-05	-1.98502	-9.02317e-10
123698603	rs1727324	1.67266e-16	16.169	-9.02317e-10	3.67898e-05	-1.85591	-9.02317e-10
123698790	rs1727323	4.85104e-15	19.5364	-9.02317e-10	3.24297e-05	-1.98206	-9.02317e-10
123699520	rs1727322	1.4965e-16	16.0578	-9.02317e-10	3.71971e-05	-1.8449	-9.02317e-10
123699693	rs140562095	5.39483e-24	-2.21679e-10	-1.08062	4.3132e-05	-2.21679e-10	-1.69687
123699811	rs116912920	3.00656e-24	-1.66526	-9.02317e-10	5.74981e-05	-1.40938	-9.02317e-10
123700225	rs1716160	4.54527e-15	19.4713	-9.02317e-10	3.2529e-05	-1.979	-9.02317e-10
123700476	rs1727320	2.43856e-15	18.8486	-9.02317e-10	3.36716e-05	-1.94448	-9.02317e-10
123700867	rs1716161	6.40285e-24	-0.909314	-9.02317e-10	3.49348e-05	-1.90765	-9.02317e-10
123701010	rs1790131	4.54527e-15	19.4713	-9.02317e-10	3.2529e-05	-1.979	-9.02317e-10
123701270	rs1790130	4.54527e-15	19.4713	-9.02317e-10	3.2529e-05	-1.979	-9.02317e-10
123701353	rs1727319	0.0724216	27.9432	21.9276	4.53772e-06	-2.02306	-1.92565
123701406	rs181637522	4.27985e-24	-2.21679e-10	-1.31214	0.000104444	-2.21679e-10	-0.812483
123701869	rs2682432	6.2953e-24	-0.926255	-9.02317e-10	3.51325e-05	-1.902	-9.02317e-10
123702767	rs12372699	7.47393e-24	-0.754637	-9.02317e-10	7.6384e-05	-1.12536	-9.02317e-10
123703103	rs2851451	4.01504e-15	19.3473	-9.02317e-10	3.27283e-05	-1.97289	-9.02317e-10
123703226	rs2682431	4.01504e-15	19.3473	-9.02317e-10	3.27283e-05	-1.97289	-9.02317e-10
123703501	rs2851450	3.76297e-15	19.2824	-9.02317e-10	3.2838e-05	-1.96955	-9.02317e-10
123703578	rs139693284	8.57611e-24	-2.21679e-10	-0.617077	4.52217e-05	-2.21679e-10	-1.64955
123703581	rs2682430	4.01504e-15	19.3473	-9.02317e-10	3.27283e-05	-1.97289	-9.02317e-10
123704017	rs149790924	3.72641e-24	-1.45061	-9.02317e-10	3.82861e-05	-1.81604	-9.02317e-10
123704219	rs79833865	1.20854e-23	-2.21679e-10	-0.274061	0.000170943	-2.21679e-10	-0.319803
123704569	rs2695480	1.19274e-16	15.8309	-9.02317e-10	3.8086e-05	-1.82129	-9.02317e-10
123704598	rs1716178	7.45769e-08	19.7148	16.3698	5.78892e-06	-1.74547	-1.95971
123704844	rs1790101	4.39951e-15	19.4387	-9.02317e-10	3.23453e-05	-1.98466	-9.02317e-10
123704890	rs1790102	3.54786e-15	19.2236	-9.02317e-10	3.29408e-05	-1.96642	-9.02317e-10
123705242	rs1630693	3.11774e-15	19.0943	-9.02317e-10	3.31777e-05	-1.95925	-9.02317e-10
123705330	rs1630905	3.26296e-15	19.1398	-9.02317e-10	3.28607e-05	-1.96885	-9.02317e-10
123705559	rs1790103	7.00733e-24	-0.819101	-9.02317e-10	3.39951e-05	-1.93492	-9.02317e-10
123705962	rs36121382	1.08133e-12	5.02573	19.9174	5.09957e-06	-1.87209	-1.95989
123706188	rs150096107	4.48101e-24	-2.21679e-10	-1.26621	5.42475e-05	-2.21679e-10	-1.46757
123707156	rs11057199	7.23369e-24	-0.787308	-9.02317e-10	8.11884e-05	-1.06436	-9.02317e-10
123708063	rs1626899	3.11774e-15	19.0943	-9.02317e-10	3.31777e-05	-1.95925	-9.02317e-10
123708490	rs10744149	3.3257e-15	19.1589	-9.02317e-10	3.30574e-05	-1.96289	-9.02317e-10
123709181	rs113815499	4.61889e-24	-1.2359	-9.02317e-10	5.25822e-05	-1.49875	-9.02317e-10
123709406	rs56104963	7.92498e-24	-0.696039	-9.02317e-10	7.85193e-05	-1.09779	-9.02317e-10
123709409	rs1790104	6.63996e-08	19.3775	16.5909	5.98909e-06	-1.71382	-1.95737
123709612	rs145856309	2.09192e-24	-2.02798	-9.02317e-10	4.56974e-05	-1.63909	-9.02317e-10
123709927	rs10846486	2.94023e-15	19.0357	-9.02317e-10	3.32902e-05	-1.95587	-9.02317e-10
123710364	rs1790096	6.42949e-08	19.3125	16.6237	6.0392e-06	-1.70589	-1.95697
123710835	rs1626703	2.03995e-11	13.1028	14.7777	7.34617e-06	-1.53025	-1.93671
123711176	rs79453983	1.29223e-23	-2.21679e-10	-0.207106	6.85336e-05	-2.21679e-10	-1.23381
123711429	rs117954491	3.88372e-24	-1.40927	-9.02317e-10	3.81035e-05	-1.82083	-9.02317e-10
123712416	rs2851435	8.40571e-17	15.4809	-9.02317e-10	4.09774e-05	-1.74811	-9.02317e-10
123712712	rs1716172	3.72038e-15	19.271	-9.02317e-10	3.16291e-05	-2.00705	-9.02317e-10
123713122	rs143652794	3.05902e-24	-1.64796	-9.02317e-10	3.10353e-05	-2.02601	-9.02317e-10
123713757	rs80263881	1.3962e-23	-2.21679e-10	-0.129718	8.13218e-05	-2.21679e-10	-1.06272
123714236	rs1727334	2.63557e-15	18.9263	-9.02317e-10	3.15993e-05	-2.008	-9.02317e-10
123714689	rs60077920	1.75485e-12	5.18355	20.2438	5.19986e-06	-1.8572	-1.9553
123714736	rs57676984	1.75485e-12	5.18355	20.2438	5.19986e-06	-1.8572	-1.9553
123715113	rs941306	2.18679e-15	18.7396	-9.02317e-10	3.17958e-05	-2.0018	-9.02317e-10
123715266	rs941305	2.3315e-15	18.8037	-9.02317e-10	3.17252e-05	-2.00402	-9.02317e-10
123715773	rs4759408	1.31759e-12	4.95693	20.1838	5.01884e-06	-1.89054	-1.95739
123716123	rs112594897	1.39545e-23	-2.21679e-10	-0.130256	7.203e-05	-2.21679e-10	-1.18405
123716376	rs1716171	2.3315e-15	18.8037	-9.02317e-10	3.17252e-05	-2.00402	-9.02317e-10
123716466	rs75037792	1.78393e-12	5.19998	20.2438	5.21307e-06	-1.85466	-1.9553
123716513	rs1716170	2.3315e-15	18.8037	-9.02317e-10	3.17252e-05	-2.00402	-9.02317e-10
123716785	rs146095378	2.9424e-24	-2.21679e-10	-1.68683	3.37944e-05	-2.21679e-10	-1.94084
123716930	rs1716169	8.54131e-17	15.497	-9.02317e-10	3.61904e-05	-1.87234	-9.02317e-10
123717070	rs191114234	6.74104e-24	-0.857844	-9.02317e-10	6.97782e-05	-1.21581	-9.02317e-10
123717216	rs28362667	1.3939e-12	4.98913	20.2079	5.04969e-06	-1.886	-1.95581
123717233	rs28362668	2.27973e-24	-2.21679e-10	-1.942	3.54234e-05	-2.21679e-10	-1.89376
123717362	rs1619283	4.14827e-08	18.8541	16.6439	5.69775e-06	-1.76957	-1.95149
123717444	rs117107860	3.3656e-24	-1.55245	-9.02317e-10	0.000808559	1.23412	-9.02317e-10
123718301	rs1727332	0.0142809	26.6786	21.5686	4.53426e-06	-2.02721	-1.92226
123718879	rs1727331	0.00106935	27.1435	18.5117	4.37415e-06	-2.02542	-1.96
123719444	rs7304782	0.000645929	26.4653	18.6858	4.36294e-06	-2.02801	-1.95997
123719528	rs7139321	7.67979e-11	15.5047	13.7014	5.95758e-06	-1.7303	-1.94616
123719585	rs4759409	1.8834e-15	18.5903	-9.02317e-10	3.14405e-05	-2.01303	-9.02317e-10
123719591	rs78368479	5.14954e-24	-2.21679e-10	-1.12715	0.00028461	-2.21679e-10	0.189989
123719836	rs61953361	2.52301e-24	-1.84061	-9.02317e-10	3.25582e-05	-1.9781	-9.02317e-10
123719880	rs10772997	0.0008553	26.685	18.7469	4.36381e-06	-2.02794	-1.95984
123720391	rs111818294	7.38302e-14	4.92956	17.3294	5.23606e-06	-1.86045	-1.94511
123720775	rs11057202	0.000884622	26.7613	18.7043	4.36429e-06	-2.02799	-1.95969
123720810	rs12825832	5.76675e-24	-1.01395	-9.02317e-10	3.41608e-05	-1.93005	-9.02317e-10
123720970	rs112885526	7.25208e-14	4.91167	17.3294	5.22159e-06	-1.86322	-1.94511
123721177	rs10772998	2.02287e-15	18.6617	-9.02317e-10	3.14806e-05	-2.01176	-9.02317e-10
123721193	rs117297820	1.57281e-22	-2.21679e-10	2.29197	3.876e-05	-2.21679e-10	-1.80374
123721224	rs75375467	1.65121e-23	-2.21679e-10	0.0380358	7.80128e-05	-2.21679e-10	-1.10426
123721614	rs10744150	0.000998688	26.84	18.7469	4.36417e-06	-2.02786	-1.95984
123722833	rs78866909	5.2744e-14	4.82968	17.093	5.19497e-06	-1.87565	-1.93779
123722927	rs141296739	2.10493e-24	-2.02177	-9.02317e-10	4.42505e-05	-1.67127	-9.02317e-10
123723735	rs10744151	0.000840294	26.6673	18.7469	4.36404e-06	-2.02789	-1.95984
123724402	rs182966634	2.45049e-24	-2.21679e-10	-1.86977	3.41022e-05	-2.21679e-10	-1.93177
123724880	rs58809476	8.25085e-17	15.4624	-9.02317e-10	3.51879e-05	-1.90043	-9.02317e-10
123725395	rs12829456	6.17889e-17	15.1732	-9.02317e-10	3.49351e-05	-1.90764	-9.02317e-10
123725780	rs118093046	1.64796e-23	0.0360673	-9.02317e-10	3.28652e-05	-1.96872	-9.02317e-10
123725827	rs11057204	1.78357e-15	18.5358	-9.02317e-10	3.14845e-05	-2.01163	-9.02317e-10
123725954	rs11057205	0.000723453	26.5176	18.7469	4.36355e-06	-2.028	-1.95984
123725977	rs34841857	8.78605e-11	15.6696	13.6711	5.76264e-06	-1.76449	-1.94525
123726134	rs10846487	1.78357e-15	18.5358	-9.02317e-10	3.14845e-05	-2.01163	-9.02317e-10
123726295	rs78277945	7.91565e-24	-2.21679e-10	-0.697217	3.95809e-05	-2.21679e-10	-1.78278
123726834	rs7313483	1.6735e-15	18.4721	-9.02317e-10	3.15428e-05	-2.00979	-9.02317e-10
123727443	rs1879379	7.97257e-11	15.6028	13.6407	5.81574e-06	-1.75627	-1.9443
123728230	rs10772999	0.000868641	26.6673	18.7801	4.36449e-06	-2.02789	-1.95974
123728702	rs12817892	5.53293e-17	15.0628	-9.02317e-10	3.52661e-05	-1.89821	-9.02317e-10
123728739	rs12818067	7.37363e-17	15.3499	-9.02317e-10	3.55344e-05	-1.89063	-9.02317e-10
123729268	rs7137286	0.000821077	26.6673	18.7238	4.36566e-06	-2.02789	-1.95947
123729541	rs117648098	2.09301e-24	-2.02746	-9.02317e-10	3.80344e-05	-1.82264	-9.02317e-10
123729621	rs34341465	8.75506e-17	15.5217	-9.02317e-10	3.5012e-05	-1.90544	-9.02317e-10
123729718	rs191745409	2.59931e-24	-2.21679e-10	-1.81081	3.34784e-05	-2.21679e-10	-1.95023
123730522	rs117259546	2.127e-24	-2.01134	-9.02317e-10	3.1316e-05	-2.017	-9.02317e-10
123730764	rs141447754	2.13677e-24	-2.00676	-9.02317e-10	0.000172889	-0.30848	-9.02317e-10
123730830	rs11057206	1.896e-15	18.597	-9.02317e-10	3.1537e-05	-2.00997	-9.02317e-10
123730891	rs11057207	0.000795466	26.6818	18.6776	4.36295e-06	-2.02801	-1.95997
123731342	rs185495689	2.81816e-24	-1.72997	-9.02317e-10	3.48932e-05	-1.90884	-9.02317e-10
123731423	rs11532322	0.000735425	26.6033	18.6776	4.36333e-06	-2.02792	-1.95997
123731439	rs61953388	7.6998e-24	0.0846626	-0.809526	1.07723e-05	-1.45323	-1.63092
123733086	rs2337630	7.88923e-11	15.6832	13.5499	5.87311e-06	-1.74947	-1.94128
123733123	rs4594040	5.40224e-14	4.7818	17.1648	5.14612e-06	-1.88271	-1.94017
123733324	rs2337631	7.94076e-11	15.7501	13.4894	5.83702e-06	-1.75779	-1.93912
123733603	rs187236476	2.52335e-24	-2.21679e-10	-1.84047	9.25507e-05	-2.21679e-10	-0.933375
123733621	rs11057209	0.000718148	26.6818	18.5754	4.36303e-06	-2.02801	-1.95996
123733799	rs11057210	1.896e-15	18.597	-9.02317e-10	3.1537e-05	-2.00997	-9.02317e-10
123733818	rs116728885	6.10483e-24	-0.956978	-9.02317e-10	3.24386e-05	-1.98178	-9.02317e-10
123734055	rs11531106	7.25946e-24	0.0733214	-0.857073	1.04424e-05	-1.45914	-1.65612
123734082	rs11537458	4.96413e-25	-1.50645	-1.95996	4.57196e-06	-2.02583	-1.91536
123734296	rs4474479	5.30753e-14	4.76411	17.1648	5.13289e-06	-1.88529	-1.94017
123734368	rs4474478	3.90035e-14	4.73234	16.8885	5.13843e-06	-1.88986	-1.93452
123734558	rs2090764	8.4492e-14	4.73234	17.6615	5.03946e-06	-1.88986	-1.95397
123734774	rs4268544	1.77884e-15	18.5332	-9.02317e-10	3.15982e-05	-2.00803	-9.02317e-10
123735294	rs143934899	2.21283e-24	-1.97179	-9.02317e-10	3.10245e-05	-2.02635	-9.02317e-10
123735937	rs1609520	0.00115713	26.6033	19.1309	4.56873e-06	-2.02792	-1.91397
123736084	rs10773000	1.37954e-12	12.4554	12.7313	5.61048e-06	-1.78	-1.9565
123736169	rs112690433	2.84204e-24	-1.72153	-9.02317e-10	4.24561e-05	-1.71266	-9.02317e-10
123736345	rs2337632	6.78127e-23	2.50866	-1.05796	1.52373e-05	-0.855351	-1.88203
123736943	rs74651379	8.39706e-14	4.61061	17.7771	4.97501e-06	-1.90679	-1.94992
123737270	rs75315573	7.62816e-14	4.51457	17.7771	4.91235e-06	-1.91946	-1.94992
123737690	rs144045151	1.04614e-23	-0.418366	-9.02317e-10	3.1769e-05	-2.00264	-9.02317e-10
123737826	rs11057213	1.42178e-23	-0.11156	-9.02317e-10	0.000117393	-0.695601	-9.02317e-10
123737933	rs76582395	9.73971e-22	4.11532	-9.02317e-10	0.000275677	0.158099	-9.02317e-10
123738078	rs151216628	4.50964e-24	-2.21679e-10	-1.25984	5.07455e-05	-2.21679e-10	-1.53431
123738265	rs78651634	2.3933e-24	-1.89339	-9.02317e-10	4.77116e-05	-1.59596	-9.02317e-10
123738494	rs2280424	4.48417e-14	4.61061	17.1497	5.01065e-06	-1.90679	-1.94278
123738678	rs1568427	0.000789373	26.5176	18.8341	4.36769e-06	-2.028	-1.95889
123738876	rs1568428	3.15911e-11	14.892	13.4259	7.26351e-06	-1.53425	-1.94401
123739111	rs1879380	8.62507e-17	15.5067	-9.02317e-10	3.40328e-05	-1.93381	-9.02317e-10
123740129	rs185284989	3.2338e-24	-1.5924	-9.02317e-10	3.3494e-05	-1.94977	-9.02317e-10
123740328	rs60254089	8.71619e-14	4.45039	17.9746	4.89673e-06	-1.92759	-1.94497
123740843	rs4759411	9.44064e-14	4.53023	17.9746	4.94671e-06	-1.91744	-1.94497
123740906	rs76753169	1.38196e-23	-2.21679e-10	-0.139968	6.9534e-05	-2.21679e-10	-1.21932
123741200	rs10773001	2.14784e-15	18.7217	-9.02317e-10	3.13333e-05	-2.01645	-9.02317e-10
123741706	rs11554169	9.61199e-14	4.51457	18.0082	4.94133e-06	-1.91946	-1.94403
123741772	rs114120858	5.21751e-24	-2.21679e-10	-1.11404	3.69533e-05	-2.21679e-10	-1.85148
123741776	rs1969354	2.14784e-15	18.7217	-9.02317e-10	3.13333e-05	-2.01645	-9.02317e-10
123741932	rs11057214	2.65462e-23	1.21365	-0.700817	2.69889e-05	-0.565338	-1.60037
123742032	rs76029248	8.16357e-14	4.49893	17.8605	4.89999e-06	-1.92147	-1.95043
123742061	rs1969355	0.001885	26.4393	19.7829	4.7266e-06	-2.02791	-1.88002
123742093	rs1533703	2.14784e-15	18.7217	-9.02317e-10	3.13333e-05	-2.01645	-9.02317e-10
123742563	rs4759371	2.14208e-15	18.719	-9.02317e-10	3.14292e-05	-2.01339	-9.02317e-10
123742665	rs4759372	6.27146e-14	4.26876	17.827	4.76314e-06	-1.94908	-1.95115
123743145	rs76327404	1.09584e-13	4.48157	18.1723	4.92866e-06	-1.92368	-1.94239
123743436	rs4759413	1.07888e-13	4.46597	18.1723	4.91898e-06	-1.92565	-1.94239
123743445	rs10734900	0.00148282	26.3755	19.6066	4.68187e-06	-2.02706	-1.89037
123743447	rs10734901	0.00148282	26.3755	19.6066	4.68187e-06	-2.02706	-1.89037
123743645	rs4759414	1.0622e-13	4.45039	18.1723	4.90941e-06	-1.92759	-1.94239
123743674	rs4759415	2.14208e-15	18.719	-9.02317e-10	3.14292e-05	-2.01339	-9.02317e-10
123743883	rs10732573	0.00179944	26.532	19.6437	4.68858e-06	-2.02775	-1.88825
123743927	rs10846489	6.21202e-11	14.9183	14.0757	7.27598e-06	-1.52353	-1.95303
123744082	rs112294465	2.63525e-24	-1.79708	-9.02317e-10	3.10667e-05	-2.02499	-9.02317e-10
123744746	rs7961303	2.22249e-23	0.335154	-9.02317e-10	3.36388e-05	-1.94545	-9.02317e-10
123744955	rs1980251	0.00199891	26.532	19.7488	4.71763e-06	-2.02775	-1.88207
123745149	rs78197735	1.17817e-13	4.43483	18.2915	4.91809e-06	-1.92952	-1.93869
123745178	rs1980252	2.02107e-15	18.6608	-9.02317e-10	3.14791e-05	-2.01181	-9.02317e-10
123745359	rs2337934	2.14208e-15	18.719	-9.02317e-10	3.14292e-05	-2.01339	-9.02317e-10
123745809	rs6633	5.5369e-17	15.0635	-9.02317e-10	3.56023e-05	-1.88872	-9.02317e-10
123745869	rs1801957	2.10981e-24	-2.01946	-9.02317e-10	3.81259e-05	-1.82024	-9.02317e-10
123746027	rs11539605	1.31935e-23	-2.21679e-10	-0.186331	7.10778e-05	-2.21679e-10	-1.19736
123746357	rs4759416	1.85951e-15	18.5775	-9.02317e-10	3.13142e-05	-2.01706	-9.02317e-10
123746510	rs4759417	1.73018e-15	18.5054	-9.02317e-10	3.1386e-05	-2.01477	-9.02317e-10
123746531	rs4759418	6.45442e-14	4.35391	17.7707	4.77427e-06	-1.93929	-1.9586
123746795	rs11057215	1.17342e-23	-0.303551	-9.02317e-10	0.000100112	-0.854845	-9.02317e-10
123746961	rs10773002	0.000993656	26.269	19.3129	4.41593e-06	-2.02774	-1.94818
123747258	rs61953391	6.88644e-24	-0.836504	-9.02317e-10	4.15384e-05	-1.73451	-9.02317e-10
123747714	rs112257759	1.18153e-23	-0.296664	-9.02317e-10	0.000100682	-0.849162	-9.02317e-10
123748216	rs61231969	4.46444e-14	4.26876	17.4872	4.73741e-06	-1.94908	-1.95656
123749735	rs12146722	1.09813e-23	-0.369864	-9.02317e-10	9.47939e-05	-0.909426	-9.02317e-10
123750228	rs12824957	6.05239e-17	15.1525	-9.02317e-10	3.61683e-05	-1.87295	-9.02317e-10
123750748	rs4553407	5.08973e-11	14.526	14.2688	7.63295e-06	-1.48082	-1.94784
123750895	rs1402275	1.73018e-15	18.5054	-9.02317e-10	3.1386e-05	-2.01477	-9.02317e-10
123750994	rs10846490	3.8289e-23	1.44425	-0.565147	3.08459e-05	-0.438614	-1.59351
123751142	rs141056714	2.66065e-23	-2.21679e-10	0.515096	0.000143131	-2.21679e-10	-0.497372
123751339	rs2030401	5.70648e-17	2.99498	12.0987	6.73132e-06	-1.62284	-1.93152
123751726	rs2271976	7.63143e-19	-2.02294	12.8021	1.77457e-05	-0.627041	-1.95795
123752263	rs10083067	2.95728e-23	1.20757	-0.586775	2.60282e-05	-0.597392	-1.60456
123752419	rs75529277	9.74666e-14	4.34707	18.1896	4.88283e-06	-1.94009	-1.93531
123752637	rs76514049	1.00945e-13	4.42589	18.1459	4.94061e-06	-1.93062	-1.93302
123752905	rs11057222	3.75624e-23	1.40223	-0.542279	3.03373e-05	-0.467006	-1.58175
123753294	rs73231941	1.37939e-23	-0.141834	-9.02317e-10	0.000114469	-0.720824	-9.02317e-10
123753372	rs61953394	6.58958e-19	-2.02294	12.6553	1.77831e-05	-0.627041	-1.95584
123753492	rs10846491	2.15295e-15	18.724	-9.02317e-10	3.11493e-05	-2.02234	-9.02317e-10
123753811	rs79670526	6.18147e-24	-2.21679e-10	-0.944503	4.55001e-05	-2.21679e-10	-1.64342
123754219	rs140598041	2.93076e-24	-2.21679e-10	-1.69079	3.3333e-05	-2.21679e-10	-1.95458
123755033	rs117661481	2.12352e-24	-2.01298	-9.02317e-10	3.80312e-05	-1.82272	-9.02317e-10
123755055	rs11057223	5.46192e-19	-2.01679	12.4615	1.55294e-05	-0.764736	-1.95366
123755179	rs11057224	6.01685e-19	-2.02294	12.5644	1.78129e-05	-0.627041	-1.95417
123755464	rs139263519	5.39423e-24	-1.08073	-9.02317e-10	3.11759e-05	-2.02149	-9.02317e-10
123755511	rs150002761	4.19851e-21	-2.21679e-10	5.57643	3.39618e-05	-2.21679e-10	-1.93589
123757144	rs3759114	8.4482e-14	4.25181	18.1419	4.82212e-06	-1.95096	-1.93696
123757322	rs80029182	3.74001e-24	-2.21679e-10	-1.44697	6.35173e-05	-2.21679e-10	-1.30982
123757504	rs75759977	2.12929e-24	-2.01027	-9.02317e-10	9.96996e-05	-0.85897	-9.02317e-10
123757861	rs1109559	2.6853e-11	14.2461	13.9092	8.0679e-06	-1.41895	-1.95429
123757905	rs1109560	5.71109e-19	-2.02579	12.5151	1.88566e-05	-0.569465	-1.9548
123757975	rs114253550	5.10423e-24	-1.13599	-9.02317e-10	3.10195e-05	-2.02652	-9.02317e-10
123758235	rs7953929	7.38344e-17	15.3513	-9.02317e-10	3.58818e-05	-1.8809	-9.02317e-10
123758312	rs10846492	3.8617e-23	1.41711	-0.529475	3.08474e-05	-0.45696	-1.57512
123758402	rs10846493	3.35442e-23	1.27628	-0.529475	2.80623e-05	-0.551584	-1.57512
123758412	rs11057226	1.4495e-24	-0.458594	-1.93625	7.04553e-06	-1.5871	-1.92164
123758426	rs147437385	3.08518e-21	-2.21679e-10	5.26831	3.34766e-05	-2.21679e-10	-1.95029
123758439	rs10846494	3.46279e-23	1.36044	-0.58184	2.89027e-05	-0.495151	-1.60205
123760115	rs375017432	5.35341e-24	-2.21679e-10	-1.08832	4.44199e-05	-2.21679e-10	-1.66744
123760279	rs186635425	2.24406e-24	-2.21679e-10	-1.95777	3.3262e-05	-2.21679e-10	-1.95672
123760729	rs10846495	3.21045e-23	1.23147	-0.528535	2.7249e-05	-0.581484	-1.57463
123761112	rs149431137	2.16411e-24	-1.99405	-9.02317e-10	4.14125e-05	-1.73755	-9.02317e-10
123761161	rs192741327	6.20309e-24	-2.21679e-10	-0.94101	4.5589e-05	-2.21679e-10	-1.64146
123761505	rs10846496	4.70223e-23	1.58573	-0.50117	3.38785e-05	-0.377981	-1.56037
123761686	rs10846497	3.03731e-18	-2.02615	14.1866	1.81614e-05	-0.641051	-1.92078
123762004	rs7303754	6.36743e-11	13.5952	15.4235	9.98983e-06	-1.30912	-1.85044
123762007	rs74843013	6.60421e-13	4.39499	20.0551	5.88377e-06	-1.93439	-1.75455
123762239	rs9668616	1.73573e-23	0.0879554	-9.02317e-10	3.63638e-05	-1.86756	-9.02317e-10
123762465	rs189091123	3.86625e-23	0.888812	-9.02317e-10	3.95287e-05	-1.7841	-9.02317e-10
123763176	rs117620597	4.58395e-24	-2.21679e-10	-1.2435	0.000253974	-2.21679e-10	0.0760986
123763385	rs10846499	4.22192e-23	1.47038	-0.493567	3.14728e-05	-0.455621	-1.55639
123763423	rs185677409	3.24675e-24	-1.5884	-9.02317e-10	3.51449e-05	-1.90165	-9.02317e-10
123763499	rs10846500	4.52097e-23	1.54244	-0.49719	3.29719e-05	-0.40719	-1.55829
123763533	rs7488490	3.32806e-18	-2.02719	14.279	1.8886e-05	-0.60661	-1.9161
123763573	rs7486723	7.79536e-13	4.41043	20.2055	5.91869e-06	-1.93251	-1.7505
123763701	rs144385193	3.28057e-21	-2.21679e-10	5.32972	3.37124e-05	-2.21679e-10	-1.94327
123764083	rs10444447	4.30354e-23	1.52714	-0.531176	3.20609e-05	-0.417494	-1.576
123764169	rs10444448	4.40687e-23	1.51326	-0.493567	3.2392e-05	-0.426834	-1.55639
123764271	rs10444449	2.78668e-18	-2.02689	14.1012	1.85063e-05	-0.618136	-1.92488
123764715	rs11057231	4.83404e-23	1.54244	-0.430233	3.41615e-05	-0.40719	-1.52284
123765119	rs113270742	4.85375e-23	1.54244	-0.426164	3.42359e-05	-0.40719	-1.52067
123765453	rs181186755	6.62607e-24	-0.875047	-9.02317e-10	4.07579e-05	-1.75348	-9.02317e-10
123765690	rs75033629	4.49562e-24	-1.26295	-9.02317e-10	3.34095e-05	-1.95229	-9.02317e-10
123766437	rs10444439	1.9323e-18	-2.02689	13.7351	1.90647e-05	-0.618136	-1.89516
123766786	rs61953413	4.76064e-23	1.52714	-0.430233	3.38113e-05	-0.417494	-1.52284
123766921	rs73231946	4.85457e-23	1.52714	-0.410695	3.31059e-05	-0.417494	-1.54393
123766974	rs7303355	4.93712e-24	-1.16927	-9.02317e-10	3.09866e-05	-2.02758	-9.02317e-10
123767929	rs7306755	1.58246e-17	13.811	-9.02317e-10	4.23259e-05	-1.71573	-9.02317e-10
123767971	rs11057238	1.4974e-11	12.8744	14.6969	1.1524e-05	-1.17476	-1.84194
123768105	rs10846501	4.64927e-23	1.4994	-0.426164	3.32588e-05	-0.436148	-1.52067
123768246	rs11057239	1.25036e-23	-0.24004	-9.02317e-10	0.000105506	-0.802359	-9.02317e-10
123768264	rs11057240	4.63039e-23	1.4994	-0.430233	3.31865e-05	-0.436148	-1.52284
123768336	rs79665224	8.88877e-24	-2.21679e-10	-0.581269	4.12067e-05	-2.21679e-10	-1.74253
123768844	rs61953416	2.39702e-24	-1.89183	-9.02317e-10	3.19976e-05	-1.99547	-9.02317e-10
123768964	rs11057241	1.57484e-24	-0.369635	-1.94227	7.47948e-06	-1.53937	-1.9096
123769703	rs150489571	8.02082e-22	3.92115	-9.02317e-10	0.000280181	0.174303	-9.02317e-10
123770033	rs79865224	1.23591e-23	-2.21679e-10	-0.251668	6.81113e-05	-2.21679e-10	-1.23999
123770140	rs74354194	5.79339e-22	3.59583	-9.02317e-10	3.20292e-05	-1.99448	-9.02317e-10
123770362	rs11057242	1.93374e-18	-2.02615	13.7351	1.86328e-05	-0.641051	-1.89516
123770605	rs188424980	7.60041e-24	-2.21679e-10	-0.737856	4.41407e-05	-2.21679e-10	-1.67375
123770887	rs77212643	6.56673e-13	4.52256	19.9218	6.5454e-06	-1.91843	-1.66394
123771015	rs71444571	3.2716e-17	14.5373	-9.02317e-10	3.86662e-05	-1.80617	-9.02317e-10
123771032	rs9739070	3.52974e-17	14.6133	-9.02317e-10	3.89468e-05	-1.79893	-9.02317e-10
123771070	rs11057243	4.52359e-23	1.48419	-0.438356	3.2707e-05	-0.446362	-1.52718
123771381	rs61953417	1.09408e-23	-0.373559	-9.02317e-10	5.0382e-05	-1.5415	-9.02317e-10
123771466	rs139808536	2.23058e-23	-2.21679e-10	0.338788	0.000154649	-2.21679e-10	-0.419976
123771475	rs7974099	1.51259e-11	12.8845	14.6969	1.15307e-05	-1.17418	-1.84194
123772108	rs61953418	1.48869e-24	-0.427177	-1.94099	7.21195e-06	-1.57037	-1.91502
123772354	rs182688472	3.40966e-24	-2.21679e-10	-1.53945	0.000160564	-2.21679e-10	-0.382442
123772386	rs10846503	4.46158e-23	1.47038	-0.438356	3.24056e-05	-0.455621	-1.52718
123772531	rs10846504	4.39448e-23	1.45523	-0.438356	3.20782e-05	-0.465774	-1.52718
123772896	rs139473395	1.07615e-23	-0.390086	-9.02317e-10	3.18854e-05	-1.99898	-9.02317e-10
123773263	rs11057244	1.46264e-24	-0.446546	-1.93927	7.11967e-06	-1.5807	-1.91757
123774042	rs3741527	2.43107e-21	-2.21679e-10	5.03003	3.37092e-05	-2.21679e-10	-1.94336
123774897	rs11057245	2.44111e-24	-2.21679e-10	-1.87361	3.45875e-05	-2.21679e-10	-1.91764
123774940	rs78221238	1.25064e-23	-2.21679e-10	-0.239814	6.8638e-05	-2.21679e-10	-1.23229
123775127	rs10773003	1.93179e-18	-2.02715	13.7351	1.9365e-05	-0.602506	-1.89516
123775264	rs74240779	6.25627e-13	4.47413	19.9218	6.50503e-06	-1.92462	-1.66394
123775385	rs10846505	1.93658e-18	-2.02468	13.7351	1.80094e-05	-0.67508	-1.89516
123775764	rs74530231	2.53117e-21	-2.21679e-10	5.07038	3.36403e-05	-2.21679e-10	-1.94541
123775802	rs80200546	5.26585e-24	-1.10482	-9.02317e-10	3.10671e-05	-2.02498	-9.02317e-10
123776151	rs79015132	6.15988e-13	4.45861	19.9218	6.49236e-06	-1.92657	-1.66394
123776749	rs79437344	1.25064e-23	-2.21679e-10	-0.239814	6.8638e-05	-2.21679e-10	-1.23229
123777815	rs10846506	1.8772e-18	-2.02571	13.7049	1.83864e-05	-0.65244	-1.89708
123777831	rs11057246	1.53754e-24	-0.401586	-1.93429	7.246e-06	-1.55664	-1.92404
123778469	rs61953419	1.53843e-24	-0.401586	-1.93371	7.24108e-06	-1.55664	-1.92472
123779489	rs3088303	1.87498e-18	-2.02689	13.7049	1.90281e-05	-0.618136	-1.89708
123781113	rs4281511	4.17133e-23	1.3419	-0.377138	3.10985e-05	-0.541363	-1.48261
123781206	rs11057248	1.82158e-18	-2.02571	13.6749	1.83516e-05	-0.65244	-1.89897
123781283	rs4313613	4.49925e-23	1.42639	-0.385951	3.23637e-05	-0.485071	-1.49902
123781386	rs113476796	5.7571e-13	4.42589	19.8869	6.43997e-06	-1.93062	-1.66799
123782039	rs73231950	3.15042e-17	2.41832	12.0813	5.75797e-06	-1.75078	-1.95977
123782326	rs78314367	4.61069e-24	-1.23768	-9.02317e-10	3.09818e-05	-2.02773	-9.02317e-10
123782357	rs77097967	2.05126e-23	-2.21679e-10	0.254984	0.000144417	-2.21679e-10	-0.488428
123782445	rs3803001	5.7571e-13	4.42589	19.8869	6.43997e-06	-1.93062	-1.66799
123782849	rs141597659	2.61592e-24	-2.21679e-10	-1.80444	3.47803e-05	-2.21679e-10	-1.91208
123782866	rs12582153	1.83235e-11	12.949	14.8241	1.17904e-05	-1.16284	-1.83101
123783114	rs118097186	2.22305e-23	-2.21679e-10	0.335407	0.000176647	-2.21679e-10	-0.286977
123783627	rs113381333	5.55975e-13	4.42589	19.852	6.41413e-06	-1.93062	-1.67201
123783691	rs12367421	1.71051e-18	-2.02522	13.6115	1.8074e-05	-0.663783	-1.90287
123783922	rs77969964	5.39016e-13	4.42589	19.8211	6.3914e-06	-1.93062	-1.67556
123783936	rs75633955	1.41206e-21	-2.21679e-10	4.48675	3.49055e-05	-2.21679e-10	-1.90849
123783956	rs148679059	1.27334e-23	-2.21679e-10	-0.221833	6.94466e-05	-2.21679e-10	-1.22057
123783994	rs12821431	1.9455e-17	14.0176	-9.02317e-10	3.99188e-05	-1.77428	-9.02317e-10
123784839	rs79888551	3.16127e-24	-2.21679e-10	-1.61509	4.14816e-05	-2.21679e-10	-1.73588
123784930	rs76763582	5.2057e-13	4.42589	19.7862	6.36609e-06	-1.93062	-1.67952
123785188	rs7962049	4.61007e-24	-1.23782	-9.02317e-10	3.09819e-05	-2.02773	-9.02317e-10
123785390	rs72487570	5.90578e-13	4.58686	19.7514	6.47333e-06	-1.90998	-1.68346
123785660	rs182619561	2.13909e-24	-2.00568	-9.02317e-10	3.13172e-05	-2.01696	-9.02317e-10
123787505	rs58537268	5.42368e-13	4.57119	19.682	6.4097e-06	-1.91207	-1.69125
123787558	rs60755632	5.61534e-13	4.57119	19.7167	6.43463e-06	-1.91207	-1.68737
123787811	rs11057250	4.54782e-23	1.41269	-0.361518	3.24973e-05	-0.494218	-1.48576
123788246	rs12317452	1.52117e-18	-2.02279	13.4917	1.71591e-05	-0.708696	-1.90991
123788542	rs75364398	5.42368e-13	4.57119	19.682	6.4097e-06	-1.91207	-1.69125
123788634	rs61953421	2.12951e-24	-2.01016	-9.02317e-10	3.12209e-05	-2.02004	-9.02317e-10
123788758	rs10773004	1.52227e-18	-2.02207	13.4917	1.69694e-05	-0.71981	-1.90991
123788907	rs58948739	5.25895e-13	4.57119	19.6511	6.38777e-06	-1.91207	-1.69468
123789056	rs76576325	5.25895e-13	4.57119	19.6511	6.38777e-06	-1.91207	-1.69468
123789374	rs78862746	6.66191e-13	4.87697	19.5818	6.62129e-06	-1.86853	-1.70231
123789943	rs79132992	4.28516e-24	-1.3109	-9.02317e-10	3.10809e-05	-2.02454	-9.02317e-10
123790007	rs10773005	1.3545e-18	-2.01961	13.3725	1.631e-05	-0.752876	-1.91648
123790051	rs10773006	1.35704e-18	-2.01774	13.3725	1.5958e-05	-0.77469	-1.91648
123790514	rs78163280	2.1045e-24	-2.02198	-9.02317e-10	3.62764e-05	-1.86996	-9.02317e-10
123790538	rs75801600	5.21771e-24	-1.114	-9.02317e-10	3.10514e-05	-2.02549	-9.02317e-10
123790783	rs138323775	1.28079e-23	-2.21679e-10	-0.215998	6.97115e-05	-2.21679e-10	-1.21677
123791165	rs11608305	1.38213e-11	12.8873	14.6039	1.17464e-05	-1.14793	-1.84966
123791227	rs11057251	1.70675e-11	13.0983	14.6039	1.11119e-05	-1.20346	-1.84966
123791454	rs11057252	1.17109e-23	-0.305534	-9.02317e-10	9.99481e-05	-0.85648	-9.02317e-10
123791649	rs73231956	1.23733e-19	8.95983	-9.02317e-10	3.55215e-05	-1.89099	-9.02317e-10
123791858	rs80151828	4.65822e-13	4.5538	19.5472	6.30088e-06	-1.91436	-1.70608
123791956	rs77590936	4.52823e-24	-1.25573	-9.02317e-10	3.09956e-05	-2.02729	-9.02317e-10
123792465	rs117741953	4.31663e-13	4.47764	19.5472	6.4282e-06	-1.89435	-1.70608
123792550	rs77765598	4.3689e-13	4.48968	19.5472	6.24886e-06	-1.92265	-1.70608
123792685	rs80205866	2.11518e-24	-2.01692	-9.02317e-10	3.46034e-05	-1.91718	-9.02317e-10
123792701	rs74240781	4.58599e-13	4.53817	19.5472	6.288e-06	-1.91641	-1.70608
123792848	rs10846509	4.59018e-23	1.38402	-0.323573	3.15173e-05	-0.513343	-1.49725
123793614	rs61058270	4.1892e-13	4.48225	19.5126	6.21964e-06	-1.92359	-1.70983
123793660	rs57356592	4.1892e-13	4.48225	19.5126	6.21964e-06	-1.92359	-1.70983
123794104	rs3825141	4.26999e-13	4.46678	19.5472	6.2308e-06	-1.92554	-1.70608
123794450	rs2277343	1.37802e-11	12.949	14.5392	1.15123e-05	-1.16284	-1.85488
123794557	rs10846510	4.54564e-23	1.44148	-0.390786	3.36543e-05	-0.474978	-1.47001
123794581	rs11057254	1.1076e-11	12.8313	14.4384	1.16758e-05	-1.13426	-1.86936
123794759	rs34165714	2.18204e-23	0.316786	-9.02317e-10	4.59794e-05	-1.63294	-9.02317e-10
123794869	rs4759419	4.00015e-13	4.46678	19.4819	6.18703e-06	-1.92554	-1.71313
123794871	rs4759420	2.62215e-17	14.316	-9.02317e-10	4.08544e-05	-1.75112	-9.02317e-10
123794930	rs4759421	4.00015e-13	4.46678	19.4819	6.18703e-06	-1.92554	-1.71313
123795580	rs76466196	3.93881e-13	4.45133	19.4819	6.17509e-06	-1.92748	-1.71313
123795759	rs80336138	3.93881e-13	4.45133	19.4819	6.17509e-06	-1.92748	-1.71313
123796091	rs79885827	3.87184e-13	4.43418	19.4819	6.16197e-06	-1.9296	-1.71313
123796238	rs4759375	1.54969e-18	-1.80911	13.2966	8.92624e-06	-1.35613	-1.91601
123796240	rs11057257	3.68264e-24	-1.46243	-9.02317e-10	4.28874e-05	-1.70255	-9.02317e-10
123796762	rs4759376	4.00015e-13	4.46678	19.4819	6.18703e-06	-1.92554	-1.71313
123796849	rs4759377	1.19679e-18	-2.02468	13.2538	1.75221e-05	-0.67508	-1.92259
123796997	rs10082867	1.16126e-18	-2.02522	13.2242	1.76955e-05	-0.663783	-1.92404
123797044	rs144522641	2.25666e-24	-2.21679e-10	-1.95217	3.38384e-05	-2.21679e-10	-1.93954
123797211	rs79872003	3.80518e-13	4.45133	19.4474	6.15234e-06	-1.92748	-1.71682
123797567	rs11057261	1.08291e-11	12.7698	14.4774	1.19685e-05	-1.1191	-1.85976
123798074	rs10846513	1.56927e-24	-0.382574	-1.93287	7.30876e-06	-1.54638	-1.92568
123798209	rs61760910	1.46421e-23	-2.21679e-10	-0.0821599	7.61416e-05	-2.21679e-10	-1.12854
123798352	rs74690356	2.14657e-13	4.46678	18.8595	5.88726e-06	-1.92554	-1.7628
123799439	rs142263676	2.18565e-24	-1.98414	-9.02317e-10	3.70368e-05	-1.84922	-9.02317e-10
123799636	rs77190493	2.09877e-24	-2.02471	-9.02317e-10	3.35953e-05	-1.94675	-9.02317e-10
123799938	rs61751327	2.14018e-13	4.49774	18.8255	5.89098e-06	-1.92162	-1.76609
123799974	rs6488868	9.79978e-22	5.38721	-1.26574	1.97291e-05	-0.655566	-1.82347
123800376	rs10846514	4.6761e-23	1.37041	-0.291414	3.28349e-05	-0.522409	-1.44723
123800752	rs10773007	4.8053e-23	1.39766	-0.291414	3.34366e-05	-0.504251	-1.44723
123800820	rs10773008	3.15681e-17	14.5016	-9.02317e-10	3.99951e-05	-1.77237	-9.02317e-10
123800865	rs77284983	2.1774e-13	4.51498	18.8255	5.90402e-06	-1.91941	-1.76609
123801060	rs77807587	2.01331e-13	4.46678	18.7954	5.85092e-06	-1.92554	-1.76899
123801305	rs117388497	4.80529e-24	-1.19634	-9.02317e-10	0.00177791	2.02206	-9.02317e-10
123801311	rs113739544	2.46842e-13	4.67058	18.7954	6.45572e-06	-1.82718	-1.76899
123801494	rs77106645	2.0447e-13	4.48225	18.7954	5.86235e-06	-1.92359	-1.76899
123801672	rs10846515	3.34004e-17	14.558	-9.02317e-10	3.97176e-05	-1.77934	-9.02317e-10
123801856	rs61751328	4.51256e-24	-1.25919	-9.02317e-10	3.09991e-05	-2.02717	-9.02317e-10
123801940	rs57416942	2.01331e-13	4.46678	18.7954	5.85092e-06	-1.92554	-1.76899
123802001	rs181289771	3.23862e-24	-1.59091	-9.02317e-10	3.51924e-05	-1.9003	-9.02317e-10
123802690	rs75225286	1.97658e-13	4.48225	18.7615	5.84339e-06	-1.92359	-1.77223
123802814	rs12317103	5.29345e-19	-2.02347	12.4368	1.66904e-05	-0.697537	-1.94876
123803087	rs111964104	1.97658e-13	4.48225	18.7615	5.84339e-06	-1.92359	-1.77223
123803173	rs112398654	2.88959e-24	-1.70494	-9.02317e-10	3.10483e-05	-2.02559	-9.02317e-10
123803469	rs10846516	1.06784e-23	-0.397839	-9.02317e-10	0.00012501	-0.63274	-9.02317e-10
123803880	rs59295450	1.91078e-13	4.48225	18.7276	5.82466e-06	-1.92359	-1.77544
123803889	rs76230280	3.99594e-24	-1.38078	-9.02317e-10	3.36123e-05	-1.94624	-9.02317e-10
123804390	rs80058611	1.91078e-13	4.48225	18.7276	5.82466e-06	-1.92359	-1.77544
123804721	rs12366872	5.1411e-19	-2.0241	12.4082	1.68652e-05	-0.686331	-1.94955
123804752	rs80299905	2.43952e-23	0.428328	-9.02317e-10	3.20861e-05	-1.99271	-9.02317e-10
123804771	rs12371973	4.72019e-23	1.38402	-0.295644	3.30564e-05	-0.513343	-1.44957
123805261	rs61760909	5.92783e-24	-0.986399	-9.02317e-10	4.73095e-05	-1.60442	-9.02317e-10
123805629	rs11057264	4.68094e-23	1.3368	-0.256773	3.27346e-05	-0.544751	-1.42795
123805950	rs11057265	1.17109e-23	-0.305534	-9.02317e-10	9.99481e-05	-0.85648	-9.02317e-10
123806219	rs1060105	2.00552e-17	14.0479	-9.02317e-10	4.16796e-05	-1.73112	-9.02317e-10
123806389	rs139384845	3.44229e-24	-1.52992	-9.02317e-10	0.000103552	-0.821056	-9.02317e-10
123806445	rs150063528	2.69819e-24	-1.77348	-9.02317e-10	3.14678e-05	-2.01217	-9.02317e-10
123806666	rs74240784	3.3731e-13	4.48225	19.296	6.16734e-06	-1.92359	-1.71827
123806908	rs112896539	1.13775e-23	-0.334422	-9.02317e-10	9.75972e-05	-0.880282	-9.02317e-10
123806965	rs77317455	3.3731e-13	4.48225	19.296	6.16734e-06	-1.92359	-1.71827
123807018	rs77916750	3.25922e-13	4.48225	19.2616	6.14487e-06	-1.92359	-1.72192
123807362	rs55634633	1.30732e-23	-0.195494	-9.02317e-10	0.000109476	-0.76543	-9.02317e-10
123807545	rs11057266	4.6761e-23	1.37041	-0.291414	3.28349e-05	-0.522409	-1.44723
123808073	rs11057270	2.35446e-17	14.2083	-9.02317e-10	4.14394e-05	-1.7369	-9.02317e-10
123808448	rs149559217	1.3476e-23	-2.21679e-10	-0.165145	5.11332e-05	-2.21679e-10	-1.5267
123808932	rs7310756	3.42123e-13	4.53069	19.2617	6.18321e-06	-1.91738	-1.72191
123809502	rs76461010	2.25152e-24	-1.95445	-9.02317e-10	8.07408e-05	-1.06989	-9.02317e-10
123809798	rs10744152	2.4087e-13	4.54545	18.896	6.02863e-06	-1.91546	-1.74916
123809845	rs117843331	3.28991e-24	-1.5752	-9.02317e-10	3.49022e-05	-1.90858	-9.02317e-10
123810375	rs7304190	3.88619e-24	-1.40863	-9.02317e-10	3.14131e-05	-2.01391	-9.02317e-10
123810425	rs12304248	2.77897e-17	14.3741	-9.02317e-10	4.05491e-05	-1.75862	-9.02317e-10
123810462	rs12312675	2.27957e-24	-0.395465	-1.54661	7.78885e-06	-1.55334	-1.85509
123810873	rs61388686	7.75928e-12	13.1236	13.7902	1.05833e-05	-1.20417	-1.89768
123811225	rs7955457	3.52504e-17	14.6119	-9.02317e-10	3.94582e-05	-1.78589	-9.02317e-10
123811325	rs7973131	2.48233e-13	4.5617	18.9099	5.98914e-06	-1.91332	-1.75786
123811361	rs7970080	2.44232e-13	4.54545	18.9099	5.97637e-06	-1.91546	-1.75786
123811371	rs7954704	7.06766e-19	-2.02135	12.7237	1.63085e-05	-0.730075	-1.93937
123811772	rs12582456	6.87812e-24	-2.21679e-10	-0.837713	3.42456e-05	-2.21679e-10	-1.92757
123812197	rs11057272	1.27115e-23	-0.223554	-9.02317e-10	0.000106957	-0.788703	-9.02317e-10
123812207	rs7959415	2.44232e-13	4.54545	18.9099	5.97637e-06	-1.91546	-1.75786
123812611	rs10846517	2.48233e-13	4.5617	18.9099	5.98914e-06	-1.91332	-1.75786
123812629	rs28419092	8.79392e-12	13.1858	13.8532	1.04738e-05	-1.21859	-1.89366
123812763	rs10846518	4.44736e-23	1.29868	-0.269846	3.16858e-05	-0.57002	-1.43524
123812787	rs10846519	2.48233e-13	4.5617	18.9099	5.98914e-06	-1.91332	-1.75786
123813071	rs7297649	2.39686e-13	4.5617	18.8748	5.9686e-06	-1.91332	-1.7613
123813493	rs7301163	2.39686e-13	4.5617	18.8748	5.9686e-06	-1.91332	-1.7613
123813607	rs79682856	2.2583e-24	-2.21679e-10	-1.95145	3.83498e-05	-2.21679e-10	-1.81438
123814466	rs11057273	6.88993e-19	-2.01801	12.6949	1.50465e-05	-0.809551	-1.94044
123815654	rs10744153	2.32114e-13	4.5617	18.8427	5.94999e-06	-1.91332	-1.76442
123815668	rs6488869	2.32114e-13	4.5617	18.8427	5.94999e-06	-1.91332	-1.76442
123815939	rs7486351	1.19053e-23	-0.289072	-9.02317e-10	0.000101315	-0.842897	-9.02317e-10
123816129	rs7488340	2.52492e-13	4.49827	18.9903	6.06039e-06	-1.92155	-1.7378
123816213	rs190433492	2.73403e-24	-2.21679e-10	-1.76028	3.33989e-05	-2.21679e-10	-1.95261
123816217	rs144897271	1.87853e-23	-2.21679e-10	0.167018	9.0107e-05	-2.21679e-10	-0.960133
123816513	rs138796819	6.17196e-23	1.35654	-9.02317e-10	4.51565e-05	-1.651	-9.02317e-10
123816562	rs11057274	1.59984e-23	0.00642862	-9.02317e-10	0.000126098	-0.62407	-9.02317e-10
123817081	rs7137243	2.29365e-13	4.61683	18.7757	6.15635e-06	-1.87277	-1.77087
123817262	rs7311304	2.08604e-13	4.52195	18.7757	5.88111e-06	-1.91851	-1.77087
123817383	rs10846520	2.08604e-13	4.52195	18.7757	5.88111e-06	-1.91851	-1.77087
123817477	rs147530811	2.10273e-24	-2.02282	-9.02317e-10	7.08311e-05	-1.20083	-9.02317e-10
123817511	rs11613711	2.08604e-13	4.52195	18.7757	5.88111e-06	-1.91851	-1.77087
123817532	rs112705098	1.16538e-23	-0.310426	-9.02317e-10	9.95458e-05	-0.860514	-9.02317e-10
123817563	rs11611677	5.02876e-12	12.8101	13.67	1.13256e-05	-1.12904	-1.90502
123817569	rs12824685	1.84979e-17	13.9671	-9.02317e-10	4.00767e-05	-1.77034	-9.02317e-10
123817570	rs11611679	6.30445e-19	-2.02054	12.6087	1.60647e-05	-0.74104	-1.94347
123817576	rs11611680	6.00498e-12	12.9875	13.67	1.08488e-05	-1.17206	-1.90502
123817649	rs11611694	6.30445e-19	-2.02054	12.6087	1.60647e-05	-0.74104	-1.94347
123817796	rs12316131	3.83707e-17	14.6967	-9.02317e-10	3.89757e-05	-1.79819	-9.02317e-10
123818007	rs10773009	4.4836e-23	1.29868	-0.261729	3.18295e-05	-0.57002	-1.43072
123818184	rs7485967	1.95618e-13	4.48971	18.7437	5.83903e-06	-1.92265	-1.77392
123818424	rs7484644	2.05316e-13	4.5381	18.7437	5.87552e-06	-1.91642	-1.77392
123819125	rs11057275	8.01237e-12	13.1858	13.7601	1.04122e-05	-1.21859	-1.89956
123819240	rs118159293	1.3188e-23	-2.21679e-10	-0.186749	9.73369e-05	-2.21679e-10	-0.882953
123819257	rs7980804	4.41931e-24	-1.28007	-9.02317e-10	3.10251e-05	-2.02634	-9.02317e-10
123819553	rs77873906	2.36259e-24	-1.9063	-9.02317e-10	9.9857e-05	-0.857392	-9.02317e-10
123820397	rs11057276	7.9847e-12	13.2424	13.7	1.02401e-05	-1.23159	-1.90323
123820780	rs7972811	5.95793e-19	-2.01968	12.5513	1.58605e-05	-0.751957	-1.94534
123821234	rs7486223	1.95159e-13	4.55426	18.6768	5.85103e-06	-1.9143	-1.78022
123821277	rs115735522	2.10078e-24	-2.02375	-9.02317e-10	3.76775e-05	-1.83207	-9.02317e-10
123821609	rs11057278	1.2343e-23	-0.25297	-9.02317e-10	0.000104383	-0.813061	-9.02317e-10
123822358	rs7977563	2.04178e-13	4.57045	18.7057	5.93355e-06	-1.91216	-1.76834
123822447	rs80172030	2.48347e-24	-2.21679e-10	-1.8564	3.68446e-05	-2.21679e-10	-1.85442
123822560	rs6488870	1.98343e-13	4.57045	18.6768	5.86354e-06	-1.91216	-1.78022
123822639	rs6488871	1.98343e-13	4.57045	18.6768	5.86354e-06	-1.91216	-1.78022
123822711	rs7980687	2.42536e-17	14.238	-9.02317e-10	4.0543e-05	-1.75877	-9.02317e-10
123822874	rs182881221	3.1719e-24	-2.21679e-10	-1.61173	4.11199e-05	-2.21679e-10	-1.74464
123823079	rs7952835	1.98343e-13	4.57045	18.6768	5.86354e-06	-1.91216	-1.78022
123823546	rs11830103	3.08151e-17	14.4775	-9.02317e-10	4.00229e-05	-1.77168	-9.02317e-10
123823685	rs10773010	4.51884e-23	1.32201	-0.277227	3.20473e-05	-0.554565	-1.43935
123824202	rs6488872	1.1975e-13	4.34213	18.4005	5.55835e-06	-1.94067	-1.80516
123824516	rs112160305	3.15152e-24	-1.61817	-9.02317e-10	7.55078e-05	-1.1369	-9.02317e-10
123824635	rs67624109	2.30405e-17	14.1867	-9.02317e-10	4.08134e-05	-1.75212	-9.02317e-10
123824887	rs6488873	6.13129e-19	-2.01968	12.58	1.58752e-05	-0.751957	-1.94442
123824986	rs6416289	2.04577e-13	4.6014	18.6768	5.88781e-06	-1.90803	-1.78022
123825339	rs7312145	5.95793e-19	-2.01968	12.5513	1.58605e-05	-0.751957	-1.94534
123825389	rs7315453	5.95793e-19	-2.01968	12.5513	1.58605e-05	-0.751957	-1.94534
123825559	rs12322888	3.08151e-17	14.4775	-9.02317e-10	4.00229e-05	-1.77168	-9.02317e-10
123825640	rs118119987	9.09956e-24	-2.21679e-10	-0.557832	3.73618e-05	-2.21679e-10	-1.84048
123826007	rs114474998	4.41607e-24	-1.28081	-9.02317e-10	3.10261e-05	-2.0263	-9.02317e-10
123826218	rs11612234	2.19412e-13	4.70337	18.6448	6.26854e-06	-1.8424	-1.78319
123826316	rs144127973	3.61024e-24	-1.48228	-9.02317e-10	3.18496e-05	-2.00011	-9.02317e-10
123826343	rs142272751	2.5189e-24	-2.21679e-10	-1.84224	3.63546e-05	-2.21679e-10	-1.86781
123826642	rs11608297	4.57988e-12	13.0672	13.3194	1.04462e-05	-1.19095	-1.92395
123826709	rs11057281	1.19879e-23	-0.282157	-9.02317e-10	0.000101895	-0.837187	-9.02317e-10
123826754	rs7962723	2.51502e-13	4.83987	18.6448	6.3073e-06	-1.83624	-1.78319
123826774	rs56197170	4.57988e-12	13.0672	13.3194	1.04462e-05	-1.19095	-1.92395
123826930	rs10773011	1.68184e-13	4.65016	18.4321	5.79705e-06	-1.90139	-1.80239
123826940	rs10773012	1.70946e-13	4.66646	18.4321	5.81012e-06	-1.89914	-1.80239
123826983	rs10773013	1.70946e-13	4.66646	18.4321	5.81012e-06	-1.89914	-1.80239
123827106	rs76725288	4.15966e-24	-1.34062	-9.02317e-10	3.11558e-05	-2.02213	-9.02317e-10
123827773	rs188865373	3.20283e-24	-2.21679e-10	-1.60202	3.78119e-05	-2.21679e-10	-1.82851
123828133	rs6416290	4.95245e-19	-2.01986	12.3666	1.5811e-05	-0.749789	-1.95064
123828159	rs6488874	1.70946e-13	4.66646	18.4321	5.81012e-06	-1.89914	-1.80239
123828229	rs10846522	4.39664e-23	1.29386	-0.27649	3.14681e-05	-0.573214	-1.43894
123828556	rs11057282	1.28103e-23	-0.215812	-9.02317e-10	0.000107646	-0.782286	-9.02317e-10
123828792	rs7955367	1.68101e-13	4.68128	18.4005	5.80603e-06	-1.89708	-1.80516
123829028	rs12298826	3.08151e-17	14.4775	-9.02317e-10	4.00229e-05	-1.77168	-9.02317e-10
123829116	rs34997336	3.08151e-17	14.4775	-9.02317e-10	4.00229e-05	-1.77168	-9.02317e-10
123829120	rs11057283	1.68101e-13	4.68128	18.4005	5.80603e-06	-1.89708	-1.80516
123830556	rs76328346	9.86355e-24	-0.477212	-9.02317e-10	0.00017398	-0.30219	-9.02317e-10
123830692	rs11057284	4.84572e-12	13.1236	13.3194	1.0309e-05	-1.20417	-1.92395
123830939	rs7298909	4.81843e-19	-2.01897	12.3383	1.56299e-05	-0.760594	-1.95135
123831142	rs11057285	4.58118e-23	1.32201	-0.263524	3.22929e-05	-0.554565	-1.43172
123831777	rs116439324	3.74395e-24	-1.44592	-9.02317e-10	3.16114e-05	-2.00761	-9.02317e-10
123831976	rs11611141	4.54173e-19	-2.01897	12.2791	1.56082e-05	-0.760594	-1.95274
123832112	rs79622593	2.48718e-24	-2.21679e-10	-1.85491	6.30765e-05	-2.21679e-10	-1.31678
123832156	rs117359775	1.42423e-22	-2.21679e-10	2.19274	3.8544e-05	-2.21679e-10	-1.80933
123832443	rs61955079	2.24137e-24	-1.95897	-9.02317e-10	3.24737e-05	-1.9807	-9.02317e-10
123832746	rs10846523	1.58653e-13	4.68947	18.3345	5.77959e-06	-1.89593	-1.81087
123832854	rs11057287	1.58653e-13	4.68947	18.3345	5.77959e-06	-1.89593	-1.81087
123832912	rs35818434	3.25382e-12	12.7549	13.2899	1.12502e-05	-1.11538	-1.92536
123832937	rs7971557	1.61253e-13	4.70573	18.3345	5.79283e-06	-1.89364	-1.81087
123832946	rs61955081	2.89976e-24	-1.70143	-9.02317e-10	3.14296e-05	-2.01338	-9.02317e-10
123833718	rs9284166	1.56246e-13	4.70573	18.3029	5.77725e-06	-1.89364	-1.81356
123834249	rs139727004	2.61801e-23	0.498942	-9.02317e-10	3.28985e-05	-1.9677	-9.02317e-10
123835233	rs56116847	4.81849e-18	2.02888	10.593	6.53204e-06	-1.64615	-1.93827
123835424	rs192546096	2.58629e-23	0.486752	-9.02317e-10	0.000199914	-0.163245	-9.02317e-10
123835521	rs10846524	4.61977e-23	1.35027	-0.283399	3.25425e-05	-0.535801	-1.44278
123835678	rs9669069	2.03008e-13	5.18072	18.0897	1.36845e-05	-1.10477	-1.7401
123836087	rs139717021	2.64962e-24	-1.79164	-9.02317e-10	3.12061e-05	-2.02052	-9.02317e-10
123836339	rs116998155	4.72305e-24	-1.2136	-9.02317e-10	4.38976e-05	-1.67927	-9.02317e-10
123836903	rs80314644	3.31777e-24	-2.21679e-10	-1.56677	4.03263e-05	-2.21679e-10	-1.76413
123837003	rs73231994	6.4561e-24	-0.901032	-9.02317e-10	6.62503e-05	-1.26769	-9.02317e-10
123837291	rs77866843	6.9035e-24	-0.665037	-0.168992	1.09844e-05	-1.68626	-1.3784
123837375	rs9300256	1.55898e-13	4.7858	18.2206	5.74079e-06	-1.88213	-1.83141
123837415	rs146633529	3.80877e-24	-1.42875	-9.02317e-10	5.75384e-05	-1.40868	-9.02317e-10
123838107	rs34896222	3.23528e-21	5.31581	-9.02317e-10	4.32584e-05	-1.69394	-9.02317e-10
123838175	rs112637057	3.68066e-24	-1.46296	-9.02317e-10	6.19385e-05	-1.33499	-9.02317e-10
123839052	rs9795593	1.48785e-13	4.67323	18.2865	5.67932e-06	-1.8982	-1.8261
123839167	rs78678718	6.04655e-23	1.33601	-9.02317e-10	4.48491e-05	-1.65783	-9.02317e-10
123839694	rs9300257	1.44038e-13	4.6408	18.2865	5.65394e-06	-1.90268	-1.8261
123840020	rs12315739	1.41725e-13	4.62462	18.2865	5.64146e-06	-1.90489	-1.8261
123840590	rs76374625	2.09825e-24	-2.02496	-9.02317e-10	3.23667e-05	-1.984	-9.02317e-10
123840866	rs9739565	1.13429e-13	4.60992	18.0785	5.53852e-06	-1.90688	-1.84252
123840994	rs9739171	3.64231e-19	-2.01804	12.0575	1.53505e-05	-0.771351	-1.95863
123841002	rs10744154	1.13429e-13	4.60992	18.0785	5.53852e-06	-1.90688	-1.84252
123841206	rs9300258	3.23775e-22	3.01399	-9.02317e-10	3.24114e-05	-1.98262	-9.02317e-10
123841717	rs9669169	1.13429e-13	4.60992	18.0785	5.53852e-06	-1.90688	-1.84252
123841816	rs9669273	3.65e-19	-2.01593	12.0575	1.50099e-05	-0.79379	-1.95863
123841991	rs61955082	7.07631e-24	-0.809305	-9.02317e-10	4.21062e-05	-1.72094	-9.02317e-10
123842056	rs9300259	1.13429e-13	4.60992	18.0785	5.53852e-06	-1.90688	-1.84252
123842670	rs9669295	3.65802e-19	-2.01373	12.0575	1.46953e-05	-0.814968	-1.95863
123842897	rs10773014	4.53392e-23	1.33041	-0.2823	3.21358e-05	-0.548989	-1.44217
123843017	rs9668827	4.57135e-24	-1.24625	-9.02317e-10	3.09875e-05	-2.02755	-9.02317e-10
123843379	rs61955083	2.09676e-24	-0.427822	-1.59784	7.21648e-06	-1.57072	-1.91405
123843454	rs75873799	4.13305e-24	-1.34704	-9.02317e-10	3.11748e-05	-2.02152	-9.02317e-10
123843755	rs149348176	5.61946e-24	-1.03982	-9.02317e-10	3.28788e-05	-1.9683	-9.02317e-10
123843927	rs117658033	2.57833e-24	-2.21679e-10	-1.81892	7.74481e-05	-2.21679e-10	-1.11152
123843984	rs10773018	1.18898e-13	4.65701	18.0785	5.57426e-06	-1.90045	-1.84252
123844088	rs9705407	3.66674e-19	-2.01135	12.0575	1.43901e-05	-0.835958	-1.95863
123844558	rs11503021	3.66674e-19	-2.01135	12.0575	1.43901e-05	-0.835958	-1.95863
123844693	rs184130394	2.7946e-24	-2.21679e-10	-1.73837	8.11831e-05	-2.21679e-10	-1.06442
123845036	rs28733606	1.20842e-13	4.67323	18.0785	5.58682e-06	-1.8982	-1.84252
123845149	rs28718696	1.20842e-13	4.67323	18.0785	5.58682e-06	-1.8982	-1.84252
123845351	rs28683528	3.81701e-17	14.6915	-9.02317e-10	3.90855e-05	-1.79538	-9.02317e-10
123845425	rs113544203	1.26654e-23	-0.227184	-9.02317e-10	0.000106636	-0.791711	-9.02317e-10
123845745	rs61955085	2.24022e-24	-0.380704	-1.57878	7.59359e-06	-1.54537	-1.88846
123846045	rs181189542	2.12047e-24	-2.01442	-9.02317e-10	5.85262e-05	-1.39166	-9.02317e-10
123846618	rs28555076	8.89806e-22	4.02495	-9.02317e-10	3.3472e-05	-1.95042	-9.02317e-10
123846812	rs28631104	3.97519e-12	13.0756	13.1695	1.02378e-05	-1.19814	-1.9369
123846957	rs191961012	3.98278e-24	-2.21679e-10	-1.38408	5.71023e-05	-2.21679e-10	-1.41629
123847841	rs28553365	1.06164e-23	-0.403658	-9.02317e-10	0.000102068	-0.835492	-9.02317e-10
123847920	rs116862878	4.67702e-24	-2.21679e-10	-1.2234	4.98086e-05	-2.21679e-10	-1.55294
123848455	rs28660661	4.62817e-23	1.35855	-0.28986	3.2605e-05	-0.530298	-1.44637
123848896	rs28397122	1.45679e-23	0.615049	-0.702284	1.56246e-05	-1.07486	-1.63742
123848987	rs61955086	2.85867e-24	-1.7157	-9.02317e-10	3.15149e-05	-2.01067	-9.02317e-10
123849051	rs28627651	1.10608e-13	4.58474	18.0785	5.51982e-06	-1.91026	-1.84252
123849212	rs117135286	2.09571e-24	-2.02617	-9.02317e-10	0.000200806	-0.158794	-9.02317e-10
123849272	rs60754073	1.34261e-13	4.6008	18.2562	6.1383e-06	-1.90811	-1.73847
123849629	rs28646185	4.78619e-23	1.35855	-0.256287	3.32202e-05	-0.530298	-1.42768
123849774	rs28759130	1.10608e-13	4.58474	18.0785	5.51982e-06	-1.91026	-1.84252
123849863	rs28376696	4.78619e-23	1.35855	-0.256287	3.32202e-05	-0.530298	-1.42768
123849921	rs28594416	1.10608e-13	4.58474	18.0785	5.51982e-06	-1.91026	-1.84252
123849958	rs79093758	6.09034e-23	-2.21679e-10	1.34323	0.000109046	-2.21679e-10	-0.769358
123850168	rs28418709	7.33201e-14	4.41209	17.84	5.30524e-06	-1.93231	-1.86012
123850197	rs28517382	1.14115e-13	4.58474	18.1097	5.53309e-06	-1.91026	-1.84012
123850260	rs78092282	1.66125e-23	0.0441005	-9.02317e-10	9.13591e-05	-0.946333	-9.02317e-10
123850541	rs61955088	4.94202e-23	1.3868	-0.252495	3.39227e-05	-0.511493	-1.42556
123850948	rs147343115	4.2177e-24	-1.32677	-9.02317e-10	3.11182e-05	-2.02334	-9.02317e-10
123851244	rs7297888	1.12399e-13	4.6008	18.0785	5.53172e-06	-1.90811	-1.84252
123851372	rs61955089	7.3781e-24	-0.640126	-0.127416	1.13907e-05	-1.67373	-1.3546
123851644	rs61955114	7.43819e-24	-0.640126	-0.119304	1.1444e-05	-1.67373	-1.34994
123851965	rs145024122	1.53747e-23	-0.0333333	-9.02317e-10	9.32232e-05	-0.926135	-9.02317e-10
123852477	rs117718416	2.22155e-24	-1.96785	-9.02317e-10	4.96686e-05	-1.55576	-9.02317e-10
123852510	rs75947414	9.14084e-22	4.05186	-9.02317e-10	0.000239001	0.0153369	-9.02317e-10
123852654	rs28631903	1.14222e-13	4.61688	18.0785	5.54374e-06	-1.90594	-1.84252
123853182	rs28421567	4.83136e-23	1.33041	-0.218758	3.32992e-05	-0.548989	-1.40661
123853183	rs28703745	8.59749e-14	4.63298	17.7783	5.43534e-06	-1.90375	-1.86446
123853449	rs28675824	2.70072e-17	14.3456	-9.02317e-10	4.06984e-05	-1.75494	-9.02317e-10
123853902	rs74910598	2.88694e-24	-2.21679e-10	-1.70586	3.32209e-05	-2.21679e-10	-1.95795
123854766	rs28898283	4.7133e-23	1.33041	-0.243499	3.28393e-05	-0.548989	-1.42052
123854859	rs71444573	3.6797e-23	0.839357	-9.02317e-10	4.6446e-05	-1.62284	-9.02317e-10
123855268	rs144116625	9.09188e-23	1.74391	-9.02317e-10	5.17493e-05	-1.51472	-9.02317e-10
123855471	rs141159495	3.2425e-24	-1.58971	-9.02317e-10	3.28689e-05	-1.9686	-9.02317e-10
123855799	rs61955117	4.58014e-23	1.29758	-0.239323	3.22077e-05	-0.570751	-1.41818
123856259	rs28604484	4.89376e-14	4.67192	17.1758	5.33202e-06	-1.89838	-1.88902
123856358	rs28633324	4.77553e-23	1.29758	-0.197548	3.29753e-05	-0.570751	-1.39462
123856443	rs78455769	2.7507e-12	12.8101	13.0667	1.09281e-05	-1.12904	-1.94075
123856467	rs182029827	2.0974e-24	-2.02536	-9.02317e-10	3.09766e-05	-2.0279	-9.02317e-10
123856688	rs182661231	1.07559e-23	-2.21679e-10	-0.390606	6.2301e-05	-2.21679e-10	-1.32915
123856784	rs547239241	6.07422e-23	-2.21679e-10	1.34058	0.000112439	-2.21679e-10	-0.738717
123856850	rs28706693	1.04723e-13	4.7349	17.8736	5.55066e-06	-1.8895	-1.85772
123856998	rs28582096	2.17844e-17	14.1306	-9.02317e-10	4.18772e-05	-1.72639	-9.02317e-10
123857540	rs28595660	1.09929e-13	4.78341	17.8736	5.58974e-06	-1.88248	-1.85772
123857584	rs143325922	2.09217e-24	-2.02786	-9.02317e-10	3.5336e-05	-1.89623	-9.02317e-10
123857686	rs28454135	4.80004e-23	1.34006	-0.234906	3.32099e-05	-0.542587	-1.4157
123858218	rs28865692	1.10972e-13	4.76722	17.8993	5.63884e-06	-1.88484	-1.84662
123858319	rs28885203	1.08164e-13	4.76722	17.8736	5.57658e-06	-1.88484	-1.85772
123858852	rs117560412	3.86143e-24	-1.41502	-9.02317e-10	3.30009e-05	-1.9646	-9.02317e-10
123859260	rs28537583	1.11557e-13	4.76722	17.9045	5.58903e-06	-1.88484	-1.85549
123859566	rs28611282	8.53152e-14	4.49903	17.9045	5.38805e-06	-1.92146	-1.85549
123860025	rs28414347	1.09768e-13	4.75105	17.9045	5.57597e-06	-1.88718	-1.85549
123860401	rs28875264	1.16921e-23	-0.307145	-9.02317e-10	9.98154e-05	-0.857809	-9.02317e-10
123860472	rs28786830	3.07612e-19	-2.01916	11.8897	1.55398e-05	-0.758389	-1.95934
123860483	rs142436864	2.55394e-24	-1.82842	-9.02317e-10	3.09743e-05	-2.02797	-9.02317e-10
123860939	rs60835840	2.27479e-12	12.6392	13.0477	1.1433e-05	-1.08636	-1.93827
123860959	rs28391346	8.83125e-24	-0.587761	-9.02317e-10	4.00143e-05	-1.77189	-9.02317e-10
123861301	rs76691543	7.79795e-23	1.59039	-9.02317e-10	3.47076e-05	-1.91417	-9.02317e-10
123861313	rs73233508	1.14482e-23	-0.328222	-9.02317e-10	9.80967e-05	-0.875178	-9.02317e-10
123861420	rs28450974	2.67225e-12	12.8101	13.0378	1.09169e-05	-1.12904	-1.94177
123861452	rs28413626	9.72608e-17	15.6268	-9.02317e-10	3.6426e-05	-1.86585	-9.02317e-10
123861488	rs28602967	1.04601e-13	4.67192	17.9354	5.52626e-06	-1.89838	-1.85324
123861813	rs114734194	3.61042e-24	-1.48223	-9.02317e-10	3.18492e-05	-2.00012	-9.02317e-10
123861935	rs28722829	3.05095e-24	-2.21679e-10	-1.6506	0.000108495	-2.21679e-10	-0.774431
123862447	rs12299125	1.75981e-17	13.9172	-9.02317e-10	4.3151e-05	-1.69643	-9.02317e-10
123862813	rs34032470	2.63829e-13	10.687	12.8455	1.63768e-05	-0.721889	-1.94338
123863265	rs28458312	1.75981e-17	13.9172	-9.02317e-10	4.3151e-05	-1.69643	-9.02317e-10
123863576	rs28690392	1.16921e-23	-0.307145	-9.02317e-10	9.98154e-05	-0.857809	-9.02317e-10
123863620	rs28583837	1.17076e-17	13.5097	-9.02317e-10	4.49468e-05	-1.65565	-9.02317e-10
123864695	rs28556815	3.01958e-19	-2.02086	11.8728	1.58698e-05	-0.736862	-1.95985
123865361	rs28809230	1.67344e-17	13.8669	-9.02317e-10	4.34672e-05	-1.68912	-9.02317e-10
123866144	rs186603586	2.85451e-24	-2.21679e-10	-1.71716	3.31864e-05	-2.21679e-10	-1.95899
123866429	rs28592876	1.84864e-17	13.9665	-9.02317e-10	4.21589e-05	-1.71969	-9.02317e-10
123866546	rs142425465	3.91098e-24	-2.21679e-10	-1.40227	3.31917e-05	-2.21679e-10	-1.95883
123866708	rs141253242	3.9727e-24	-2.21679e-10	-1.38661	3.96279e-05	-2.21679e-10	-1.7816
123866709	rs112572079	1.14715e-23	-0.32619	-9.02317e-10	9.8261e-05	-0.873504	-9.02317e-10
123867106	rs28503862	3.04629e-19	-2.02307	11.8839	1.63997e-05	-0.704224	-1.95964
123867183	rs116904769	2.26903e-24	-1.94671	-9.02317e-10	3.41105e-05	-1.93153	-9.02317e-10
123867239	rs76790152	3.51868e-24	-1.50797	-9.02317e-10	3.20473e-05	-1.99392	-9.02317e-10
123867268	rs28613486	9.20372e-14	4.60775	17.8716	5.48796e-06	-1.90718	-1.8514
123867602	rs28435460	6.82996e-14	4.62377	17.5573	5.37969e-06	-1.90501	-1.8735
123867994	rs28516750	3.04629e-19	-2.02307	11.8839	1.63997e-05	-0.704224	-1.95964
123868158	rs28718363	9.17406e-24	-2.21679e-10	-0.549678	3.61446e-05	-2.21679e-10	-1.8736
123868887	rs185337409	1.04986e-23	-2.21679e-10	-0.414819	7.79929e-05	-2.21679e-10	-1.10451
123871070	rs28636834	1.35548e-17	13.6562	-9.02317e-10	4.39844e-05	-1.6773	-9.02317e-10
123871632	rs28565984	2.9296e-19	-2.02371	11.8454	1.6576e-05	-0.693252	-1.95993
123871717	rs28581850	2.84527e-19	-2.02307	11.8156	1.63942e-05	-0.704224	-1.95998
123872037	rs28475177	3.9172e-23	1.25667	-0.354771	2.9408e-05	-0.597786	-1.48208
123873242	rs28533432	1.48906e-13	10.3877	12.5728	1.64533e-05	-0.706948	-1.95366
123874585	rs117885828	7.93889e-24	-2.21679e-10	-0.694285	5.16976e-05	-2.21679e-10	-1.51572
123874937	rs76801833	4.26827e-24	-1.31485	-9.02317e-10	3.10897e-05	-2.02426	-9.02317e-10
123875394	rs28660993	2.72029e-19	-2.02432	11.7719	1.67586e-05	-0.682234	-1.95998
123875525	rs28681105	7.03254e-14	4.41319	17.7971	5.28996e-06	-1.93218	-1.86314
123875601	rs116855657	5.68822e-24	-2.21679e-10	-1.02766	4.34959e-05	-2.21679e-10	-1.68846
123875650	rs28573826	6.84658e-24	-0.583192	-0.259117	1.08829e-05	-1.64468	-1.42926
123877312	rs28501453	8.09988e-14	4.42892	17.9227	5.34795e-06	-1.93025	-1.85417
123877833	rs148764049	2.10322e-23	0.279997	-9.02317e-10	3.18016e-05	-2.00162	-9.02317e-10
123878053	rs116448007	3.90888e-24	-1.40281	-9.02317e-10	3.1386e-05	-2.01477	-9.02317e-10
123878221	rs144563725	2.09185e-24	-2.02801	-9.02317e-10	3.26511e-05	-1.97525	-9.02317e-10
123878262	rs28825193	1.25928e-12	12.0753	13.0202	1.29767e-05	-0.955596	-1.94238
123878507	rs28820735	3.00312e-19	-2.02632	11.8728	1.75496e-05	-0.636253	-1.95985
123878626	rs140166774	1.61954e-22	-2.21679e-10	2.32125	0.000320746	-2.21679e-10	0.309519
123879413	rs78530836	2.29806e-24	-2.21679e-10	-1.93399	4.84546e-05	-2.21679e-10	-1.5805
123879445	rs28592032	2.67028e-19	-2.02495	11.754	1.69731e-05	-0.669519	-1.95998
123879975	rs28655516	4.96736e-23	1.40416	-0.264745	3.40836e-05	-0.499915	-1.4324
123880862	rs28410096	2.74378e-19	-2.02495	11.7812	1.69728e-05	-0.669519	-1.96
123881176	rs28372579	9.83503e-18	13.3354	-9.02317e-10	4.44935e-05	-1.66579	-9.02317e-10
123881749	rs146848514	2.26682e-24	-2.21679e-10	-1.94768	3.4605e-05	-2.21679e-10	-1.91713
123881928	rs28698461	1.10775e-23	-0.361146	-9.02317e-10	9.54754e-05	-0.902263	-9.02317e-10
123882295	rs28547406	7.86445e-24	-0.703705	-9.02317e-10	4.02187e-05	-1.7668	-9.02317e-10
123882322	rs145423006	4.44723e-24	-1.27378	-9.02317e-10	3.10162e-05	-2.02662	-9.02317e-10
123882420	rs114675077	4.44723e-24	-1.27378	-9.02317e-10	3.10162e-05	-2.02662	-9.02317e-10
123882462	rs147935170	2.20632e-24	-1.97473	-9.02317e-10	0.000119458	-0.678169	-9.02317e-10
123882718	rs182811425	8.82761e-24	-0.588174	-9.02317e-10	3.42933e-05	-1.92618	-9.02317e-10
123882944	rs28540654	4.34573e-24	-1.29686	-9.02317e-10	3.10528e-05	-2.02544	-9.02317e-10
123883255	rs74663314	3.25045e-24	-2.21679e-10	-1.58726	3.32823e-05	-2.21679e-10	-1.95611
123883406	rs28532037	3.0003e-19	-2.01718	11.8628	1.51873e-05	-0.780793	-1.95988
123883853	rs28587386	1.06185e-13	4.44466	18.1777	5.46311e-06	-1.92831	-1.83481
123884070	rs28377694	1.34323e-21	5.40926	-0.972487	1.34951e-05	-1.17972	-1.67909
123884143	rs74503997	2.30086e-24	-2.21679e-10	-1.93277	3.46134e-05	-2.21679e-10	-1.91689
123884441	rs55932027	8.13635e-24	-0.669716	-9.02317e-10	7.42987e-05	-1.15304	-9.02317e-10
123884536	rs28417583	9.36687e-14	4.45898	18.038	5.41411e-06	-1.92652	-1.8456
123884772	rs28828722	8.50518e-24	-0.625382	-9.02317e-10	8.52831e-05	-1.01516	-9.02317e-10
123884977	rs28836481	7.00343e-24	-0.819658	-9.02317e-10	6.59315e-05	-1.27252	-9.02317e-10
123885012	rs536147804	3.33623e-24	-1.56122	-9.02317e-10	3.23611e-05	-1.98418	-9.02317e-10
123885484	rs28866344	2.01685e-19	-1.9989	11.4473	1.31532e-05	-0.924944	-1.95952
123885758	rs111950701	2.67156e-23	0.78102	-0.261831	2.27605e-05	-0.90533	-1.43077
123885968	rs28862317	4.55233e-14	4.35978	17.4157	5.59822e-06	-1.9386	-1.80009
123885974	rs28768122	8.1201e-07	20.3934	18.0788	6.86522e-06	-1.77487	-1.75979
123886019	rs28861152	2.27531e-23	0.644297	-0.285652	2.06138e-05	-0.991139	-1.44403
123886384	rs28574664	1.28531e-12	12.4807	12.6353	1.14392e-05	-1.08208	-1.942
123886500	rs28509440	3.67631e-14	4.02953	17.5322	5.12967e-06	-1.9738	-1.85229
123886822	rs115823069	3.94855e-24	-1.39271	-9.02317e-10	3.13414e-05	-2.01619	-9.02317e-10
123887369	rs28472704	1.00774e-17	13.3598	-9.02317e-10	4.51063e-05	-1.65211	-9.02317e-10
123887525	rs146328428	1.04067e-23	-0.42361	-9.02317e-10	3.5281e-05	-1.89779	-9.02317e-10
123887687	rs28690326	1.30225e-13	10.5066	12.3199	1.64414e-05	-0.708531	-1.9528
123890221	rs73216930	8.12618e-24	-0.670968	-9.02317e-10	7.42242e-05	-1.15404	-9.02317e-10
123890276	rs28576953	7.76962e-18	13.0997	-9.02317e-10	4.70379e-05	-1.61018	-9.02317e-10
123890893	rs28496545	1.24982e-13	10.5615	12.2238	1.61199e-05	-0.72628	-1.95479
123890969	rs143196748	3.1585e-23	0.686623	-9.02317e-10	0.000161923	-0.37401	-9.02317e-10
123891107	rs61955125	1.24982e-13	10.5615	12.2238	1.61199e-05	-0.72628	-1.95479
123891209	rs73216931	1.15613e-12	12.5348	12.4752	1.12054e-05	-1.09584	-1.9489
123891852	rs78124268	5.23925e-14	4.32149	17.5945	5.34892e-06	-1.94307	-1.84116
123891865	rs28406193	8.18223e-18	13.1514	-9.02317e-10	4.66375e-05	-1.61873	-9.02317e-10
123893322	rs73216932	5.41593e-24	-1.07671	-9.02317e-10	5.10117e-05	-1.52908	-9.02317e-10
123893409	rs28508025	1.23719e-20	0.128067	6.52906	4.49146e-06	-2.01673	-1.94223
123893645	rs28694725	5.16221e-24	-1.12469	-9.02317e-10	3.17661e-05	-2.00273	-9.02317e-10
123893663	rs147353607	2.38403e-24	-1.89727	-9.02317e-10	3.12464e-05	-2.01923	-9.02317e-10
123893723	rs142571695	5.62887e-23	-2.21679e-10	1.26444	0.000205005	-2.21679e-10	-0.138096
123894014	rs74968466	2.32295e-24	-1.92322	-9.02317e-10	3.67086e-05	-1.85812	-9.02317e-10
123894583	rs115523203	3.93604e-24	-1.39588	-9.02317e-10	3.13551e-05	-2.01575	-9.02317e-10
123894641	rs61953484	1.58717e-24	-0.546779	-1.75733	6.54001e-06	-1.63324	-1.94995
123895053	rs56309603	1.39982e-18	1.87226	9.51354	7.19133e-06	-1.61293	-1.87533
123895197	rs28664930	8.20566e-24	-0.661233	-9.02317e-10	7.48065e-05	-1.14623	-9.02317e-10
123895889	rs115460384	3.39458e-24	-1.54388	-9.02317e-10	3.23693e-05	-1.98392	-9.02317e-10
123895906	rs28577594	3.26501e-10	16.9398	13.7136	6.76832e-06	-1.6677	-1.88118
123895921	rs185889378	3.18082e-24	-1.60892	-9.02317e-10	3.31119e-05	-1.96124	-9.02317e-10
123896851	rs28624763	1.01754e-23	-0.446082	-9.02317e-10	8.90559e-05	-0.971867	-9.02317e-10
123897177	rs28569885	5.34823e-19	11.7188	-1.29517	7.70792e-06	-1.58489	-1.834
123897775	rs148650248	2.09184e-24	-2.02801	-9.02317e-10	6.27765e-05	-1.32155	-9.02317e-10
123898188	rs28886709	2.05661e-19	1.89034	7.57759	6.49485e-06	-1.69958	-1.89054
123898367	rs28873419	3.23809e-23	1.77514	-1.06363	7.97145e-06	-1.69648	-1.68879
123898369	rs28817269	2.18587e-19	1.95129	7.57759	6.38318e-06	-1.71693	-1.89054
123899505	rs2137558	1.87923e-19	1.98104	7.3967	6.01128e-06	-1.76043	-1.90706
123900107	rs1660	3.21312e-14	4.837	16.59	6.97378e-06	-1.75272	-1.76626
123900136	rs1662	1.31513e-20	3.23017	3.48804	8.1745e-05	-1.98091	0.923383
123901058	rs146898200	4.0812e-14	4.73266	16.9335	7.12152e-06	-1.77329	-1.72472
123901143	rs28410896	2.36388e-19	9.60717	-9.02317e-10	6.29951e-05	-1.31808	-9.02317e-10
123901480	rs28713448	8.56549e-21	2.89032	3.39912	6.09736e-05	-2.00557	0.654882
123901621	rs76355364	8.76723e-14	5.92398	16.5068	8.95928e-06	-1.50312	-1.76532
123901894	rs139279439	2.37349e-24	-2.21679e-10	-1.9017	3.61881e-05	-2.21679e-10	-1.8724
123902201	rs77258915	3.22557e-14	5.17638	16.2545	7.1863e-06	-1.68148	-1.80747
123902361	rs28481863	2.85e-19	9.79419	-9.02317e-10	5.85931e-05	-1.39051	-9.02317e-10
123902801	rs58491161	3.17627e-14	5.02969	16.3858	7.12304e-06	-1.71307	-1.78473
123902892	rs71456795	8.7361e-24	-0.598594	-9.02317e-10	4.21877e-05	-1.719	-9.02317e-10
123903400	rs140481490	3.89728e-25	-2.0279	-1.68047	1.72659e-05	-0.663642	-1.94876
123903401	rs145473038	2.09361e-24	-2.02717	-9.02317e-10	3.22182e-05	-1.9886	-9.02317e-10
123903626	rs28715490	2.38656e-19	9.61672	-9.02317e-10	5.52275e-05	-1.44967	-9.02317e-10
123905168	rs141557105	2.56061e-24	-2.21679e-10	-1.82581	3.44209e-05	-2.21679e-10	-1.92247
123905185	rs2048617	1.97433e-14	4.61472	16.3253	6.51927e-06	-1.79577	-1.7906
123905628	rs28404303	1.76488e-21	1.69734	3.01244	4.57879e-05	-2.02407	0.386958
123906307	rs28676499	3.06986e-19	9.8685	-9.02317e-10	5.03393e-05	-1.54234	-9.02317e-10
123907563	rs28625019	3.60121e-20	9.47783	-1.75228	7.70343e-06	-1.45949	-1.95998
123908126	rs28706696	3.72913e-20	9.51887	-1.75841	7.63465e-06	-1.46857	-1.95987
123908570	rs71456796	1.96429e-23	0.21166	-9.02317e-10	4.32752e-05	-1.69355	-9.02317e-10
123908948	rs4930719	7.65184e-20	8.47923	-9.02317e-10	5.97249e-05	-1.37138	-9.02317e-10
123909289	rs73216937	9.76161e-14	5.31159	17.2267	8.2227e-06	-1.65134	-1.70289
123909485	rs56042759	4.23363e-20	1.69702	6.19033	6.88688e-06	-1.78584	-1.74567
123909610	rs28520455	4.62765e-21	2.4652	3.20855	5.95535e-05	-1.98368	0.609427
123910292	rs28699127	1.68073e-21	1.02174	3.63919	1.19137e-05	-1.62663	-1.35681
123910479	rs144413875	3.47875e-24	-1.51938	-9.02317e-10	0.000114418	-0.721275	-9.02317e-10
123910785	rs28384208	2.10749e-21	1.23272	3.65448	1.08168e-05	-1.69836	-1.38167
123911153	rs76992239	5.00637e-23	1.14724	-9.02317e-10	3.73886e-05	-1.83977	-9.02317e-10
123911181	rs142467647	2.27614e-24	-2.21679e-10	-1.94358	3.35396e-05	-2.21679e-10	-1.9484
123911789	rs28466887	1.80496e-21	1.23197	3.50027	1.07311e-05	-1.68619	-1.40179
123912213	rs28659953	4.27585e-24	-1.46917	0.156097	6.67312e-06	-1.65867	-1.90437
123912592	rs77683380	2.78776e-24	-2.21679e-10	-1.74082	3.39292e-05	-2.21679e-10	-1.93685
123913433	rs4930718	2.69119e-21	7.05299	-1.92131	1.4112e-05	-1.2859	-1.5282
123913697	rs1706477	5.40977e-23	-1.02477	2.24951	5.91203e-06	-1.95269	-1.73146
123913756	rs28478828	1.09684e-21	1.88776	2.34637	6.66745e-06	-1.89905	-1.66485
123913912	rs141433349	2.14031e-24	-2.0051	-9.02317e-10	8.63749e-05	-1.00243	-9.02317e-10
123913987	rs28470730	3.41988e-24	-1.53645	-9.02317e-10	3.31667e-05	-1.95959	-9.02317e-10
123914122	rs28576315	1.29048e-21	1.90102	2.4957	6.98123e-06	-1.9033	-1.6146
123914162	rs28838663	1.14942e-21	1.72398	2.55698	7.60599e-06	-1.91148	-1.52071
123914732	rs150108949	2.98572e-24	-1.67222	-9.02317e-10	0.000853634	1.28837	-9.02317e-10
123914738	rs138547196	2.44923e-24	-1.87029	-9.02317e-10	0.000629012	0.983018	-9.02317e-10
123915711	rs28780730	9.35576e-25	-1.6726	-1.16005	6.896e-06	-1.941	-1.5892
123916097	rs35416759	2.80667e-18	11.6173	0.464107	6.91355e-06	-2.00641	-1.52124
123916989	rs951328	1.09365e-23	-0.373949	-9.02317e-10	3.15931e-05	-2.00819	-9.02317e-10
123917276	rs186269301	2.15976e-24	-1.99606	-9.02317e-10	3.09998e-05	-2.02715	-9.02317e-10
123917593	rs28531860	9.82811e-24	-0.480811	-9.02317e-10	3.20282e-05	-1.99451	-9.02317e-10
123917675	rs116523204	6.41493e-24	-0.90743	-9.02317e-10	3.11969e-05	-2.02081	-9.02317e-10
123918076	rs28469812	2.10454e-24	-2.02196	-9.02317e-10	3.25225e-05	-1.9792	-9.02317e-10
123919180	rs113286997	6.804e-22	3.16135	0.595269	1.68099e-05	-1.76927	-0.869888
123919299	rs115426700	3.33316e-24	-1.56214	-9.02317e-10	3.59378e-05	-1.87934	-9.02317e-10
123919687	rs1706475	1.12537e-22	2.04943	-0.092206	4.43095e-06	-2.02795	-1.94456
123919938	rs146390929	1.35169e-23	-2.21679e-10	-0.162114	0.000127924	-2.21679e-10	-0.609692
123919969	rs1707730	2.13269e-22	2.71893	-0.122431	4.43861e-06	-2.02801	-1.94279
123920075	rs1707731	1.9455e-22	2.68705	-0.182418	4.46812e-06	-2.02799	-1.93617
123921264	rs28434767	8.43885e-19	11.2166	-0.336916	5.13312e-06	-2.00573	-1.81969
123921349	rs1706476	2.47235e-22	2.81199	-0.0677147	4.42028e-06	-2.02744	-1.94749
123921630	rs78392487	5.46764e-24	-1.06721	-9.02317e-10	8.13887e-05	-1.0619	-9.02317e-10
123922456	rs145107318	1.2008e-23	-2.21679e-10	-0.280486	0.000115483	-2.21679e-10	-0.712008
123922796	rs117518909	1.4941e-23	-2.21679e-10	-0.0619467	4.39898e-05	-2.21679e-10	-1.67717
123923077	rs11507738	2.39035e-22	2.76804	-0.0574838	4.41445e-06	-2.02794	-1.94831
123924528	rs190292714	2.38567e-24	-1.89658	-9.02317e-10	3.10293e-05	-2.0262	-9.02317e-10
123924602	rs150394413	4.00316e-24	-1.37897	-9.02317e-10	3.41149e-05	-1.9314	-9.02317e-10
123924746	rs11507736	2.35159e-22	2.72332	-0.0291127	4.40483e-06	-2.02801	-1.95042
123925513	rs7961025	6.33594e-23	1.36093	0.021835	4.49453e-06	-2.00367	-1.95461
123926515	rs7299523	1.14402e-23	-0.32892	-9.02317e-10	3.10421e-05	-2.02579	-9.02317e-10
123927095	rs188674506	3.65314e-24	-2.21679e-10	-1.47047	3.54478e-05	-2.21679e-10	-1.89307
123927262	rs11516173	3.32766e-19	10.3453	-0.396206	4.95507e-06	-2.02801	-1.83271
123927513	rs871163	2.30568e-22	2.66026	0.014226	4.38318e-06	-2.02775	-1.9556
123927915	rs13303004	3.0245e-24	0.23189	-1.8912	5.21183e-06	-2.00754	-1.80266
123930173	rs144383701	9.02937e-24	-2.21679e-10	-0.565575	9.01665e-05	-2.21679e-10	-0.959473
123930405	rs140366760	7.41962e-24	-2.21679e-10	-0.76193	3.5536e-05	-2.21679e-10	-1.89059
123930646	rs13302907	9.10902e-24	-0.556792	-9.02317e-10	7.69571e-05	-1.11788	-9.02317e-10
123932679	rs11526042	2.10469e-20	7.47686	-0.28841	4.90779e-06	-1.99925	-1.87106
123932719	rs7980406	3.12904e-24	-1.62533	-9.02317e-10	3.90165e-05	-1.79715	-9.02317e-10
123933110	rs35477377	3.51482e-24	-1.50907	-9.02317e-10	0.000181208	-0.261488	-9.02317e-10
123933400	rs28499899	2.2779e-23	1.92343	-1.56365	2.86325e-05	-0.173789	-1.9328
123934070	rs34047494	4.16555e-24	-1.33921	-9.02317e-10	8.824e-05	-0.981071	-9.02317e-10
123934200	rs11516174	2.09705e-24	-2.02553	-9.02317e-10	0.000100555	-0.850426	-9.02317e-10
123934296	rs11516175	2.09407e-24	-2.02695	-9.02317e-10	8.35035e-05	-1.03624	-9.02317e-10
123934354	rs138591826	3.16479e-24	-1.61397	-9.02317e-10	0.000252757	0.0712951	-9.02317e-10
123934355	rs142696412	3.12697e-24	-1.62599	-9.02317e-10	0.000245978	0.0441094	-9.02317e-10
123935653	rs75878390	3.46158e-24	-1.52433	-9.02317e-10	0.000307592	0.267641	-9.02317e-10
123935689	rs79247594	1.445e-23	-0.0953601	-9.02317e-10	5.51211e-05	-1.4516	-9.02317e-10
123935887	rs28483351	5.20115e-25	-1.51569	-1.90407	4.02407e-05	-0.356436	-1.40982
123936016	rs11516176	5.0224e-25	-1.67963	-1.7751	5.12677e-06	-1.86672	-1.95993
123936554	rs11507739	4.96169e-25	-1.56099	-1.90591	4.3547e-05	-0.271678	-1.41561
123936769	rs141646973	2.72322e-24	-1.76424	-9.02317e-10	4.58277e-05	-1.63624	-9.02317e-10
123936890	rs112323763	3.05724e-24	-1.64855	-9.02317e-10	0.000233604	-0.00750358	-9.02317e-10
123936900	rs28829651	4.89249e-25	-1.70606	-1.77488	5.25351e-06	-1.84786	-1.95437
123937147	rs35322317	5.05513e-25	-1.67963	-1.76861	5.15004e-06	-1.86672	-1.95541
123937785	rs61953496	2.17199e-24	-1.99041	-9.02317e-10	6.09774e-05	-1.35063	-9.02317e-10
123938353	rs11559494	4.78312e-25	-1.78374	-1.71981	5.52861e-06	-1.79143	-1.95977
123938488	rs11534428	4.80643e-25	-1.78374	-1.71495	5.52791e-06	-1.79143	-1.95989
123938734	rs77662636	4.23334e-24	-1.32307	-9.02317e-10	8.94064e-05	-0.967939	-9.02317e-10
123938793	rs4047517	5.04012e-25	-1.52495	-1.92626	3.64963e-05	-0.378554	-1.48537
123938954	rs4479070	4.7264e-25	-1.78374	-1.73174	5.53151e-06	-1.79143	-1.95924
123939131	rs9777715	2.16185e-24	-1.99509	-9.02317e-10	6.22515e-05	-1.32995	-9.02317e-10
123939321	rs11507740	4.10404e-24	-1.35409	-9.02317e-10	9.29449e-05	-0.929125	-9.02317e-10
123939394	rs9723244	2.14904e-24	-2.00104	-9.02317e-10	6.21215e-05	-1.33204	-9.02317e-10
123939487	rs13303107	4.01883e-24	-1.37507	-9.02317e-10	9.55047e-05	-0.901956	-9.02317e-10
123939833	rs7960816	4.06104e-24	-1.36462	-9.02317e-10	9.42122e-05	-0.915581	-9.02317e-10
123940462	rs13303266	4.69221e-25	-1.58754	-1.93521	3.9683e-05	-0.259394	-1.52081
123940755	rs139666113	3.56257e-24	-1.49558	-9.02317e-10	0.000188881	-0.220016	-9.02317e-10
123941055	rs7957839	2.15327e-24	-1.99907	-9.02317e-10	6.34478e-05	-1.31091	-9.02317e-10
123941820	rs56860279	3.9774e-24	-1.38543	-9.02317e-10	9.68227e-05	-0.88825	-9.02317e-10
123941844	rs145473119	3.59227e-24	-1.48727	-9.02317e-10	0.000332669	0.346015	-9.02317e-10
123941864	rs11507743	2.1666e-24	-1.9929	-9.02317e-10	6.16372e-05	-1.33987	-9.02317e-10
123941932	rs71456799	4.06104e-24	-1.36462	-9.02317e-10	9.42122e-05	-0.915581	-9.02317e-10
123942803	rs75082741	2.25153e-24	-1.95445	-9.02317e-10	7.94324e-05	-1.08622	-9.02317e-10
123942940	rs9803125	2.14898e-24	-2.00106	-9.02317e-10	6.40931e-05	-1.30079	-9.02317e-10
123943214	rs7975122	5.21682e-25	-1.46092	-1.95584	3.14908e-05	-0.376036	-1.6354
123943673	rs7975636	5.54609e-25	-1.76037	-1.59518	5.46037e-06	-1.81337	-1.95025
123943719	rs145332185	3.48517e-24	-1.51754	-9.02317e-10	0.000312076	0.282117	-9.02317e-10
123945092	rs117110887	2.17622e-24	-1.98847	-9.02317e-10	3.35553e-05	-1.94794	-9.02317e-10
123945620	rs9330647	2.09623e-24	-2.02592	-9.02317e-10	7.9537e-05	-1.08491	-9.02317e-10
123945682	rs7315901	4.82511e-25	-1.53684	-1.95797	3.53361e-05	-0.239067	-1.65716
123946208	rs75113312	3.50167e-24	-1.51282	-9.02317e-10	0.000315224	0.292152	-9.02317e-10
123946406	rs7978323	5.49995e-25	-1.42016	-1.94374	3.17479e-05	-0.443679	-1.55963
123946499	rs28413969	3.57189e-24	-1.49296	-9.02317e-10	0.00011302	-0.733567	-9.02317e-10
123946812	rs9777830	2.09433e-24	-2.02682	-9.02317e-10	8.13105e-05	-1.06286	-9.02317e-10
123946841	rs34436758	1.14098e-23	-0.331583	-9.02317e-10	3.47991e-05	-1.91154	-9.02317e-10
123947123	rs148577911	3.50167e-24	-1.51282	-9.02317e-10	0.000315224	0.292152	-9.02317e-10
123947750	rs7306670	3.60656e-24	-1.4833	-9.02317e-10	0.000105593	-0.801544	-9.02317e-10
123947974	rs112118241	2.09879e-24	-2.02469	-9.02317e-10	3.30291e-05	-1.96374	-9.02317e-10
123948040	rs571973333	5.38667e-24	-1.08213	-9.02317e-10	0.000101062	-0.845393	-9.02317e-10
123948106	rs28781570	2.09719e-24	-2.02546	-9.02317e-10	7.88078e-05	-1.09412	-9.02317e-10
123948112	rs140781904	2.34618e-24	-2.21679e-10	-1.91327	3.997e-05	-2.21679e-10	-1.773
123948148	rs28769008	2.12715e-24	-2.01128	-9.02317e-10	3.83403e-05	-1.81463	-9.02317e-10
123948849	rs61953524	2.73796e-24	-1.75884	-9.02317e-10	3.09971e-05	-2.02724	-9.02317e-10
123948909	rs112184752	4.09512e-24	-1.35626	-9.02317e-10	0.000102043	-0.83574	-9.02317e-10
123949011	rs35090528	3.54029e-24	-1.50185	-9.02317e-10	0.000113757	-0.72707	-9.02317e-10
123949588	rs6606747	4.40122e-25	-1.68533	-1.90143	5.3572e-06	-1.89199	-1.8907
123949627	rs79739600	2.09219e-24	-2.02785	-9.02317e-10	4.56948e-05	-1.63915	-9.02317e-10
123950471	rs112947708	3.54251e-24	-1.50122	-9.02317e-10	0.000323054	0.316687	-9.02317e-10
123951316	rs28667043	3.64954e-24	-1.47146	-9.02317e-10	0.000124678	-0.635397	-9.02317e-10
123951387	rs148630846	4.10274e-24	-1.3544	-9.02317e-10	0.000435967	0.616434	-9.02317e-10
123951423	rs7300562	4.44717e-25	-1.6166	-1.95977	3.9978e-05	-0.0834884	-1.68931
123951474	rs9778112	4.4289e-25	-1.69911	-1.88138	5.43252e-06	-1.85929	-1.90943
123951492	rs117174895	4.38435e-24	-1.28802	-9.02317e-10	0.000183818	-0.247185	-9.02317e-10
123951681	rs76420018	3.36842e-24	-1.55161	-9.02317e-10	0.000290064	0.20897	-9.02317e-10
123952739	rs6606748	3.63403e-24	-1.47572	-9.02317e-10	0.000110067	-0.760042	-9.02317e-10
123954412	rs184793978	1.87079e-23	0.162886	-9.02317e-10	7.49509e-05	-1.1443	-9.02317e-10
123955358	rs35970945	3.10049e-24	-1.6345	-9.02317e-10	0.000117971	-0.690692	-9.02317e-10
123955845	rs11507744	4.40647e-25	-1.67744	-1.90812	5.28093e-06	-1.91403	-1.88299
123956749	rs3087496	4.47316e-25	-1.71696	-1.85358	5.08799e-06	-1.90631	-1.92794
123956904	rs28613273	3.42152e-24	-1.53597	-9.02317e-10	0.00030002	0.242717	-9.02317e-10
123957341	rs116576935	3.38303e-24	-1.54729	-9.02317e-10	0.000292793	0.218334	-9.02317e-10
123957640	rs11535679	2.13298e-24	-2.00854	-9.02317e-10	0.000104505	-0.811896	-9.02317e-10
123957966	rs9803116	3.37232e-24	-1.55046	-9.02317e-10	0.00010832	-0.776038	-9.02317e-10
123957976	rs190962183	3.43732e-24	-1.53137	-9.02317e-10	0.000302999	0.252597	-9.02317e-10
123958134	rs151232183	3.49334e-24	-1.5152	-9.02317e-10	0.000313634	0.287096	-9.02317e-10
123958279	rs78365400	5.08426e-24	-1.13991	-9.02317e-10	3.47039e-05	-1.91428	-9.02317e-10
123958937	rs11522340	3.42583e-25	-1.8907	-1.9466	7.70058e-06	-1.74416	-1.67567
123959092	rs9723046	3.43659e-25	-1.89642	-1.93774	7.50181e-06	-1.73579	-1.7102
123959649	rs9723192	3.62834e-24	-1.47728	-9.02317e-10	0.000339689	0.366898	-9.02317e-10
123959681	rs36084544	3.14008e-24	-1.62181	-9.02317e-10	0.000131553	-0.581725	-9.02317e-10
123960036	rs144835480	4.29072e-24	-1.3096	-9.02317e-10	3.39399e-05	-1.93654	-9.02317e-10
123960169	rs77539620	2.44512e-24	-2.21679e-10	-1.87196	5.30144e-05	-2.21679e-10	-1.49057
123961934	rs13303167	3.1335e-24	-1.62391	-9.02317e-10	0.000171642	-0.315721	-9.02317e-10
123962248	rs116001891	3.62847e-24	-1.47725	-9.02317e-10	0.000339714	0.366973	-9.02317e-10
123962437	rs11497313	3.23101e-25	-1.97306	-1.92279	8.8879e-06	-1.52446	-1.75198
123962459	rs78774994	3.6461e-24	-1.4724	-9.02317e-10	0.000343162	0.37707	-9.02317e-10
123962482	rs9777813	3.51747e-25	-1.90423	-1.90667	6.75603e-06	-1.66596	-1.88474
123962721	rs11497312	3.93116e-25	-1.92716	-1.77255	6.22915e-06	-1.68618	-1.94572
123962785	rs35157218	3.23967e-24	-1.59059	-9.02317e-10	0.000160587	-0.382293	-9.02317e-10
123963647	rs77480543	6.92166e-24	-2.21679e-10	-0.831402	5.09871e-05	-2.21679e-10	-1.52956
123963976	rs75449541	2.86625e-24	-1.71305	-9.02317e-10	0.000184589	-0.243002	-9.02317e-10
123965881	rs137889947	6.06215e-23	1.33859	-9.02317e-10	3.32035e-05	-1.95848	-9.02317e-10
123965988	rs34031619	3.70544e-25	-1.97357	-1.78527	7.0995e-06	-1.54872	-1.95239
123966215	rs142145265	3.31649e-24	-1.56715	-9.02317e-10	0.000280418	0.175151	-9.02317e-10
123966973	rs11560820	3.8673e-25	-1.97933	-1.73675	6.98349e-06	-1.55866	-1.95892
123966982	rs115228975	3.64612e-24	-1.47239	-9.02317e-10	0.000231626	-0.0160082	-9.02317e-10
123967172	rs9778001	2.77993e-24	-1.74363	-9.02317e-10	0.000187762	-0.225955	-9.02317e-10
123967228	rs117027704	3.50685e-24	-2.21679e-10	-1.51134	4.07524e-05	-2.21679e-10	-1.75362
123967535	rs117324816	2.67691e-24	-1.7814	-9.02317e-10	0.000200264	-0.161493	-9.02317e-10
123968838	rs142573147	3.32239e-24	-1.56537	-9.02317e-10	0.000281509	0.179034	-9.02317e-10
123969017	rs11497311	2.25413e-24	-1.95329	-9.02317e-10	9.72171e-05	-0.884185	-9.02317e-10
123969457	rs11516178	2.30652e-24	-1.93032	-9.02317e-10	4.29012e-05	-1.70223	-9.02317e-10
123969828	rs11522343	2.10622e-24	-2.02116	-9.02317e-10	8.12876e-05	-1.06314	-9.02317e-10
123971370	rs148452129	6.97593e-24	-1.56588	0.74229	0.000136103	0.177921	-0.725643
123972915	rs191350956	2.10583e-24	-2.02135	-9.02317e-10	4.31405e-05	-1.69667	-9.02317e-10
123973724	rs34529197	1.02313e-23	-0.44061	-9.02317e-10	3.71561e-05	-1.846	-9.02317e-10
123974521	rs28728075	2.27282e-24	-1.94504	-9.02317e-10	4.13313e-05	-1.73951	-9.02317e-10
123974726	rs75508112	2.59696e-24	-1.81171	-9.02317e-10	3.28536e-05	-1.96907	-9.02317e-10
123975260	rs28703907	2.12203e-24	-2.01368	-9.02317e-10	7.06065e-05	-1.20401	-9.02317e-10
123975385	rs61953527	5.14424e-25	-1.89907	-1.5317	5.03349e-06	-2.01275	-1.83227
123975585	rs4078291	3.82994e-25	-2.0118	-1.714	7.85464e-06	-1.44012	-1.95991
123975815	rs34762274	2.76247e-24	-1.74993	-9.02317e-10	0.000162291	-0.371743	-9.02317e-10
123976201	rs78286829	3.3518e-24	-1.55656	-9.02317e-10	0.000286967	0.198235	-9.02317e-10
123976317	rs9697581	2.82591e-24	-1.72723	-9.02317e-10	0.000165177	-0.354116	-9.02317e-10
123976861	rs9697616	3.90339e-25	-2.01878	-1.68802	8.24969e-06	-1.39122	-1.95973
123976928	rs11497310	2.1251e-24	-2.01224	-9.02317e-10	6.98576e-05	-1.21467	-9.02317e-10
123978292	rs28493578	2.12203e-24	-2.01368	-9.02317e-10	7.06065e-05	-1.20401	-9.02317e-10
123979809	rs34351395	2.56816e-24	-1.82287	-9.02317e-10	0.000213422	-0.097862	-9.02317e-10
123980686	rs144661724	2.72225e-23	0.537987	-9.02317e-10	0.000226422	-0.0387317	-9.02317e-10
123981144	rs13303200	2.67833e-24	-1.78086	-9.02317e-10	0.00018912	-0.21875	-9.02317e-10
123981480	rs13303080	2.53895e-24	-1.83431	-9.02317e-10	0.00022119	-0.0621073	-9.02317e-10
123983542	rs9697415	2.13891e-24	-2.00576	-9.02317e-10	6.6988e-05	-1.25662	-9.02317e-10
123983753	rs13303358	4.19284e-25	-1.93429	-1.70098	5.71195e-06	-1.75862	-1.95995
123983941	rs9697264	4.55531e-25	-2.0177	-1.53465	1.12585e-05	-1.1016	-1.93841
123984186	rs116871149	2.09184e-24	-2.02801	-9.02317e-10	7.95246e-05	-1.08507	-9.02317e-10
123985056	rs146889591	2.65591e-24	-1.78927	-9.02317e-10	3.11208e-05	-2.02326	-9.02317e-10
123985090	rs140796658	4.24059e-24	-1.32136	-9.02317e-10	0.000465287	0.681522	-9.02317e-10
123985834	rs9330649	3.19167e-25	-1.99645	-1.91164	0.000110364	1.01854	-1.77588
123986722	rs144990139	3.03141e-24	-1.65703	-9.02317e-10	0.00022906	-0.027146	-9.02317e-10
123986771	rs78623288	2.17449e-24	-1.98926	-9.02317e-10	6.17456e-05	-1.33811	-9.02317e-10
123986872	rs35948648	2.41081e-24	-1.8861	-9.02317e-10	3.09776e-05	-2.02787	-9.02317e-10
123987503	rs11522342	2.11528e-24	-2.01687	-9.02317e-10	7.24593e-05	-1.17811	-9.02317e-10
123987583	rs141879547	1.6693e-23	0.0489292	-9.02317e-10	0.000334698	0.352096	-9.02317e-10
123987718	rs374449019	2.45196e-24	-2.21679e-10	-1.86917	3.45907e-05	-2.21679e-10	-1.91755
123987944	rs146379934	5.58354e-25	-1.48355	-1.86527	0.000203184	1.81062	-1.95764
123987994	rs117815505	1.28792e-23	-2.21679e-10	-0.210441	4.40181e-05	-2.21679e-10	-1.67653
123988040	rs77723510	3.22308e-25	-1.99162	-1.90668	0.000104465	0.97292	-1.7852
123988435	rs9697459	2.95347e-25	-2.0273	-1.95836	0.000165527	1.39197	-1.74396
123988504	rs9697423	2.12089e-24	-2.01422	-9.02317e-10	7.08983e-05	-1.19989	-9.02317e-10
123988872	rs11522341	2.12089e-24	-2.01422	-9.02317e-10	7.08983e-05	-1.19989	-9.02317e-10
123988887	rs140828332	2.75175e-24	-2.21679e-10	-1.75382	3.5365e-05	-2.21679e-10	-1.89541
123989250	rs9697735	2.94929e-25	-2.02748	-1.95959	0.000194029	1.5315	-1.72462
123989436	rs28722199	2.41327e-24	-1.88508	-9.02317e-10	3.89358e-05	-1.79922	-9.02317e-10
123989461	rs9697628	2.95808e-25	-2.02487	-1.95923	0.000170233	1.40798	-1.73194
123989730	rs61953531	4.5227e-25	-1.98626	-1.57327	4.87129e-06	-2.02598	-1.8518
123990848	rs11497308	2.0744e-24	-2.02011	-0.0162751	1.84469e-05	-1.14018	-1.40606
123990904	rs28497891	6.13508e-25	-2.02487	-1.22975	0.000141315	1.40798	-1.91812
123990909	rs11523309	2.11019e-24	-2.01928	-9.02317e-10	7.26252e-05	-1.17582	-9.02317e-10
123992064	rs73216951	2.11221e-24	-2.01832	-9.02317e-10	3.65204e-05	-1.86326	-9.02317e-10
123992279	rs9777736	2.46171e-24	-1.8652	-9.02317e-10	0.000179433	-0.271327	-9.02317e-10
123993839	rs28894691	2.82152e-24	-1.72878	-9.02317e-10	4.22459e-05	-1.71762	-9.02317e-10
123994155	rs73412280	3.25264e-24	-1.58659	-9.02317e-10	0.000150557	-0.446792	-9.02317e-10
123994669	rs9330650	2.98211e-25	-2.0226	-1.95341	0.000112846	1.04503	-1.78013
123996154	rs561927306	2.23928e-24	-2.21679e-10	-1.9599	3.39494e-05	-2.21679e-10	-1.93626
123996170	rs529031521	2.24652e-24	-2.21679e-10	-1.95668	3.45329e-05	-2.21679e-10	-1.91922
123996545	rs183273798	3.95352e-24	-1.39145	-9.02317e-10	3.51862e-05	-1.90048	-9.02317e-10
123997431	rs552520527	2.8233e-23	0.574435	-9.02317e-10	0.00023381	-0.0066245	-9.02317e-10
123997770	rs78426500	2.31792e-24	-1.92539	-9.02317e-10	0.000225229	-0.044016	-9.02317e-10
123998323	rs73412285	3.01281e-24	-1.66318	-9.02317e-10	0.000129816	-0.595012	-9.02317e-10
123998682	rs59547046	6.18834e-24	-2.21679e-10	-0.943391	3.71511e-05	-2.21679e-10	-1.84614
123998702	rs28583151	3.11204e-24	-1.63078	-9.02317e-10	0.000138333	-0.531468	-9.02317e-10
124000345	rs189775349	2.29867e-24	-2.21679e-10	-1.93373	3.31858e-05	-2.21679e-10	-1.95901
124000361	rs141325502	2.62452e-24	-1.80116	-9.02317e-10	0.000159638	-0.388221	-9.02317e-10
124000651	rs75722792	2.21518e-24	-1.97072	-9.02317e-10	0.000260425	0.101184	-9.02317e-10
124001334	rs144855986	4.56591e-24	-2.21679e-10	-1.24744	4.56873e-05	-2.21679e-10	-1.63931
124001419	rs138649125	2.30451e-24	-1.93119	-9.02317e-10	3.41524e-05	-1.9303	-9.02317e-10
124001751	rs13303217	2.23704e-24	-1.96091	-9.02317e-10	0.000236116	0.00319293	-9.02317e-10
124001838	rs77015956	5.26058e-24	-1.10582	-9.02317e-10	4.30171e-05	-1.69953	-9.02317e-10
124002299	rs117780561	3.77267e-22	3.1669	-9.02317e-10	5.11379e-05	-1.52661	-9.02317e-10
124002589	rs13303334	2.15425e-24	-1.99862	-9.02317e-10	0.000305417	0.260548	-9.02317e-10
124002762	rs13303189	2.12293e-24	-2.01326	-9.02317e-10	0.000356188	0.414326	-9.02317e-10
124003332	rs113971010	2.90908e-24	-1.69822	-9.02317e-10	0.000199467	-0.165481	-9.02317e-10
124003496	rs9803100	2.15447e-24	-1.99851	-9.02317e-10	0.000399185	0.528293	-9.02317e-10
124004046	rs117158670	1.20374e-23	-0.278043	-9.02317e-10	0.00534776	3.1233	-9.02317e-10
124004572	rs61953535	2.1082e-24	-2.02023	-9.02317e-10	3.74416e-05	-1.83835	-9.02317e-10
124004747	rs59560692	3.2212e-25	-1.94318	-1.95571	5.39594e-06	-1.95719	-1.8183
124004807	rs61953537	3.2303e-25	-1.93969	-1.95638	7.26862e-06	-1.9335	-1.54407
124004843	rs11522337	3.27733e-25	-1.96894	-1.91267	1.24761e-05	-1.49768	-1.43964
124004918	rs11522338	3.54411e-25	-2.02182	-1.78153	1.56046e-05	-1.61153	-1.10203
124004948	rs11522339	3.54411e-25	-2.02182	-1.78153	1.56046e-05	-1.61153	-1.10203
124004990	rs9697543	3.03194e-25	-2.01687	-1.94257	6.34025e-06	-2.00607	-1.60815
124005129	rs9697379	2.34983e-24	-1.91172	-9.02317e-10	0.000194387	-0.191278	-9.02317e-10
124005312	rs9697721	3.02523e-25	-2.01752	-1.94414	6.28916e-06	-2.00698	-1.61533
124005475	rs13302918	3.55053e-25	-1.94781	-1.85374	1.96083e-05	-0.809375	-1.67581
124005708	rs61953538	3.60321e-25	-1.9474	-1.83942	3.04429e-05	-0.790272	-1.25501
124006318	rs9723048	3.99205e-25	-1.92112	-1.76322	3.63835e-05	-0.783086	-1.08393
124006379	rs111380103	3.10664e-25	-1.97735	-1.95775	6.07031e-06	-1.95637	-1.70135
124006841	rs28496079	3.64036e-25	-2.02402	-1.75254	1.5733e-05	-1.63129	-1.07408
124006842	rs2063629	4.13322e-25	-1.91091	-1.73868	3.69428e-05	-0.748802	-1.10296
124006869	rs144185777	2.20592e-24	-1.97491	-9.02317e-10	8.78263e-05	-0.98577	-9.02317e-10
124007431	rs79370578	2.72705e-24	-1.76284	-9.02317e-10	0.000244645	0.038675	-9.02317e-10
124007762	rs28712858	3.5397e-25	-2.02494	-1.77966	1.57079e-05	-1.64098	-1.06599
124007945	rs76113463	6.30769e-24	-0.924288	-9.02317e-10	7.59748e-05	-1.13073	-9.02317e-10
124008073	rs2292500	4.154e-25	-1.90497	-1.7396	4.03238e-05	-0.729356	-1.03483
124008074	rs28711796	8.21425e-24	-0.660187	-9.02317e-10	0.000567277	0.879717	-9.02317e-10
124008459	rs28647680	3.21641e-25	-2.00266	-1.89772	1.56753e-05	-0.957593	-1.75145
124008897	rs883503	2.62235e-24	-1.80199	-9.02317e-10	0.000229596	-0.0248102	-9.02317e-10
124009190	rs7313179	3.71521e-25	-1.9627	-1.79351	1.03164e-05	-1.9325	-1.1949
124009898	rs28833471	3.19264e-25	-2.00061	-1.90719	1.52025e-05	-0.970581	-1.76909
124010185	rs28707421	3.64544e-25	-2.01778	-1.75739	1.74951e-05	-1.58203	-1.01718
124011075	rs7974138	9.61804e-24	-0.502418	-9.02317e-10	0.00071259	1.10777	-9.02317e-10
124011140	rs28535724	3.10097e-25	-1.97991	-1.95702	6.09657e-06	-1.95942	-1.69398
124011253	rs28604461	3.20572e-25	-2.00607	-1.89764	1.50852e-05	-0.996122	-1.75129
124011285	rs2048615	3.56021e-25	-2.02565	-1.77317	1.31391e-05	-1.83394	-1.05161
124011429	rs2048614	2.72824e-24	-1.7624	-9.02317e-10	0.000218228	-0.0755895	-9.02317e-10
124011667	rs34734800	3.22798e-25	-2.00142	-1.89537	1.55881e-05	-0.967459	-1.74716
124011804	rs28605072	3.67104e-25	-2.01694	-1.75123	1.94016e-05	-1.49183	-1.00395
124011913	rs61953539	3.1762e-25	-1.95594	-1.95702	6.27065e-06	-1.93127	-1.69398
124011923	rs28701527	3.67938e-25	-2.01694	-1.74896	1.94959e-05	-1.49183	-0.999099
124012197	rs28430750	3.71424e-25	-2.01694	-1.73953	1.98898e-05	-1.49183	-0.979094
124012223	rs28497190	3.69338e-25	-2.01542	-1.74668	1.97929e-05	-1.48157	-0.994238
124012247	rs61953540	3.23174e-25	-2.00142	-1.89421	1.5621e-05	-0.967459	-1.74505
124012316	rs2333831	3.66832e-25	-2.01542	-1.75348	1.95071e-05	-1.48157	-1.00879
124012558	rs28371124	3.71988e-25	-2.01542	-1.73953	2.0095e-05	-1.48157	-0.979094
124012714	rs28361405	2.64374e-24	-1.79386	-9.02317e-10	0.000165324	-0.353226	-9.02317e-10
124012763	rs28711456	3.84124e-25	-1.94161	-1.78124	9.94785e-06	-1.99492	-1.16886
124013216	rs28580741	3.70003e-25	-2.01363	-1.74668	2.00222e-05	-1.47005	-0.994238
124013220	rs143928387	2.3623e-24	-1.90642	-9.02317e-10	7.49693e-05	-1.14405	-9.02317e-10
124013249	rs4930717	3.22056e-25	-2.00365	-1.89544	1.5813e-05	-0.953014	-1.74729
124013252	rs61953543	3.31126e-25	-1.91609	-1.95522	7.3584e-06	-1.90909	-1.55619
124013264	rs28741988	3.69984e-25	-2.01542	-1.74493	1.98665e-05	-1.48157	-0.990527
124013306	rs4930716	3.83954e-25	-1.93796	-1.78532	9.84091e-06	-1.99711	-1.17748
124013406	rs1057879	3.71774e-25	-2.0083	-1.74723	2.0628e-05	-1.43907	-0.995415
124013942	rs113246895	7.31349e-24	-0.776337	-9.02317e-10	0.000478339	0.709188	-9.02317e-10
124014073	rs28535055	3.73067e-25	-2.00967	-1.74239	2.06835e-05	-1.44666	-0.985136
124014177	rs28478446	3.72307e-25	-2.01171	-1.74239	2.04417e-05	-1.45842	-0.985136
124014251	rs117209788	2.32129e-24	-1.92393	-9.02317e-10	7.14295e-05	-1.19242	-9.02317e-10
124014508	rs149340899	2.63799e-24	-2.21679e-10	-1.79604	3.73888e-05	-2.21679e-10	-1.83976
124014914	rs145432176	2.71323e-24	-2.21679e-10	-1.76792	4.03107e-05	-2.21679e-10	-1.76452
124015496	rs77785115	4.32653e-24	-1.30129	-9.02317e-10	0.000174956	-0.296598	-9.02317e-10
124015832	rs7298068	3.08489e-25	-2.00295	-1.93918	6.748e-06	-1.95846	-1.59343
124016104	rs28403439	3.23375e-25	-1.93841	-1.95659	6.28329e-06	-1.93313	-1.69011
124016464	rs28673982	4.40031e-25	-1.84124	-1.74573	3.94389e-05	-0.780659	-1.00572
124016535	rs78878823	9.9579e-24	-0.467692	-9.02317e-10	0.000748902	1.15748	-9.02317e-10
124016764	rs28421797	2.81616e-24	-1.73068	-9.02317e-10	6.73936e-05	-1.25058	-9.02317e-10
124017568	rs28662057	3.27782e-25	-2.01302	-1.86844	1.70774e-05	-1.46681	-1.15656
124017569	rs28478308	3.27913e-25	-2.01448	-1.86659	1.60136e-05	-1.49243	-1.19526
124017850	rs28492040	3.29451e-25	-2.02145	-1.85493	1.58988e-05	-1.01712	-1.67777
124018144	rs184645169	3.33594e-25	-2.01403	-1.84986	1.92436e-05	-0.834462	-1.66949
124019055	rs1533246	4.94702e-25	-1.57469	-1.89517	0.000109779	1.03377	-1.79643
124019075	rs74951470	4.16757e-24	-2.21679e-10	-1.33873	5.0527e-05	-2.21679e-10	-1.53862
124019231	rs78067009	3.32599e-24	-1.56429	-9.02317e-10	0.000270388	0.138726	-9.02317e-10
124020098	rs7307227	4.33023e-25	-1.89895	-1.70408	3.92178e-05	-0.909773	-0.882228
124020579	rs55931015	7.41947e-23	1.54064	-9.02317e-10	0.132495	6.33317	-9.02317e-10
124020673	rs55873974	3.57091e-24	0.46471	-1.95795	0.00297925	4.38001	-1.84172
124020677	rs56335045	7.3332e-25	-1.23227	-1.84396	3.82838e-05	-0.0470713	-1.76903
124020681	rs28752288	4.81095e-25	-1.94771	-1.55004	3.89932e-05	-1.19685	-0.600894
124020685	rs137963709	2.29327e-24	-1.93608	-9.02317e-10	6.93146e-05	-1.22248	-9.02317e-10
124020708	rs2333832	4.82021e-25	-1.57821	-1.91762	0.000105954	1.00053	-1.79866
124021289	rs148567786	6.805e-23	1.45418	-9.02317e-10	0.163501	6.54345	-9.02317e-10
124021927	rs61953552	3.9766e-25	-1.73448	-1.95373	1.03379e-05	-1.72293	-1.40239
124022243	rs35016092	4.88159e-25	-1.58228	-1.90089	0.000117192	1.07003	-1.76735
124022249	rs117198691	7.2499e-24	-0.785071	-9.02317e-10	5.62454e-05	-1.43141	-9.02317e-10
124022967	rs111790379	3.07285e-24	-1.64345	-9.02317e-10	0.000358534	0.420893	-9.02317e-10
124023020	rs28691687	3.03454e-24	-1.656	-9.02317e-10	0.000347307	0.389078	-9.02317e-10
124023518	rs117235278	4.17805e-24	-1.33621	-9.02317e-10	0.000269985	0.137235	-9.02317e-10
124023671	rs6488877	3.26107e-25	-2.0081	-1.87848	2.06066e-05	-0.767939	-1.66758
124023859	rs146415513	3.02087e-24	-1.66051	-9.02317e-10	0.000131808	-0.579783	-9.02317e-10
124023932	rs6488878	5.0105e-25	-1.57205	-1.88506	0.000117703	1.08761	-1.78058
124024061	rs7963804	3.30028e-25	-2.0081	-1.86653	1.99264e-05	-0.767939	-1.70115
124024519	rs145594864	3.03454e-24	-1.656	-9.02317e-10	0.000347307	0.389078	-9.02317e-10
124025416	rs28465339	4.03345e-25	-1.72965	-1.94437	1.11434e-05	-1.71801	-1.33228
124026477	rs28758342	3.97394e-25	-1.73964	-1.94925	1.06738e-05	-1.72819	-1.36515
124026942	rs28408980	3.76575e-25	-1.81586	-1.92684	5.10807e-05	-0.226049	-1.30167
124027372	rs6488879	2.90326e-24	-1.70022	-9.02317e-10	0.000302998	0.252595	-9.02317e-10
124027831	rs7962151	3.93843e-25	-2.00488	-1.69298	2.61914e-05	-0.831668	-1.36403
124027872	rs113129322	9.22809e-24	-0.543805	-9.02317e-10	0.000445403	0.637847	-9.02317e-10
124028131	rs28743126	9.56449e-24	-0.508	-9.02317e-10	0.000467263	0.685761	-9.02317e-10
124028675	rs117354600	2.17108e-24	-1.99083	-9.02317e-10	3.13664e-05	-2.01539	-9.02317e-10
124029137	rs28627432	9.67297e-24	-0.496722	-9.02317e-10	0.000762035	1.17486	-9.02317e-10
124029138	rs28654896	4.09966e-25	-1.70179	-1.95595	9.36409e-06	-1.65199	-1.57226
124029560	rs78200944	3.91161e-25	-2.00188	-1.70282	2.52781e-05	-0.852412	-1.37878
124029746	rs4534668	9.4687e-24	-0.518066	-9.02317e-10	0.000461018	0.672305	-9.02317e-10
124029991	rs61953555	2.34457e-24	-1.91395	-9.02317e-10	3.11979e-05	-2.02078	-9.02317e-10
124031210	rs7956299	3.52853e-25	-1.98036	-1.8274	2.56366e-05	-0.640759	-1.57635
124031731	rs148169411	3.48322e-24	-1.5181	-9.02317e-10	0.000158017	-0.39843	-9.02317e-10
124031882	rs112499340	3.50854e-25	-1.98036	-1.83308	2.53889e-05	-0.640759	-1.58606
124032673	rs77551183	3.51546e-25	-1.97773	-1.83374	2.57186e-05	-0.62672	-1.5872
124032819	rs5027860	4.14967e-25	-1.83208	-1.81353	1.06735e-05	-1.98966	-1.1037
124033365	rs28498381	3.84625e-25	-1.77008	-1.95146	8.10629e-06	-1.71462	-1.65388
124033603	rs61100007	2.94897e-24	-2.21679e-10	-1.6846	7.16838e-05	-2.21679e-10	-1.18887
124033837	rs78406245	3.50034e-25	-1.97773	-1.83805	2.55281e-05	-0.62672	-1.59463
124033885	rs7315326	4.76536e-25	-1.72143	-1.78584	2.56445e-05	-1.31742	-0.899382
124034539	rs112286578	3.49582e-25	-1.97773	-1.83934	2.54711e-05	-0.62672	-1.59687
124034631	rs114489538	3.509e-25	-1.96913	-1.84418	2.63923e-05	-0.582757	-1.6053
124034686	rs117679627	7.89089e-24	-0.700349	-9.02317e-10	0.000329775	0.337279	-9.02317e-10
124034690	rs73216963	4.33854e-24	-1.29852	-9.02317e-10	4.60797e-05	-1.63076	-9.02317e-10
124034703	rs28454032	4.17707e-25	-1.81824	-1.82079	1.04259e-05	-1.99545	-1.12139
124035406	rs28539789	4.15748e-25	-1.68463	-1.9591	9.27246e-06	-1.62105	-1.61303
124035781	rs111516966	3.04487e-24	-1.6526	-9.02317e-10	0.000370278	0.453122	-9.02317e-10
124036026	rs7965334	4.11018e-25	-1.83728	-1.81789	1.03892e-05	-2.00607	-1.11429
124036188	rs7965466	2.09394e-24	-2.02701	-9.02317e-10	4.69266e-05	-1.61255	-9.02317e-10
124036582	rs7398935	3.49476e-25	-1.97503	-1.84235	2.56983e-05	-0.612611	-1.6021
124036759	rs61953556	2.14409e-24	-2.00334	-9.02317e-10	4.49719e-05	-1.65509	-9.02317e-10
124036984	rs7314792	2.10052e-24	-2.02387	-9.02317e-10	4.50389e-05	-1.6536	-9.02317e-10
124037844	rs145787760	3.47116e-25	-1.97503	-1.84912	2.53946e-05	-0.612611	-1.61398
124037977	rs192155025	2.21316e-24	-1.97164	-9.02317e-10	9.16737e-05	-0.942896	-9.02317e-10
124038407	rs189336035	2.47528e-24	-1.85971	-9.02317e-10	0.000134569	-0.559055	-9.02317e-10
124038535	rs147460725	2.52603e-24	-1.83941	-9.02317e-10	0.000117796	-0.692175	-9.02317e-10
124038995	rs28880346	2.51654e-24	-1.84317	-9.02317e-10	0.000116619	-0.702219	-9.02317e-10
124040064	rs28834793	4.55416e-25	-1.77361	-1.77899	2.61117e-05	-1.35363	-0.845118
124040380	rs113731400	3.32797e-25	-1.97264	-1.89364	2.39443e-05	-0.634407	-1.65099
124040561	rs141885705	2.4355e-24	-1.87591	-9.02317e-10	0.000133689	-0.565619	-9.02317e-10
124041213	rs28816150	5.26135e-24	-2.21679e-10	-1.10567	4.18274e-05	-2.21679e-10	-1.72758
124041472	rs35917561	7.63046e-24	-0.73391	-9.02317e-10	0.000538351	0.827379	-9.02317e-10
124041729	rs146502362	3.08179e-24	-1.64055	-9.02317e-10	0.000381871	0.483951	-9.02317e-10
124041781	rs111963801	9.40107e-24	-0.525234	-9.02317e-10	0.000456619	0.662717	-9.02317e-10
124041959	rs11610019	2.27677e-24	-1.9433	-9.02317e-10	5.39274e-05	-1.47349	-9.02317e-10
124042091	rs112704788	7.88872e-24	-0.700625	-9.02317e-10	0.000360438	0.426188	-9.02317e-10
124042136	rs7313751	3.45049e-25	-1.97264	-1.85749	2.44794e-05	-0.634407	-1.62889
124042211	rs61953557	4.2566e-25	-1.66018	-1.96	9.18638e-06	-1.59446	-1.64895
124042949	rs4930715	2.10046e-24	-2.0239	-9.02317e-10	4.70646e-05	-1.60961	-9.02317e-10
124043021	rs10846526	4.32588e-25	-1.64442	-1.95961	9.57058e-06	-1.53343	-1.669
124043296	rs10846527	2.42227e-24	-1.88135	-9.02317e-10	0.00011527	-0.713852	-9.02317e-10
124043486	rs11610664	2.09249e-24	-2.0277	-9.02317e-10	3.57964e-05	-1.88329	-9.02317e-10
124044574	rs112931584	1.05465e-23	-0.410262	-9.02317e-10	0.000588751	0.916872	-9.02317e-10
124045580	rs7316613	2.10734e-24	-2.02063	-9.02317e-10	4.57774e-05	-1.63734	-9.02317e-10
124046424	rs143130669	3.10163e-24	-1.63413	-9.02317e-10	0.000388148	0.500256	-9.02317e-10
124046540	rs12817861	5.32304e-25	-1.7212	-1.6754	3.45298e-05	-1.31516	-0.604149
124047285	rs11832820	1.12317e-23	-0.347321	-9.02317e-10	0.000640799	1.00158	-9.02317e-10
124047413	rs144247344	3.4011e-24	-1.54196	-9.02317e-10	3.60118e-05	-1.87729	-9.02317e-10
124047777	rs78077879	3.4094e-25	-1.98217	-1.85993	2.27184e-05	-0.70466	-1.6333
124047999	rs11057295	5.01758e-25	-1.49587	-1.95983	1.20084e-05	-1.3664	-1.60913
124048074	rs80260318	1.07608e-23	-0.390148	-9.02317e-10	0.000604935	0.943989	-9.02317e-10
124048953	rs147484909	3.42217e-25	-1.9732	-1.86517	2.26355e-05	-0.698793	-1.64282
124049196	rs145600453	1.03714e-23	-0.42701	-9.02317e-10	0.000575588	0.894261	-9.02317e-10
124049736	rs1983274	1.00491e-23	-0.458573	-9.02317e-10	0.00055153	0.851564	-9.02317e-10
124049759	rs1983275	1.03714e-23	-0.42701	-9.02317e-10	0.000575588	0.894261	-9.02317e-10
124049966	rs2048616	5.12331e-25	-1.71492	-1.71993	3.08854e-05	-1.32726	-0.703584
124050042	rs7953401	1.12317e-23	-0.347321	-9.02317e-10	0.000640799	1.00158	-9.02317e-10
124050651	rs76529141	3.71712e-25	-1.97425	-1.78145	2.59603e-05	-0.70398	-1.50058
124050760	rs4310694	5.14374e-25	-1.70712	-1.72374	2.97493e-05	-1.31562	-0.752703
124050835	rs117842783	7.19558e-24	-0.792591	-9.02317e-10	9.80117e-05	-0.876045	-9.02317e-10
124050904	rs61954862	5.10927e-25	-1.47764	-1.95994	1.19664e-05	-1.3461	-1.63293
124051039	rs546840497	2.23955e-24	-2.21679e-10	-1.95978	3.31684e-05	-2.21679e-10	-1.95954
124051040	rs147481399	2.27418e-24	-2.21679e-10	-1.94444	3.34723e-05	-2.21679e-10	-1.95041
124051096	rs111687827	1.16037e-23	-0.314733	-9.02317e-10	0.000669422	1.04528	-9.02317e-10
124051724	rs117647122	9.75259e-24	-0.488525	-9.02317e-10	0.000479572	0.711763	-9.02317e-10
124051950	rs373045787	6.4612e-24	-2.21679e-10	-0.900242	4.06986e-05	-2.21679e-10	-1.75494
124052243	rs7968699	1.14799e-23	-0.325458	-9.02317e-10	0.000659871	1.03091	-9.02317e-10
124052510	rs113132248	9.94915e-24	-0.468571	-9.02317e-10	0.000492499	0.73836	-9.02317e-10
124052735	rs142435441	2.5787e-24	-1.81877	-9.02317e-10	0.000124705	-0.635177	-9.02317e-10
124052913	rs113381757	1.17292e-23	-0.303976	-9.02317e-10	0.000679132	1.05968	-9.02317e-10
124052945	rs113254073	1.15387e-23	-0.320355	-9.02317e-10	0.000664399	1.03775	-9.02317e-10
124052970	rs151326738	3.99433e-23	0.921403	-9.02317e-10	6.02036e-05	-1.3634	-9.02317e-10
124052985	rs10846528	5.37181e-25	-1.65266	-1.73482	3.2709e-05	-1.23553	-0.737955
124053413	rs7309150	1.01998e-23	-0.443688	-9.02317e-10	0.000634442	0.991614	-9.02317e-10
124053430	rs7294379	1.18504e-23	-0.2937	-9.02317e-10	0.000688533	1.07343	-9.02317e-10
124053542	rs7308408	1.17894e-23	-0.298857	-9.02317e-10	0.0006838	1.06653	-9.02317e-10
124053711	rs7297951	1.29572e-23	-0.204407	-9.02317e-10	0.000775566	1.19246	-9.02317e-10
124053767	rs2458449	2.98359e-24	-1.67293	-9.02317e-10	0.000351263	0.400405	-9.02317e-10
124053902	rs2458115	5.4061e-25	-1.67129	-1.70982	3.37109e-05	-1.2627	-0.680604
124054015	rs78702455	1.44501e-23	-0.095356	-9.02317e-10	0.000896046	1.33686	-9.02317e-10
124054104	rs138318001	1.43259e-23	-0.103991	-9.02317e-10	0.000885892	1.32546	-9.02317e-10
124054109	rs75468015	1.27318e-23	-0.221955	-9.02317e-10	0.000757679	1.16913	-9.02317e-10
124054766	rs786455	2.93069e-24	-1.69082	-9.02317e-10	0.000335084	0.35325	-9.02317e-10
124055090	rs11057297	4.18668e-25	-1.69207	-1.94466	6.95663e-05	0.112476	-1.33133
124055358	rs786454	5.06578e-25	-1.68944	-1.75669	3.07127e-05	-1.2894	-0.747053
124055507	rs112455213	2.14142e-24	-2.00459	-9.02317e-10	4.5367e-05	-1.64635	-9.02317e-10
124055605	rs116716383	2.13458e-24	-2.00779	-9.02317e-10	4.59833e-05	-1.63285	-9.02317e-10
124056029	rs118170661	2.15726e-24	-1.99722	-9.02317e-10	4.18329e-05	-1.72745	-9.02317e-10
124056441	rs6488881	2.13458e-24	-2.00779	-9.02317e-10	4.59833e-05	-1.63285	-9.02317e-10
124056478	rs4930704	3.24555e-25	-1.9587	-1.93265	2.13988e-05	-0.666653	-1.73114
124056572	rs6488882	1.27519e-23	-0.22038	-9.02317e-10	0.000473468	0.698953	-9.02317e-10
124056685	rs7136101	2.21976e-24	-1.96866	-9.02317e-10	3.83665e-05	-1.81395	-9.02317e-10
124056715	rs11615043	2.67862e-24	-1.78076	-9.02317e-10	0.000210762	-0.110404	-9.02317e-10
124057112	rs11057298	4.13882e-25	-1.98809	-1.66014	1.44202e-05	-1.88641	-0.906093
124057169	rs786452	1.05767e-24	-0.905038	-1.80495	7.91783e-05	-0.613967	-0.475462
124057838	rs2669583	1.37469e-23	-0.145242	-9.02317e-10	4.02009e-05	-1.76724	-9.02317e-10
124058009	rs111625397	4.40273e-25	-1.93131	-1.65511	1.61841e-05	-1.85527	-0.821833
124058169	rs138708987	4.39062e-25	-1.93796	-1.65121	1.64564e-05	-1.8461	-0.81431
124058287	rs11057299	8.93727e-25	-0.944835	-1.93358	3.30013e-05	-0.695189	-1.26939
124058489	rs4456350	1.21515e-24	-0.816161	-1.75503	0.000493262	1.11613	-0.37622
124058552	rs12309685	1.07152e-24	-0.76138	-1.9356	5.07949e-05	-0.492472	-1.04086
124058638	rs75523465	2.35202e-24	-2.21679e-10	-1.91078	5.48659e-05	-2.21679e-10	-1.45624
124058639	rs7964934	1.38894e-23	-0.13493	-9.02317e-10	0.000525743	0.803681	-9.02317e-10
124058937	rs7968040	4.36707e-25	-1.94438	-1.65018	1.66451e-05	-1.8367	-0.812315
124059033	rs144012192	1.10119e-23	-2.21679e-10	-0.367082	9.69009e-05	-2.21679e-10	-0.887443
124059096	rs11057300	7.3887e-25	-1.12671	-1.94198	0.000785077	2.60313	-1.39848
124059488	rs11829661	2.14733e-24	-2.00183	-9.02317e-10	4.30459e-05	-1.69886	-9.02317e-10
124059546	rs11834369	4.45106e-25	-1.94438	-1.63113	1.72622e-05	-1.8367	-0.775912
124059924	rs12313119	8.86962e-25	-0.944835	-1.94118	3.16601e-05	-0.695189	-1.31088
124059962	rs78068178	1.42883e-23	-0.106618	-9.02317e-10	0.000544254	0.838284	-9.02317e-10
124060161	rs117681957	2.24415e-24	-2.21679e-10	-1.95773	3.32513e-05	-2.21679e-10	-1.95704
124061093	rs141344174	1.01307e-23	-0.450484	-9.02317e-10	0.000504498	0.762433	-9.02317e-10
124061330	rs34224739	2.37108e-24	-1.90271	-9.02317e-10	6.63428e-05	-1.2663	-9.02317e-10
124061397	rs1877365	4.46563e-25	-1.9475	-1.62474	1.75562e-05	-1.83191	-0.763818
124061421	rs2340691	4.46563e-25	-1.9475	-1.62474	1.75562e-05	-1.83191	-0.763818
124061611	rs61154946	8.80391e-25	-0.949956	-1.94349	2.83637e-05	-0.700871	-1.41515
124062742	rs7960812	4.47926e-25	-1.9475	-1.62169	1.76574e-05	-1.83191	-0.758069
124062743	rs786441	1.27617e-24	-0.784459	-1.73773	0.000475301	1.03157	-0.328752
124063454	rs12829920	2.10999e-24	-2.01938	-9.02317e-10	3.10482e-05	-2.02559	-9.02317e-10
124063614	rs73414223	8.46737e-25	-0.9908	-1.94162	3.00054e-05	-0.746231	-1.31352
124063891	rs786443	1.1922e-24	-0.847142	-1.74312	0.000505907	1.10863	-0.343406
124063905	rs11057301	6.79444e-25	-1.23501	-1.91753	0.0007246	2.41013	-1.28564
124064537	rs7954782	4.52946e-25	-1.93796	-1.62008	1.74613e-05	-1.8461	-0.755038
124064756	rs191889988	3.43005e-24	-1.53348	-9.02317e-10	3.51648e-05	-1.90109	-9.02317e-10
124064918	rs7971779	4.49299e-25	-1.9475	-1.61863	1.77595e-05	-1.83191	-0.752305
124064998	rs7958153	4.45935e-25	-1.95356	-1.62008	1.78848e-05	-1.82214	-0.755038
124065116	rs11837236	4.50026e-25	-1.9475	-1.61701	1.78136e-05	-1.83191	-0.749266
124065152	rs35064645	3.67566e-25	-1.82419	-1.94272	7.75053e-05	0.762993	-1.87378
124065416	rs786444	1.13538e-24	-0.864885	-1.77421	0.000426343	1.07967	-0.485556
124065428	rs12099981	4.45271e-25	-1.9565	-1.61863	1.80232e-05	-1.81717	-0.752305
124065474	rs7972380	7.09927e-25	-1.16689	-1.94176	0.000759946	2.56935	-1.39723
124065667	rs12099985	1.46224e-23	-0.0835033	-9.02317e-10	0.000559829	0.866501	-9.02317e-10
124065978	rs12099986	4.51416e-25	-1.9475	-1.61393	1.79169e-05	-1.83191	-0.743479
124066063	rs10128756	5.26747e-24	-2.21679e-10	-1.10451	7.33021e-05	-2.21679e-10	-1.16654
124067197	rs4930714	6.96453e-25	-1.20862	-1.91919	0.00076593	2.47224	-1.29228
124067280	rs76100851	7.77048e-25	-1.80382	-1.21449	0.000197845	-0.112833	-0.0608141
124068015	rs7973187	1.47094e-23	-0.0775696	-9.02317e-10	0.000563896	0.873739	-9.02317e-10
124068131	rs35958962	2.16252e-24	-1.99478	-9.02317e-10	3.0983e-05	-2.02769	-9.02317e-10
124068361	rs786445	1.15302e-24	-0.882492	-1.74118	0.000480031	1.05084	-0.338125
124068910	rs78955489	4.40504e-25	-1.95194	-1.63395	1.73754e-05	-1.8248	-0.781276
124068924	rs74844896	8.00463e-25	-1.77199	-1.21664	0.000215954	-0.0218325	-0.0642343
124069068	rs17840832	8.47303e-25	-0.989687	-1.94207	2.9963e-05	-0.744994	-1.31618
124069214	rs11551723	2.43405e-24	-2.21679e-10	-1.8765	3.33525e-05	-2.21679e-10	-1.954
124069327	rs142186488	2.43779e-24	-2.21679e-10	-1.87496	5.10968e-05	-2.21679e-10	-1.52741
124069614	rs11610013	4.44503e-25	-1.9475	-1.62936	1.74033e-05	-1.83191	-0.772564
124069667	rs786447	1.17049e-24	-0.864885	-1.74375	0.000490624	1.07967	-0.345121
124069974	rs12828367	2.23293e-24	-1.96274	-9.02317e-10	6.56227e-05	-1.27721	-9.02317e-10
124070013	rs11057302	4.64833e-25	-1.92102	-1.61111	1.78171e-05	-1.84277	-0.738206
124070214	rs786448	1.16273e-24	-0.874107	-1.74118	0.000471894	1.03375	-0.338125
124070612	rs36002329	3.56271e-25	-1.83911	-1.95901	6.12305e-05	0.61328	-1.95977
124070843	rs7953876	3.70257e-25	-1.81772	-1.9419	7.57332e-05	0.738038	-1.87195
124070991	rs7973766	6.68847e-25	-1.24804	-1.92022	0.000694974	2.37923	-1.29649
124071144	rs146539578	4.69427e-25	-1.91743	-1.60487	1.79425e-05	-1.84742	-0.726539
124071728	rs786449	1.28338e-24	-0.772816	-1.74375	0.000528487	1.15401	-0.345121
124071765	rs786450	4.41823e-25	-1.89436	-1.68854	1.48705e-05	-1.87442	-0.88733
124071864	rs143269373	4.06827e-25	-1.92455	-1.74087	1.30011e-05	-1.83806	-1.05804
124072268	rs35178369	2.15801e-24	-1.99687	-9.02317e-10	3.11629e-05	-2.0219	-9.02317e-10
124073721	rs34369761	6.93021e-25	-1.20862	-1.92413	0.000750414	2.47224	-1.31275
124073911	rs79933835	4.72801e-25	-1.91342	-1.60172	1.7957e-05	-1.85247	-0.720683
124074320	rs117887064	7.5164e-25	-1.85768	-1.19388	0.000192746	-0.171767	-0.0279894
124074365	rs12231444	8.49794e-25	-0.98269	-1.94613	2.94326e-05	-0.737218	-1.34181
124074744	rs146936648	4.73587e-25	-1.91342	-1.60006	1.80125e-05	-1.85247	-0.717595
124075111	rs77895354	4.73587e-25	-1.91342	-1.60006	1.80125e-05	-1.85247	-0.717595
124075268	rs141542281	7.70026e-25	-1.84055	-1.18684	0.000206054	-0.11617	-0.0168211
124075915	rs74643748	4.71689e-25	-1.91743	-1.60006	1.81037e-05	-1.84742	-0.717595
124075921	rs66494087	3.70566e-25	-1.81811	-1.94067	7.58748e-05	0.737217	-1.86926
124076254	rs7301377	4.72475e-25	-1.91743	-1.59839	1.81597e-05	-1.84742	-0.714503
124076622	rs55920625	2.41435e-24	-1.88463	-9.02317e-10	7.22232e-05	-1.18137	-9.02317e-10
124076806	rs952360	4.73185e-25	-1.91743	-1.59689	1.82104e-05	-1.84742	-0.711716
124077754	rs112788090	9.7726e-24	-0.486475	-9.02317e-10	0.000480885	0.714497	-9.02317e-10
124077861	rs146908377	9.57885e-24	-0.506501	-9.02317e-10	0.0004682	0.687764	-9.02317e-10
124077886	rs137861315	4.90022e-25	-1.67096	-1.8084	4.38959e-05	-0.488921	-1.19039
124077902	rs112002563	4.76696e-25	-1.56449	-1.94245	7.22866e-06	-1.90797	-1.5751
124078585	rs111482432	1.33484e-23	-0.174659	-9.02317e-10	0.000500784	0.755044	-9.02317e-10
124078791	rs137909390	7.51903e-25	-1.86194	-1.18927	0.000191439	-0.185887	-0.0206762
124078806	rs144534644	6.01623e-24	-2.21679e-10	-0.971596	0.000165991	-2.21679e-10	-0.349197
124079097	rs7313207	3.62762e-25	-1.84273	-1.93734	7.3122e-05	0.693206	-1.86221
124079831	rs10846530	8.82823e-25	-0.94348	-1.94721	3.05177e-05	-0.693687	-1.34914
124079920	rs7303554	4.80494e-25	-1.90211	-1.59689	1.78774e-05	-1.86588	-0.711716
124080619	rs4930713	6.75641e-25	-1.23501	-1.92315	0.000708154	2.41013	-1.3086
124080682	rs4930712	3.61125e-25	-1.84871	-1.93588	7.16697e-05	0.670136	-1.8592
124080899	rs12308953	8.53864e-25	-0.97631	-1.94773	2.93184e-05	-0.730129	-1.35279
124081094	rs16917551	3.61445e-25	-1.84871	-1.93499	7.17991e-05	0.670136	-1.8574
124081779	rs7965292	1.32713e-23	-0.180453	-9.02317e-10	0.000497241	0.747943	-9.02317e-10
124082240	rs6551	1.31379e-24	-0.749391	-1.74375	0.000573009	1.23489	-0.345121
124082922	rs1056132	3.59979e-25	-1.8546	-1.93317	7.04254e-05	0.647161	-1.85374
124083306	rs79296492	1.02315e-23	-0.440583	-9.02317e-10	0.000511183	0.775597	-9.02317e-10
124083562	rs786422	1.28974e-24	-0.767867	-1.74375	0.000556321	1.20533	-0.345121
124083600	rs118111778	4.98659e-25	-1.865	-1.59689	1.7228e-05	-1.90288	-0.711716
124083616	rs7309292	3.62337e-25	-1.84871	-1.93253	7.21541e-05	0.670136	-1.85246
124083896	rs76145451	2.42806e-24	-1.87896	-9.02317e-10	3.30756e-05	-1.96234	-9.02317e-10
124083898	rs786423	1.32091e-24	-0.749391	-1.73834	0.000581498	1.23489	-0.330414
124084160	rs77592647	4.85846e-25	-1.8862	-1.60172	1.74185e-05	-1.88292	-0.720683
124084399	rs138777965	2.19698e-24	-1.97898	-9.02317e-10	3.1254e-05	-2.01898	-9.02317e-10
124084424	rs75700739	1.38894e-23	-0.13493	-9.02317e-10	0.000525743	0.803681	-9.02317e-10
124085011	rs7952920	4.89356e-25	-1.879	-1.60172	1.70417e-05	-1.90479	-0.720683
124085062	rs34099549	7.24793e-25	-1.89405	-1.19388	0.000170083	-0.296856	-0.0279894
124085080	rs7970545	4.9492e-25	-1.86936	-1.60006	1.71935e-05	-1.899	-0.717595
124085502	rs786425	1.50522e-24	-0.640224	-1.71689	0.00067118	1.321	-0.273094
124085524	rs117906865	4.70986e-24	-2.21679e-10	-1.2164	3.89064e-05	-2.21679e-10	-1.79997
124086448	rs1543075	1.29573e-24	-0.730778	-1.7762	0.000538945	1.26458	-0.436102
124086449	rs1543076	1.2988e-24	-0.730778	-1.77384	0.000542624	1.26458	-0.429298
124086528	rs74996347	5.04206e-25	-1.85394	-1.59689	1.68708e-05	-1.92383	-0.711716
124086656	rs113620982	1.33484e-23	-0.174659	-9.02317e-10	0.000500784	0.755044	-9.02317e-10
124086664	rs148824955	2.18946e-24	-1.9824	-9.02317e-10	3.13028e-05	-2.01743	-9.02317e-10
124086998	rs786428	4.84663e-25	-1.89029	-1.60007	1.75457e-05	-1.87872	-0.717606
124087394	rs786429	4.84366e-25	-1.88617	-1.60481	1.73181e-05	-1.88295	-0.726426
124087562	rs117564722	8.97325e-24	-2.21679e-10	-0.57181	6.11131e-05	-2.21679e-10	-1.34841
124087988	rs786430	4.90041e-25	-1.87773	-1.6016	1.7278e-05	-1.89124	-0.720455
124088064	rs7979561	3.54713e-25	-1.87222	-1.93028	6.59975e-05	0.57655	-1.84806
124088225	rs141814847	2.57476e-24	-2.21679e-10	-1.8203	4.26931e-05	-2.21679e-10	-1.70709
124088366	rs786431	4.89217e-25	-1.87773	-1.60328	1.7224e-05	-1.89124	-0.723584
124088418	rs111507681	4.88664e-25	-1.88208	-1.60006	1.74007e-05	-1.88703	-0.717595
124088532	rs786432	4.90041e-25	-1.87773	-1.6016	1.7278e-05	-1.89124	-0.720455
124088555	rs10161548	9.32554e-25	-0.886951	-1.94894	3.06266e-05	-0.707151	-1.33211
124089348	rs79847496	1.36553e-23	-0.151929	-9.02317e-10	0.000514921	0.782882	-9.02317e-10
124089582	rs786433	4.89217e-25	-1.87773	-1.60328	1.7224e-05	-1.89124	-0.723584
124089740	rs114613914	1.23536e-23	-0.252108	-9.02317e-10	0.000455357	0.659951	-9.02317e-10
124089793	rs786434	4.87654e-25	-1.87773	-1.60648	1.71216e-05	-1.89124	-0.729549
124089804	rs188433158	3.46731e-24	-2.21679e-10	-1.52268	5.32357e-05	-2.21679e-10	-1.4864
124090208	rs786435	4.90041e-25	-1.87773	-1.6016	1.7278e-05	-1.89124	-0.720455
124090655	rs7973689	1.37279e-23	-0.146624	-9.02317e-10	0.000518275	0.789374	-9.02317e-10
124090802	rs3850952	6.68299e-25	-1.22187	-1.94721	0.000664579	2.44113	-1.40311
124090814	rs786437	4.88471e-25	-1.87773	-1.60481	1.71752e-05	-1.89124	-0.726426
124091218	rs786438	4.91331e-25	-1.87341	-1.60328	1.71544e-05	-1.8953	-0.723584
124091412	rs3850953	1.3576e-23	-0.157756	-9.02317e-10	0.000511261	0.775749	-9.02317e-10
124091460	rs786439	4.91331e-25	-1.87341	-1.60328	1.71544e-05	-1.8953	-0.723584
124092033	rs17881657	7.64004e-24	-0.732655	-9.02317e-10	0.000345053	0.382565	-9.02317e-10
124092437	rs77699179	7.15077e-25	-1.89405	-1.20737	0.000166471	-0.296856	-0.0494549
124093593	rs75269728	6.34694e-25	-1.28792	-1.93275	1.7126e-05	-1.58453	-1.03601
124093602	rs10744156	2.6265e-24	-1.80041	-9.02317e-10	3.45209e-05	-1.91957	-9.02317e-10
124093859	rs73414262	4.986e-25	-1.85566	-1.60635	1.67937e-05	-1.91082	-0.729308
124094092	rs12809853	3.64881e-25	-1.8721	-1.90214	6.87655e-05	0.602836	-1.83327
124094174	rs61678733	4.93152e-25	-1.865	-1.608	1.68757e-05	-1.90288	-0.73238
124094412	rs116907308	4.79417e-25	-1.69199	-1.80925	3.75567e-05	-0.642975	-1.19231
124095426	rs11057304	8.83922e-25	-0.937462	-1.95198	2.8381e-05	-0.75875	-1.35666
124095705	rs139817539	2.96768e-24	-1.67828	-9.02317e-10	0.000127213	-0.615267	-9.02317e-10
124095829	rs118104666	2.35551e-24	-2.21679e-10	-1.9093	5.51257e-05	-2.21679e-10	-1.45152
124096004	rs551707763	3.06109e-24	-2.21679e-10	-1.64729	5.16516e-05	-2.21679e-10	-1.51661
124096213	rs117910002	5.83458e-24	-1.00226	-9.02317e-10	9.49775e-05	-0.907492	-9.02317e-10
124096245	rs7358562	8.66388e-25	-0.957617	-1.95186	2.7046e-05	-0.780501	-1.38309
124096588	rs77114115	7.99862e-24	-0.686789	-9.02317e-10	0.000367278	0.444988	-9.02317e-10
124096673	rs4040225	1.51255e-24	-0.614637	-1.73762	0.000655727	1.31184	-0.287231
124097528	rs884892	1.00455e-24	-0.951581	-1.80994	2.56292e-05	-1.86444	-0.352961
124097766	rs11057306	5.16133e-25	-1.8147	-1.61275	1.55996e-05	-1.97262	-0.741266
124097777	rs117200049	2.82028e-24	-2.21679e-10	-1.72922	5.21895e-05	-2.21679e-10	-1.50625
124097824	rs3748268	1.07664e-24	-0.945847	-1.74636	3.14801e-05	-1.8161	-0.195677
124098162	rs56213464	3.46036e-25	-1.90829	-1.91898	5.97805e-05	0.456524	-1.82698
124098213	rs11057307	1.28669e-24	-0.76595	-1.74803	0.000582072	1.22146	-0.315998
124098269	rs34097324	6.77421e-25	-1.19631	-1.95921	0.000578668	2.85763	-1.95803
124098612	rs10846531	4.22348e-25	-1.91696	-1.71103	3.43122e-05	-1.82896	-0.0966657
124098780	rs2048802	4.22997e-25	-1.91302	-1.71343	3.39101e-05	-1.83416	-0.103257
124099093	rs4930709	3.46837e-25	-1.90791	-1.91705	5.86061e-05	0.433234	-1.82353
124099704	rs35708602	6.88617e-25	-1.17926	-1.95986	0.000726887	3.08686	-1.95922
124099925	rs3748269	1.28332e-24	-0.76595	-1.75066	0.000577818	1.22146	-0.323333
124100423	rs11615300	5.97721e-25	-1.5866	-1.69409	5.33634e-05	-0.395368	-1.08864
124100486	rs7306906	1.30483e-23	-0.197403	-9.02317e-10	0.000487012	0.727158	-9.02317e-10
124100857	rs7308304	6.71305e-25	-1.20499	-1.9596	0.000659645	2.98926	-1.95869
124101041	rs56675602	6.70232e-25	-1.20654	-1.95965	0.000679891	3.01958	-1.95878
124101347	rs6488883	1.21198e-24	-0.820534	-1.75327	0.000525312	1.13351	-0.33065
124101858	rs7134896	1.17924e-24	-0.837888	-1.7633	0.000496458	1.10539	-0.359023
124102216	rs7137473	6.9229e-25	-1.17397	-1.95983	0.000591358	2.88045	-1.95915
124102356	rs142573698	2.87723e-24	-1.70923	-9.02317e-10	5.339e-05	-1.48351	-9.02317e-10
124102656	rs59126974	6.79875e-25	-1.19204	-1.95986	0.000680658	3.02115	-1.95922
124102801	rs113971302	6.71113e-25	-1.20499	-1.95989	0.000659254	2.98926	-1.95929
124102871	rs68163141	6.533e-25	-1.23184	-1.95993	0.00061668	2.92262	-1.9594
124102894	rs79786297	3.48652e-24	-1.51715	-9.02317e-10	3.67148e-05	-1.85795	-9.02317e-10
124102920	rs34514002	6.45068e-25	-1.24448	-1.95998	0.000597412	2.89104	-1.95956
124103060	rs12829500	3.57235e-25	-1.89798	-1.89744	6.33444e-05	0.477452	-1.79
124103793	rs147043899	2.36371e-24	-2.21679e-10	-1.90582	3.71673e-05	-2.21679e-10	-1.8457
124103808	rs35867744	6.7104e-25	-1.20499	-1.96	0.000658959	2.98926	-1.95973
124103869	rs11833889	6.71044e-25	-1.20499	-1.95999	0.000659014	2.98926	-1.95965
124104049	rs15587	6.71041e-25	-1.20499	-1.96	0.000658986	2.98926	-1.95969
124104460	rs7302183	1.19988e-24	-0.820534	-1.7633	0.000510616	1.13351	-0.359023
124104551	rs10773019	5.15954e-25	-1.4691	-1.95869	1.57078e-05	-1.27021	-1.43677
124104686	rs3204541	6.79784e-25	-1.19204	-1.96	0.000680285	3.02115	-1.95977
124104936	rs142193554	2.44792e-24	-2.21679e-10	-1.87082	4.44782e-05	-2.21679e-10	-1.66613
124105226	rs3190836	6.71195e-25	-1.20499	-1.95977	0.000658786	2.98926	-1.96
124105296	rs118095783	3.10053e-24	-1.63449	-9.02317e-10	0.000138736	-0.528555	-9.02317e-10
124105328	rs3190835	7.23797e-25	-1.12991	-1.9594	0.000676325	3.01388	-1.95834
124105572	rs10846532	5.02783e-25	-1.49464	-1.95901	1.51437e-05	-1.3	-1.44355
124105638	rs2707	5.00234e-25	-1.49958	-1.95915	1.50058e-05	-1.30577	-1.44693
124105839	rs9919	1.44966e-24	-0.440917	-1.95381	0.00512008	4.53309	-1.4533
124105848	rs7137332	9.44118e-24	-0.520977	-9.02317e-10	3.54162e-05	-1.89396	-9.02317e-10
124105908	rs1050449	6.80746e-25	-1.19661	-1.95401	0.00058054	2.85406	-1.95123
124105925	rs1050448	6.16786e-25	-1.29247	-1.95683	0.000360177	2.3802	-1.95473
124105948	rs1050443	3.37975e-25	-1.89493	-1.95591	5.15781e-05	0.439689	-1.95772
124106107	rs11057309	3.67281e-24	-2.21679e-10	-1.4651	3.31585e-05	-2.21679e-10	-1.95983
124106124	rs149472233	2.51837e-24	-2.21679e-10	-1.84245	5.86501e-05	-2.21679e-10	-1.38954
124106768	rs73216994	3.09938e-23	0.667729	-9.02317e-10	4.08466e-05	-1.75131	-9.02317e-10
124107015	rs7313628	9.6881e-25	-1.00723	-1.79052	0.000289433	0.762435	-0.555644
124108296	rs7972413	7.94169e-25	-1.2108	-1.78571	0.000219321	0.432029	-0.502624
124108620	rs6488884	6.99863e-25	-1.16452	-1.9584	0.000524191	2.75077	-1.95005
124108699	rs1515814	9.82682e-25	-0.974939	-1.80859	0.000267114	0.735165	-0.60862
124109263	rs138432949	8.61961e-24	-0.612018	-9.02317e-10	0.000670424	1.04678	-9.02317e-10
124109615	rs113212386	7.44894e-24	-0.757986	-9.02317e-10	0.000333317	0.347964	-9.02317e-10
124109988	rs1060639	3.60958e-25	-1.94388	-1.84118	1.16112e-05	-1.47068	-1.53849
124110122	rs1060637	3.5655e-25	-1.9527	-1.84464	1.12721e-05	-1.49377	-1.54504
124110621	rs182533252	4.908e-24	-2.21679e-10	-1.17519	4.80201e-05	-2.21679e-10	-1.58951
124110675	rs11831129	9.46763e-24	-0.518179	-9.02317e-10	0.000508646	0.77062	-9.02317e-10
124110934	rs3704	4.34079e-25	-1.64342	-1.95717	1.39679e-05	-1.4279	-1.39647
124111062	rs79606093	1.23395e-23	-0.25325	-9.02317e-10	0.000454718	0.658546	-9.02317e-10
124111723	rs7298287	2.51798e-24	0.111867	-1.95447	0.000205015	1.35768	-1.49573
124111999	rs1515815	3.47288e-25	-1.97363	-1.85003	1.09237e-05	-1.51488	-1.55532
124113319	rs908373	7.73763e-25	-1.14809	-1.87446	0.000239599	0.920396	-0.902562
124113460	rs76328254	4.31739e-25	-1.65184	-1.95415	1.43214e-05	-1.43844	-1.36093
124113965	rs78936504	4.32059e-25	-1.65184	-1.95341	1.44266e-05	-1.43844	-1.35362
124114552	rs36018806	3.59832e-25	-1.93416	-1.85402	1.30504e-05	-1.4245	-1.46781
124115136	rs141755541	2.35995e-24	-2.21679e-10	-1.90742	3.50031e-05	-2.21679e-10	-1.9057
124115200	rs3748270	2.41873e-24	0.0643062	-1.94712	0.00020398	1.29778	-1.4409
124115811	rs11057310	4.35161e-25	-1.64764	-1.95046	1.48841e-05	-1.43319	-1.32765
124116125	rs111682989	2.25941e-24	-0.00496064	-1.94599	0.000188213	1.2103	-1.43386
124116169	rs111601834	1.27547e-23	-0.22016	-9.02317e-10	0.000473596	0.699223	-9.02317e-10
124116348	rs138600588	7.80678e-24	-2.21679e-10	-0.711065	0.000230516	-2.21679e-10	-0.0208129
124116483	rs7134190	1.05392e-23	-0.410952	-9.02317e-10	0.000588204	0.915942	-9.02317e-10
124116585	rs7316410	2.23327e-24	-0.0160274	-1.94656	0.000184942	1.1963	-1.43739
124116808	rs7301031	1.29709e-23	-0.203346	-9.02317e-10	0.000483474	0.719866	-9.02317e-10
124116812	rs144005761	2.29639e-24	-2.21679e-10	-1.93472	3.6803e-05	-2.21679e-10	-1.85555
124116833	rs7300147	6.79775e-25	-1.35338	-1.79867	0.000122007	0.109874	-0.766926
124117089	rs10773020	4.15324e-25	-1.6934	-1.95135	1.39465e-05	-1.49077	-1.33513
124118248	rs34827093	1.26152e-23	-0.231155	-9.02317e-10	0.000467242	0.685715	-9.02317e-10
124119155	rs6488885	1.03608e-23	-0.42803	-9.02317e-10	0.000574796	0.892883	-9.02317e-10
124119983	rs11572920	3.57857e-25	-1.94265	-1.85103	1.30957e-05	-1.42746	-1.46139
124120205	rs6488886	1.25594e-23	-0.23559	-9.02317e-10	0.000464701	0.680264	-9.02317e-10
124120991	rs12830927	3.64666e-25	-1.94265	-1.83218	1.36228e-05	-1.42746	-1.42193
124121429	rs11057311	2.13882e-24	-2.00581	-9.02317e-10	6.20315e-05	-1.33349	-9.02317e-10
124122111	rs11572926	1.68395e-24	-0.311769	-1.93314	0.000128751	1.00189	-1.60514
124122193	rs149308733	2.31506e-24	-2.21679e-10	-1.92662	6.33536e-05	-2.21679e-10	-1.3124
124122408	rs11057312	4.16121e-25	-1.70943	-1.93341	1.15811e-05	-1.51114	-1.50062
124122663	rs11572928	6.63655e-24	-0.873465	-9.02317e-10	0.000436715	0.61815	-9.02317e-10
124122937	rs11572929	6.6948e-24	-0.864727	-9.02317e-10	0.000442527	0.63137	-9.02317e-10
124123070	rs11572931	6.57902e-24	-0.882172	-9.02317e-10	0.000430993	0.60496	-9.02317e-10
124123163	rs146050590	2.84796e-24	-2.21679e-10	-1.71946	4.48567e-05	-2.21679e-10	-1.65766
124123436	rs112183155	6.6948e-24	-0.864727	-9.02317e-10	0.000442527	0.63137	-9.02317e-10
124123477	rs113175793	6.6948e-24	-0.864727	-9.02317e-10	0.000442527	0.63137	-9.02317e-10
124124725	rs7311689	4.05736e-25	-1.73627	-1.93184	1.12623e-05	-1.54549	-1.49418
124125018	rs6488887	4.60026e-25	-1.61645	-1.92608	1.22402e-05	-1.48481	-1.47159
124125725	rs11572938	7.25057e-24	-0.784978	-9.02317e-10	0.000321219	0.310991	-9.02317e-10
124125757	rs7302177	4.54405e-25	-1.62962	-1.92521	1.20963e-05	-1.49996	-1.46827
124125805	rs112358013	7.21721e-24	-0.78959	-9.02317e-10	0.000319193	0.304664	-9.02317e-10
124125875	rs113386205	6.69373e-24	-0.864886	-9.02317e-10	0.000287728	0.200885	-9.02317e-10
124125961	rs12816883	4.23615e-25	-1.77853	-1.84645	6.01786e-05	0.565637	-1.92945
124126064	rs11057313	4.33165e-25	-1.679	-1.92369	1.14897e-05	-1.55707	-1.46262
124126180	rs11572940	4.34652e-25	-1.67495	-1.92432	1.15171e-05	-1.55236	-1.46494
124126339	rs12817576	3.45106e-25	-1.96448	-1.86548	1.17058e-05	-1.50816	-1.49289
124126470	rs112368000	7.0298e-24	-0.8159	-9.02317e-10	0.000476311	0.704938	-9.02317e-10
124126652	rs10846534	4.48362e-25	-1.64301	-1.92521	1.19111e-05	-1.51539	-1.46827
124126821	rs7971452	8.58853e-25	-1.07141	-1.8468	0.000140545	0.57317	-1.08877
124127650	rs139455502	2.13015e-24	-2.00987	-9.02317e-10	3.17836e-05	-2.00218	-9.02317e-10
124128077	rs59279556	6.72559e-24	-0.860138	-9.02317e-10	0.000445607	0.638306	-9.02317e-10
124128424	rs10773021	4.44168e-25	-1.65153	-1.92608	1.17554e-05	-1.52523	-1.47159
124128503	rs148281362	2.18813e-24	-1.98301	-9.02317e-10	4.57533e-05	-1.63787	-9.02317e-10
124128965	rs7966882	8.31256e-25	-1.10206	-1.84881	0.00013745	0.556492	-1.09437
124128989	rs7967780	4.26074e-25	-1.69312	-1.92608	1.12016e-05	-1.57348	-1.47159
124129161	rs11572949	3.84202e-25	-1.79316	-1.92949	1.05576e-05	-1.61953	-1.48475
124129809	rs11572952	3.47953e-25	-1.96045	-1.8613	1.21459e-05	-1.48049	-1.48365
124130128	rs2292702	4.24582e-25	-1.6975	-1.92521	1.11816e-05	-1.57859	-1.46827
124130388	rs10846535	7.86783e-25	-1.148	-1.85786	0.000115171	0.39854	-1.11325
124130407	rs11572954	5.0216e-24	-2.21679e-10	-1.15231	0.000349459	-2.21679e-10	0.395254
124130480	rs10846536	3.92241e-25	-1.77245	-1.92949	1.08484e-05	-1.59236	-1.48475
124130631	rs11572955	2.20633e-24	-1.97473	-9.02317e-10	3.10471e-05	-2.02563	-9.02317e-10
124130802	rs11572956	5.68878e-24	-1.02756	-9.02317e-10	0.000229171	-0.0266618	-9.02317e-10
124131642	rs113727412	7.28414e-24	-0.780358	-9.02317e-10	0.000323261	0.317327	-9.02317e-10
124131765	rs34701722	2.59725e-24	-1.81161	-9.02317e-10	3.23657e-05	-1.98403	-9.02317e-10
124131929	rs11615162	3.47244e-25	-1.95632	-1.86746	1.21213e-05	-1.46886	-1.49731
124132332	rs78528979	2.35372e-24	-1.91006	-9.02317e-10	4.24575e-05	-1.71263	-9.02317e-10
124132797	rs11572960	2.61933e-22	2.80203	-9.02317e-10	6.77483e-05	-1.24533	-9.02317e-10
124132856	rs11572962	5.81494e-24	-1.00563	-9.02317e-10	0.000236381	0.00431153	-9.02317e-10
124134656	rs34996665	9.12616e-25	-0.943922	-1.91358	4.72656e-05	0.106348	-1.7117
124134802	rs11572966	2.11366e-24	-2.01764	-9.02317e-10	5.8847e-05	-1.38619	-9.02317e-10
124134988	rs2340693	7.78548e-24	-0.713797	-9.02317e-10	3.61104e-05	-1.87455	-9.02317e-10
124135800	rs11572968	2.63844e-24	-1.79587	-9.02317e-10	6.38158e-05	-1.30513	-9.02317e-10
124136382	rs11572972	9.38969e-24	-2.21679e-10	-0.526446	5.83916e-05	-2.21679e-10	-1.39396
124136607	rs1568031	7.65184e-24	-0.731112	-9.02317e-10	0.000540593	0.831535	-9.02317e-10
124137485	rs1962020	4.21638e-25	-1.74396	-1.8857	1.09987e-05	-1.13069	-1.93267
124137928	rs112237685	8.59075e-24	-0.615372	-9.02317e-10	0.000404545	0.541632	-9.02317e-10
124138060	rs73416265	6.5071e-24	-0.893163	-9.02317e-10	0.000276664	0.161673	-9.02317e-10
124138346	rs10846537	9.35444e-25	-0.95992	-1.87287	6.26443e-05	0.397136	-1.7208
124139597	rs4930737	4.90824e-25	-1.5179	-1.95983	5.33491e-05	0.450319	-1.93459
124140403	rs11572985	3.77305e-24	-2.21679e-10	-1.43817	8.38247e-05	-2.21679e-10	-1.0324
124140488	rs11057318	1.1881e-23	-2.21679e-10	-0.291113	8.61619e-05	-2.21679e-10	-1.0049
124141029	rs10846538	4.21747e-25	-1.68544	-1.94397	1.20012e-05	-1.4807	-1.49542
124141362	rs11057320	1.89707e-24	-0.263482	-1.86226	0.000355039	1.62219	-1.2111
124141383	rs11572992	7.55668e-24	-0.743626	-9.02317e-10	0.000530632	0.812937	-9.02317e-10
124141662	rs11057322	4.13509e-25	-1.70517	-1.94397	1.17047e-05	-1.50571	-1.49542
124141749	rs7294984	4.86095e-25	-1.653	-1.83441	1.8285e-05	-0.973921	-1.58113
124142591	rs6488888	4.86624e-25	-1.66341	-1.82291	1.83268e-05	-0.991427	-1.56134
124142705	rs73416269	6.31646e-24	-0.922899	-9.02317e-10	0.000265449	0.120292	-9.02317e-10
124143010	rs73216997	2.35571e-24	-1.90921	-9.02317e-10	8.32156e-05	-1.0397	-9.02317e-10
124143546	rs7303409	4.45699e-25	-1.65644	-1.91773	1.54895e-05	-1.4442	-1.27677
124144150	rs11573002	6.34534e-24	-0.918337	-9.02317e-10	0.000223076	-0.0536203	-9.02317e-10
124144279	rs11573005	6.78763e-24	-0.850956	-9.02317e-10	0.000451828	0.65217	-9.02317e-10
124144359	rs11573006	6.05939e-24	-0.964449	-9.02317e-10	0.000250469	0.0622032	-9.02317e-10
124144395	rs1051793	1.04119e-24	-0.876468	-1.84923	7.57498e-05	0.570237	-1.70393
124144793	rs6488889	9.46878e-24	-0.518058	-9.02317e-10	0.00050873	0.770785	-9.02317e-10
124145697	rs4930708	1.03588e-24	-0.861829	-1.86898	7.40971e-05	0.57871	-1.73447
124145822	rs73416277	5.7398e-24	-1.01863	-9.02317e-10	0.000232082	-0.0140415	-9.02317e-10
124145916	rs112019281	6.4727e-24	-0.898464	-9.02317e-10	0.000274634	0.154308	-9.02317e-10
124147473	rs111421584	7.02129e-24	-0.817111	-9.02317e-10	0.000475445	0.703121	-9.02317e-10
124147831	rs7135624	2.23932e-24	-0.11858	-1.8413	0.000460469	1.78049	-1.10937
124148180	rs151041764	3.02021e-24	-2.21679e-10	-1.66073	3.31993e-05	-2.21679e-10	-1.9586
124148207	rs11611450	4.77672e-25	-1.68332	-1.82157	1.86858e-05	-1.0026	-1.53077
124148892	rs35900897	4.9935e-25	-1.62532	-1.83519	2.13829e-05	-0.904191	-1.49435
124149382	rs73416283	7.20832e-24	-0.790822	-9.02317e-10	0.000349203	0.394522	-9.02317e-10
124150013	rs7305701	2.07623e-24	-0.194693	-1.84081	0.000218133	1.59329	-1.66932
124150118	rs150792771	3.18809e-24	-1.60663	-9.02317e-10	7.56753e-05	-1.13468	-9.02317e-10
124150696	rs11834141	5.7693e-25	-1.64031	-1.67578	2.3324e-05	-0.981484	-1.33016
124151439	rs35649708	9.37571e-25	-0.978799	-1.85172	6.51654e-05	0.402301	-1.6865
124151770	rs1913847	6.48309e-24	-0.89686	-9.02317e-10	0.000421492	0.58267	-9.02317e-10
124151841	rs150272003	2.2779e-22	2.66237	-9.02317e-10	6.57545e-05	-1.2752	-9.02317e-10
124151981	rs112581027	6.48309e-24	-0.89686	-9.02317e-10	0.000421492	0.58267	-9.02317e-10
124153130	rs113035936	6.83515e-24	-0.84398	-9.02317e-10	0.000456607	0.662693	-9.02317e-10
124153639	rs11611354	5.1381e-25	-1.65779	-1.77417	2.1043e-05	-0.964599	-1.44996
124153863	rs7296804	5.01397e-25	-1.6509	-1.80552	1.92858e-05	-0.998926	-1.50284
124154446	rs73416298	6.32011e-24	-0.922321	-9.02317e-10	0.000332339	0.345025	-9.02317e-10
124154838	rs7301065	1.00173e-24	-0.928267	-1.83607	7.74244e-05	0.550106	-1.66194
124155526	rs11612479	5.13728e-25	-1.66507	-1.76705	2.27854e-05	-0.896814	-1.4382
124155733	rs78846567	3.06945e-23	0.658024	-9.02317e-10	4.072e-05	-1.75441	-9.02317e-10
124156050	rs73416299	7.24906e-24	-0.785186	-9.02317e-10	0.000498744	0.750961	-9.02317e-10
124156487	rs12817757	4.99834e-25	-1.70307	-1.75647	1.96039e-05	-1.06451	-1.4209
124156637	rs73416301	6.89642e-24	-0.835055	-9.02317e-10	0.000462788	0.676138	-9.02317e-10
124156809	rs117988962	2.2645e-24	-1.94871	-9.02317e-10	0.000122208	-0.655403	-9.02317e-10
124156838	rs73418103	6.07005e-24	-0.962692	-9.02317e-10	0.000251087	0.0646666	-9.02317e-10
124156897	rs7306549	9.28035e-25	-1.02625	-1.8145	6.87891e-05	0.398876	-1.62896
124156914	rs73418104	6.39777e-24	-0.910108	-9.02317e-10	0.000413086	0.562524	-9.02317e-10
124157052	rs7138209	5.01885e-25	-1.70456	-1.75089	2.01728e-05	-1.04496	-1.41183
124157091	rs73418107	7.1302e-24	-0.801719	-9.02317e-10	0.00031392	0.288006	-9.02317e-10
124157175	rs146326139	2.8225e-22	2.87674	-9.02317e-10	6.98285e-05	-1.21509	-9.02317e-10
124157188	rs7313140	9.69639e-25	-0.993025	-1.80386	7.35927e-05	0.450433	-1.61302
124157247	rs12822546	4.99061e-25	-1.71189	-1.7492	1.95366e-05	-1.07974	-1.4091
124157335	rs12824075	5.00003e-25	-1.71189	-1.74731	1.95962e-05	-1.07974	-1.40605
124157674	rs7975119	4.95671e-25	-1.72059	-1.74731	1.93022e-05	-1.09486	-1.40605
124157745	rs7975233	4.96236e-25	-1.72059	-1.74617	1.93377e-05	-1.09486	-1.40421
124158076	rs60577371	5.98255e-24	-0.97721	-9.02317e-10	0.000246024	0.0442976	-9.02317e-10
124158080	rs7978447	4.97182e-25	-1.72059	-1.74426	1.93972e-05	-1.09486	-1.40114
124158450	rs7953596	5.00791e-25	-1.71336	-1.74426	2.00782e-05	-1.06035	-1.40114
124158455	rs7953599	5.08815e-25	-1.71336	-1.72837	2.05949e-05	-1.06035	-1.37573
124158502	rs7963498	5.00791e-25	-1.71336	-1.74426	2.00782e-05	-1.06035	-1.40114
124158971	rs6488890	5.01528e-25	-1.71189	-1.74426	1.96926e-05	-1.07974	-1.40114
124159185	rs7133199	9.63581e-25	-1.00596	-1.7972	7.04397e-05	0.39674	-1.60311
124159300	rs111739791	3.79641e-23	0.870583	-9.02317e-10	0.0380052	5.08435	-9.02317e-10
124159411	rs7133543	5.00573e-25	-1.71189	-1.74617	1.96322e-05	-1.07974	-1.40421
124159484	rs73418114	6.33607e-24	-0.919799	-9.02317e-10	0.000266599	0.124613	-9.02317e-10
124159766	rs7302649	4.96236e-25	-1.72059	-1.74617	1.93377e-05	-1.09486	-1.40421
124159885	rs7134074	9.83625e-25	-0.977017	-1.80555	7.52464e-05	0.475171	-1.61553
124160021	rs7307008	4.98891e-25	-1.71336	-1.74807	1.99555e-05	-1.06035	-1.40727
124160764	rs35158437	9.7112e-25	-0.993025	-1.80234	7.37602e-05	0.450433	-1.61075
124160834	rs34534928	5.03302e-25	-1.70456	-1.74807	2.0265e-05	-1.04496	-1.40727
124160921	rs149833309	3.0817e-24	-2.21679e-10	-1.64058	4.40991e-05	-2.21679e-10	-1.67469
124161032	rs140157105	4.91877e-24	-1.173	-9.02317e-10	7.94266e-05	-1.0863	-9.02317e-10
124161056	rs7969130	5.02447e-25	-1.70456	-1.74977	2.02094e-05	-1.04496	-1.41002
124161494	rs113310757	5.02447e-25	-1.70456	-1.74977	2.02094e-05	-1.04496	-1.41002
124162047	rs12820195	5.01503e-25	-1.70456	-1.75165	2.0148e-05	-1.04496	-1.41307
124162344	rs35804181	4.66666e-25	-1.72591	-1.80229	1.87528e-05	-1.03249	-1.4973
124162415	rs138686613	2.52658e-24	-2.21679e-10	-1.83919	3.78732e-05	-2.21679e-10	-1.82689
124162477	rs7973695	5.0112e-25	-1.70456	-1.75241	2.01231e-05	-1.04496	-1.4143
124162705	rs7959553	4.97459e-25	-1.71189	-1.75241	1.94352e-05	-1.07974	-1.4143
124162750	rs7958693	9.33754e-25	-1.02175	-1.81286	6.71572e-05	0.372392	-1.62649
124162960	rs73418125	6.77463e-24	-0.852873	-9.02317e-10	0.000450523	0.649278	-9.02317e-10
124163027	rs113613042	6.77463e-24	-0.852873	-9.02317e-10	0.000450523	0.649278	-9.02317e-10
124163189	rs148318128	5.57902e-24	-2.21679e-10	-1.04704	7.76387e-05	-2.21679e-10	-1.10907
124163200	rs111553286	7.58319e-24	-0.740124	-9.02317e-10	0.000341553	0.372372	-9.02317e-10
124163512	rs6488891	5.00193e-25	-1.71189	-1.74693	1.96083e-05	-1.07974	-1.40544
124164575	rs111858039	7.13886e-24	-0.800505	-9.02317e-10	0.000314444	0.289675	-9.02317e-10
124164661	rs180797383	3.34632e-24	-1.5582	-9.02317e-10	6.12465e-05	-1.34622	-9.02317e-10
124164691	rs113397189	4.96365e-24	-1.16392	-9.02317e-10	0.00010682	-0.789983	-9.02317e-10
124165111	rs12823866	4.95413e-25	-1.72917	-1.73925	1.92631e-05	-1.10986	-1.39309
124165213	rs7969964	4.94457e-25	-1.72917	-1.74118	1.92034e-05	-1.10986	-1.39619
124165677	rs66690784	4.90487e-25	-1.74091	-1.7375	1.85579e-05	-1.14995	-1.39029
124166041	rs7963968	4.93059e-25	-1.73763	-1.73555	1.90912e-05	-1.12473	-1.38717
124166277	rs117251955	6.94566e-24	-2.21679e-10	-0.827942	0.000195476	-2.21679e-10	-0.185693
124166411	rs7974279	8.77581e-25	-1.10037	-1.79628	6.09145e-05	0.250089	-1.60175
124166500	rs7964443	8.80653e-25	-1.10037	-1.79278	6.12296e-05	0.250089	-1.59659
124166744	rs149364037	2.29611e-24	-1.93484	-9.02317e-10	3.10728e-05	-2.0248	-9.02317e-10
124166937	rs7313261	9.25084e-25	-1.0545	-1.78943	6.60975e-05	0.321652	-1.59165
124166978	rs12829893	4.46401e-25	-1.78244	-1.79016	1.68783e-05	-1.15842	-1.47668
124167021	rs7302788	4.99101e-25	-1.73136	-1.72965	1.90319e-05	-1.13725	-1.37776
124167175	rs11614155	4.52019e-25	-1.76674	-1.79335	1.7287e-05	-1.12909	-1.48208
124167536	rs147319710	4.00153e-25	-1.72469	-1.95727	1.03613e-05	-1.53063	-1.59242
124167956	rs11614659	8.84469e-25	-1.10037	-1.78846	6.16203e-05	0.250089	-1.59023
124168422	rs10846539	4.03269e-25	-1.71711	-1.9571	1.02454e-05	-1.52093	-1.61337
124168543	rs73418139	6.77463e-24	-0.852873	-9.02317e-10	0.000450523	0.649278	-9.02317e-10
124169010	rs60422010	7.28379e-24	-0.780407	-9.02317e-10	0.00050232	0.758105	-9.02317e-10
124169093	rs10846540	1.69688e-24	-0.452244	-1.78502	0.000312111	1.43623	-1.154
124169461	rs35416308	4.96344e-25	-1.74597	-1.72057	1.92644e-05	-1.13949	-1.36338
124169849	rs151246619	2.19167e-24	-1.9814	-9.02317e-10	3.1006e-05	-2.02695	-9.02317e-10
124171151	rs7308862	8.69712e-25	-1.11541	-1.79024	6.00251e-05	0.226476	-1.59284
124171176	rs7139193	1.59654e-24	-0.452244	-1.84598	0.000309232	1.43623	-1.16327
124171323	rs7297576	8.78397e-25	-1.10037	-1.79535	6.09982e-05	0.250089	-1.60038
124171417	rs79251326	2.83462e-24	-1.72415	-9.02317e-10	5.59844e-05	-1.43606	-9.02317e-10
124171640	rs3748271	4.46026e-25	-1.63411	-1.93933	1.53518e-05	-1.41629	-1.31361
124171658	rs7309528	4.98266e-25	-1.74597	-1.7167	1.93821e-05	-1.13949	-1.35729
124171826	rs6488892	4.98266e-25	-1.74597	-1.7167	1.93821e-05	-1.13949	-1.35729
124171903	rs6488893	4.98266e-25	-1.74597	-1.7167	1.93821e-05	-1.13949	-1.35729
124172307	rs12829984	4.98266e-25	-1.74597	-1.7167	1.93821e-05	-1.13949	-1.35729
124172342	rs7301907	1.57445e-24	-0.452244	-1.85991	0.000303822	1.43623	-1.18092
124172499	rs111776710	8.00976e-24	-0.685397	-9.02317e-10	0.000367973	0.446878	-9.02317e-10
124172555	rs7298831	8.62277e-25	-1.11541	-1.79882	5.92689e-05	0.226476	-1.60552
124172706	rs73418153	7.66432e-24	-0.729482	-9.02317e-10	0.000541903	0.833955	-9.02317e-10
124172731	rs7313032	8.90268e-25	-1.0852	-1.79709	6.23024e-05	0.273823	-1.60295
124172746	rs7302449	1.57445e-24	-0.452244	-1.85991	0.000303822	1.43623	-1.18092
124173005	rs11829958	8.62277e-25	-1.11541	-1.79882	5.92689e-05	0.226476	-1.60552
124173448	rs10773023	4.07749e-25	-1.70517	-1.95799	1.02929e-05	-1.50571	-1.62397
124174065	rs11609591	8.63773e-25	-1.11541	-1.79709	5.94213e-05	0.226476	-1.60295
124174234	rs7135660	5.08791e-25	-1.72917	-1.7126	2.00942e-05	-1.10986	-1.35084
124174365	rs7307343	5.04407e-25	-1.7631	-1.68733	2.04374e-05	-1.17009	-1.27368
124174656	rs7310918	4.9624e-25	-1.75622	-1.71054	1.8736e-05	-1.18308	-1.34761
124174937	rs11057329	4.09259e-25	-1.70127	-1.9582	1.03162e-05	-1.50076	-1.62666
124175086	rs77804131	8.00976e-24	-0.685397	-9.02317e-10	0.000367973	0.446878	-9.02317e-10
124175803	rs113349008	7.89927e-24	-0.699288	-9.02317e-10	0.000361094	0.428006	-9.02317e-10
124176013	rs35114195	8.387e-25	-1.14661	-1.79535	5.67149e-05	0.177282	-1.60038
124176176	rs147671185	6.18469e-24	-2.21679e-10	-0.94398	0.000168925	-2.21679e-10	-0.331679
124176347	rs142388879	2.23908e-24	-2.21679e-10	-1.95999	3.35264e-05	-2.21679e-10	-1.9488
124176472	rs11833604	4.87211e-25	-1.77106	-1.71405	1.93243e-05	-1.18447	-1.3153
124176510	rs112940220	5.82732e-24	-1.0035	-9.02317e-10	0.00023709	0.00730933	-9.02317e-10
124176748	rs11831536	4.8984e-25	-1.77106	-1.70867	1.87647e-05	-1.18447	-1.34469
124176848	rs10846542	4.02564e-25	-1.71711	-1.95885	1.02353e-05	-1.52093	-1.61436
124177016	rs35946281	4.8307e-25	-1.77106	-1.72259	1.83584e-05	-1.18447	-1.36658
124177289	rs7137946	1.66789e-24	-0.41028	-1.84422	0.000337409	1.49831	-1.13815
124177506	rs74936044	2.1067e-24	-2.02094	-9.02317e-10	3.96034e-05	-1.78222	-9.02317e-10
124177538	rs7304837	4.8984e-25	-1.77106	-1.70867	1.87647e-05	-1.18447	-1.34469
124177643	rs7304052	4.8984e-25	-1.77106	-1.70867	1.87647e-05	-1.18447	-1.34469
124177863	rs11057331	4.04153e-25	-1.71328	-1.95874	1.00787e-05	-1.51605	-1.63466
124178329	rs12821242	4.88927e-25	-1.77106	-1.71054	1.87099e-05	-1.18447	-1.34761
124178381	rs11057332	4.00974e-25	-1.72091	-1.959	1.01579e-05	-1.52579	-1.61709
124178665	rs11830462	4.88927e-25	-1.77106	-1.71054	1.87099e-05	-1.18447	-1.34761
124178820	rs113350030	7.79083e-24	-0.71311	-9.02317e-10	0.000354367	0.4092	-9.02317e-10
124179417	rs7966867	1.87967e-24	-0.270632	-1.86433	0.000381735	1.65795	-1.17436
124179620	rs12828633	8.28119e-25	-1.14661	-1.80804	5.56539e-05	0.177282	-1.61926
124179639	rs10846543	4.02671e-25	-1.71711	-1.95859	1.0054e-05	-1.52093	-1.63223
124179739	rs12831081	4.90811e-25	-1.7631	-1.71466	1.88587e-05	-1.17009	-1.35407
124179928	rs73418167	6.57147e-24	-0.883321	-9.02317e-10	0.00028047	0.175337	-9.02317e-10
124180011	rs11834492	4.90811e-25	-1.7631	-1.71466	1.88587e-05	-1.17009	-1.35407
124180474	rs12818596	4.86917e-25	-1.77106	-1.71466	1.85894e-05	-1.18447	-1.35407
124180507	rs111942715	7.75736e-24	-0.717416	-9.02317e-10	0.000352295	0.403337	-9.02317e-10
124181049	rs7298440	4.89167e-25	-1.7631	-1.71801	1.87594e-05	-1.17009	-1.35935
124181360	rs117054754	3.19098e-24	-1.60573	-9.02317e-10	7.51227e-05	-1.14201	-9.02317e-10
124181820	rs7979528	4.88176e-25	-1.7631	-1.72004	1.86995e-05	-1.17009	-1.36255
124182120	rs7968029	4.9471e-25	-1.74597	-1.72387	1.91643e-05	-1.13949	-1.3686
124182143	rs7957429	4.13783e-25	-1.7584	-1.89007	2.15292e-05	-0.70642	-1.6853
124182659	rs7397230	4.8729e-25	-1.7631	-1.72186	1.86459e-05	-1.17009	-1.36542
124183053	rs7307219	4.15891e-25	-1.68544	-1.95795	1.08005e-05	-1.4807	-1.60084
124183058	rs56816130	7.49972e-24	-0.751192	-9.02317e-10	0.000524692	0.80168	-9.02317e-10
124183249	rs117035856	7.86516e-24	-0.703615	-9.02317e-10	0.000358975	0.422122	-9.02317e-10
124183804	rs7308234	4.88262e-25	-1.75709	-1.72587	1.7613e-05	-1.22073	-1.37177
124183827	rs7138503	8.08058e-25	-1.16305	-1.81613	5.17151e-05	0.116041	-1.63142
124184065	rs11613632	4.84373e-25	-1.7631	-1.72786	1.84695e-05	-1.17009	-1.37493
124184185	rs191048520	3.46994e-24	-2.21679e-10	-1.52192	6.21323e-05	-2.21679e-10	-1.33186
124184369	rs117614122	2.1989e-24	-1.9781	-9.02317e-10	4.92731e-05	-1.56375	-9.02317e-10
124184482	rs73219037	4.83509e-25	-1.7631	-1.72965	1.84171e-05	-1.17009	-1.37776
124184639	rs7398152	4.82554e-25	-1.7631	-1.73162	1.83593e-05	-1.17009	-1.38091
124184903	rs10846545	4.09897e-25	-1.70127	-1.95664	1.05052e-05	-1.50076	-1.6085
124185124	rs6488894	4.85912e-25	-1.75419	-1.73359	1.85963e-05	-1.15412	-1.38404
124185126	rs112955959	7.75189e-24	-0.718121	-9.02317e-10	0.000551114	0.850809	-9.02317e-10
124185161	rs112522115	5.70575e-24	-1.02458	-9.02317e-10	0.000230138	-0.0224506	-9.02317e-10
124185212	rs7316011	1.5369e-24	-0.472036	-1.86426	0.000285742	1.40685	-1.21289
124185387	rs117416067	1.14383e-23	-2.21679e-10	-0.329093	6.61956e-05	-2.21679e-10	-1.26852
124185820	rs117168088	5.34168e-24	-1.09052	-9.02317e-10	7.73371e-05	-1.11296	-9.02317e-10
124185855	rs61082817	7.57252e-24	-0.741532	-9.02317e-10	0.000532287	0.816051	-9.02317e-10
124185948	rs7973155	4.7889e-25	-1.7631	-1.73925	1.81371e-05	-1.17009	-1.39309
124186348	rs34705855	4.97853e-24	-1.16092	-9.02317e-10	0.00018227	-0.255642	-9.02317e-10
124186925	rs73418174	6.13878e-24	1.00739	-1.95882	0.00122788	3.53548	-1.88357
124187185	rs77724571	4.01301e-25	-1.72358	-1.95552	1.03204e-05	-1.52921	-1.5978
124187206	rs138098518	2.46124e-24	-1.86539	-9.02317e-10	4.42483e-05	-1.67131	-9.02317e-10
124187606	rs11611540	2.10326e-24	-2.02257	-9.02317e-10	3.92038e-05	-1.79236	-9.02317e-10
124187886	rs10846546	1.8586e-24	-0.29152	-1.85472	0.000372963	1.62768	-1.16733
124187924	rs11614468	4.74414e-25	-1.7631	-1.74864	1.78651e-05	-1.17009	-1.4082
124188064	rs11612030	4.73518e-25	-1.7631	-1.75053	1.78106e-05	-1.17009	-1.41125
124188103	rs73418179	5.41659e-24	-1.07659	-9.02317e-10	0.000213763	-0.0962625	-9.02317e-10
124188755	rs145459206	5.22721e-24	-1.11218	-9.02317e-10	8.4657e-05	-1.02252	-9.02317e-10
124188807	rs10773024	4.48527e-25	-1.62435	-1.94349	1.51657e-05	-1.40415	-1.33795
124189657	rs7136939	4.36616e-25	-1.77465	-1.82011	1.62665e-05	-1.14382	-1.52821
124189763	rs34506612	3.22631e-24	-1.59472	-9.02317e-10	6.14556e-05	-1.34282	-9.02317e-10
124189779	rs113207719	7.79083e-24	-0.71311	-9.02317e-10	0.000354367	0.4092	-9.02317e-10
124190393	rs11837256	4.90488e-25	-1.72059	-1.75782	1.8976e-05	-1.09486	-1.4231
124190582	rs11834808	4.67215e-25	-1.77106	-1.75596	1.74021e-05	-1.18447	-1.42007
124190648	rs58680194	6.31438e-24	-0.923228	-9.02317e-10	0.000404909	0.542532	-9.02317e-10
124190836	rs12827074	4.6921e-25	-1.7631	-1.75967	1.75479e-05	-1.17009	-1.42611
124191908	rs117153389	2.52485e-24	-1.83988	-9.02317e-10	4.42939e-05	-1.67028	-9.02317e-10
124192207	rs112158562	7.97501e-24	-0.689745	-9.02317e-10	0.000365807	0.440973	-9.02317e-10
124192347	rs113292231	6.86103e-24	-0.8402	-9.02317e-10	0.000459216	0.668389	-9.02317e-10
124192415	rs12811354	4.33981e-25	-1.77465	-1.82617	1.60935e-05	-1.14382	-1.5389
124192672	rs112525270	7.14414e-24	-0.799765	-9.02317e-10	0.000487978	0.729139	-9.02317e-10
124192728	rs7398298	4.68347e-25	-1.7631	-1.76151	1.74953e-05	-1.17009	-1.42912
124193025	rs7397423	4.19096e-23	0.969458	-9.02317e-10	7.04558e-05	-1.20615	-9.02317e-10
124193471	rs7305838	4.54221e-25	-1.78663	-1.7686	1.65685e-05	-1.21288	-1.44075
124193574	rs12819746	8.21415e-25	-1.13182	-1.83096	5.50216e-05	0.200642	-1.65405
124193666	rs12825800	8.00036e-25	-1.16128	-1.82787	5.27663e-05	0.154044	-1.6493
```
