## Supplementary material for "Characterization of shared and ancestry-specific signals driving complex traits using multi-ancestry fine-mapping": susiex_nc3.cs80.summary

```
# chr12:122900869-124194250
CS_ID	CS_LENGTH	CS_PURITY	MAX_PIP_SNP	BP	REF_ALLELE	ALT_ALLELE	REF_FRQ	BETA	SE	-LOG10P	MAX_PIP	POST-HOC_PROB_POP1	POST-HOC_PROB_POP2
1	7	0.997459	rs4460848	123677810	G,G	A,A	0.275348,0.271825	-0.0332854,-0.0674629	0.00442623,0.00960817	13.2616,11.6583	0.127936	1	1
2	188	0	rs138114493	123306816	T,NA	C,NA	0.977137,NA	0.0449277,NA	0.0132281,NA	3.1657,NA	0.213545	0.580547	0.479714
```
