## Supplementary material for "Characterization of shared and ancestry-specific signals driving complex traits using multi-ancestry fine-mapping": orig_s1_snps

```
rs9548710
rs9532365
rs34831379
rs138797030
rs56150633
rs147653720
rs145547142
rs7982851
rs117376245
rs12872806
rs111845874
rs12866901
rs12427773
rs75682456
rs9603526
rs11840366
rs141174026
rs17610977
rs9548753
rs943685
rs67225991
rs17611005
rs4344603
rs61954083
rs139827118
rs17611047
rs11841006
rs4943664
rs4142296
rs9548772
rs9603540
rs73459130
rs1410294
rs1571309
rs1571310
rs9548776
rs7492152
rs4300507
rs2314254
rs139972646
rs4941927
rs60474663
rs148992168
rs2149079
rs2149080
rs2149081
rs1887570
rs74044205
rs74044206
rs56667761
rs56919696
rs149521976
rs3904063
rs35714651
rs56228178
rs9548788
rs1923618
rs17076532
rs9548797
rs74044207
rs7324124
rs549543270
rs55873793
rs55960865
rs9315141
rs111554904
rs4943675
rs4943676
rs17076537
rs73161370
rs55642529
rs58730965
rs56932738
rs150509827
rs17076542
rs7984927
rs7326062
rs74044210
rs9548841
rs74044211
rs12868737
rs9594346
13:32301038_G_C
13:32301038_G_T
rs9548844
rs138245640
rs55876723
rs9576871
rs6563731
rs9532405
rs7321373
rs61954085
rs7332848
rs78091138
rs56259817
rs9594355
rs74732506
rs9576872
rs9594358
rs4605019
rs4359320
rs73161384
rs60299766
rs9315142
13:32307126_C_A
13:32307126_C_G
rs12869488
rs12869489
rs73161388
rs12584338
rs55657365
rs140087501
rs150397358
rs9532419
rs76087882
rs73161390
rs9646105
rs11839461
rs9548888
rs9566470
rs61954086
rs58668491
rs139260698
rs7981437
rs7990135
rs7995837
rs9603599
rs9594365
rs80182088
rs7988433
rs9603607
rs12877171
rs6563749
rs12861275
rs61954087
rs73161396
rs1322569
rs1322571
rs8002703
rs9603613
rs17076567
rs9548931
rs7331833
rs61954088
rs61954089
rs9548933
rs17611678
rs960712
rs9548935
rs9548936
rs77991225
rs9548937
rs9532440
rs7327612
rs142639823
rs28526106
rs9594369
rs56382042
rs78666006
rs9603629
rs9603630
rs9603631
rs117496480
rs55770536
rs60248911
rs9315143
rs7327232
rs61954093
rs7322563
rs7995174
rs73459186
rs9548955
rs9548956
rs9532445
rs9548957
rs1885637
rs10492610
rs9603639
rs7991127
rs9576911
rs9548963
rs12864143
rs73163306
rs12854014
rs10492609
rs12854222
rs17076581
rs17076583
rs17076586
rs7995324
rs17076594
rs7327984
rs9603647
rs9548976
rs9532455
rs9594382
rs9548977
rs61946567
rs1571311
rs1571312
rs61946568
rs61946569
rs73443768
rs73443769
rs11619671
rs9549005
rs9549007
rs9549008
rs9603650
rs7325059
rs9549009
rs9532472
rs9576929
rs9532478
rs9532479
rs1536635
rs9532480
rs9603657
rs1324011
rs9532486
rs17612599
rs12870532
rs7991339
rs17076633
rs139061243
rs7334526
rs79705330
rs7996328
rs1324012
rs9549045
rs9646107
rs9646108
rs7333829
rs9549049
rs17076647
rs3848100
rs7318791
rs9549057
rs9549059
rs4943729
rs1322576
rs73163318
rs6563792
rs76410852
rs17076649
rs9549074
rs9549075
rs7335707
rs1555633
rs7994829
rs4941960
rs9549082
rs9549083
rs9549084
rs6563802
rs6563803
rs6563804
rs7995496
rs9549097
rs6563805
rs6563806
rs1322572
rs2146285
rs2146286
rs2181255
rs1322573
rs117083699
rs1322574
rs1322575
rs7325513
rs9549106
rs2181256
rs7338204
rs7332735
rs4943742
rs9549118
rs117244169
rs45505793
rs7322815
rs61946589
rs78748310
rs9603707
rs78530398
rs9594399
rs112326147
rs73163339
rs11616527
rs79208772
rs113664467
rs118176159
rs144887956
rs61946590
rs7987979
rs116850109
rs17076657
rs7322562
rs56166500
rs73163342
rs10492607
rs78556315
rs7984268
rs111499260
rs9576992
rs2038729
rs9549181
rs9566513
rs7332460
rs1322579
rs9576999
rs9549183
rs9549184
rs7338341
rs9549192
rs9549193
rs9532536
rs7992238
rs1322578
rs75037145
rs76003600
rs4943776
rs4943777
rs76903233
rs17076673
rs7333582
rs9603747
rs9549204
rs10492606
rs9549207
rs78204994
rs9549209
rs9549210
rs9577032
rs73163352
rs7999518
rs7982163
rs9603755
rs9549213
rs6563833
rs9577037
rs4941978
rs2872643
rs73163357
rs7319765
rs9577041
rs7990046
rs149614559
rs9577043
rs11619516
rs2147173
rs2146284
rs117465580
rs73163362
rs9577044
rs7139573
rs79744738
rs4943787
rs4941983
rs111706557
rs4635207
rs61946606
rs117710228
rs7337431
rs9532560
rs75946756
rs9532561
rs6563839
rs7991675
rs2314454
rs113767576
rs9532567
rs58560389
rs10467356
rs61946609
rs9532569
rs76088934
rs7323777
rs8000347
rs9315145
rs148890987
rs9532570
rs9603774
rs9603775
rs143428869
rs1575345
rs112709296
rs73163367
rs7994415
rs61946611
rs61946612
rs61226263
rs55672274
rs56106371
rs1407521
rs9532589
rs117869233
rs117278948
rs591159
rs591656
rs78987300
rs9549284
rs61946614
rs142386496
rs587151
rs73163372
rs623578
rs4943816
rs635865
rs78237476
rs4941994
rs4943817
rs56361059
rs3848101
rs3848102
rs667139
rs61946617
rs9549299
rs684352
rs181806454
rs61946618
rs617247
rs544930
rs545137
rs3848079
rs3848080
rs77791975
rs12875824
rs73163376
rs73163377
rs524566
rs12877069
rs9566603
rs9566604
rs473641
rs671746
rs9532655
rs76952780
rs9315146
rs657190
rs9566618
rs641470
rs594468
rs9566625
rs542746
rs9532677
rs548632
rs12872563
rs556780
rs150644906
rs660670
rs17590365
rs643595
rs12430665
rs537258
rs17076723
rs9532698
rs35019373
rs623009
rs610103
rs623441
rs9566663
rs622702
rs635759
rs149826299
rs635879
rs12858463
rs639064
rs17690112
rs12867836
rs12868611
rs17076740
rs495325
rs496202
rs497241
rs12871982
rs34357381
rs7997102
rs668574
rs139289726
rs3
rs4
rs61946620
rs12584027
rs344
rs345
rs633180
rs346
rs634884
rs17505833
rs138116758
rs347
rs348
rs9590572
rs349
rs350
rs640772
rs679704
rs9532728
rs351
rs672839
rs12428921
rs12429141
rs7335517
rs352
rs353
rs61531788
rs354
rs689186
rs9594490
rs112863662
rs594422
rs117893434
rs189325568
rs606589
rs595971
rs596375
rs9532734
rs596474
rs622444
rs598637
rs355
rs4941394
rs612045
rs356
rs357
rs654927
rs640190
rs358
rs12431321
rs670502
rs138451957
rs139847890
rs117600347
rs633854
rs147212613
rs77378140
rs359
rs73163401
rs2314396
rs9532760
rs203424
rs3848081
rs23506
rs117897890
rs112513505
rs79279247
rs117226301
rs76079706
rs617974
rs619396
rs116908681
rs78458763
rs360
rs9562288
rs139292549
rs4942034
rs203401
rs9525476
rs142019576
rs73165108
rs3848083
rs203402
rs361
rs362
rs363
rs3848084
rs641696
rs619040
rs364
rs365
rs366
rs367
rs9532800
rs17690317
rs117367023
rs203408
rs4942044
rs9315148
rs370
rs9532810
rs371
rs203411
rs172151
rs78337595
rs582274
rs1208447
rs657697
rs9566776
rs372
rs75467111
rs373
rs9315149
rs17633839
rs73165123
rs185764
rs203415
rs594523
rs11147475
rs799523
rs143729949
rs374
rs375
rs203427
rs78038007
rs203428
rs203429
rs376
rs203432
rs670488
rs116799125
rs56083508
rs433284
rs451187
rs17076918
rs614318
rs377
rs77699125
rs703214
rs1544351
rs7993585
rs57476063
rs380
rs75743048
rs381
rs2106583
rs9562328
rs2012782
rs2773966
rs799527
rs382
rs76818157
rs4141377
rs383
rs384
rs9590624
rs72623499
rs384975
rs812865
rs143950397
rs435480
rs400416
rs715332
rs384838
rs415618
rs9532911
rs2521194
rs2074010
rs11147476
rs11147477
rs78150276
rs9525537
rs143779161
rs203413
rs203414
rs55991533
rs76949257
rs9532913
rs1576524
rs75644028
rs9532914
rs145826446
rs9566834
rs72623500
rs9566835
rs12868766
rs799521
rs799522
rs6561012
rs6561013
rs2521196
rs962306
rs8002819
rs11147478
rs367507
rs17076954
rs430834
rs55944555
rs9532922
rs387182
rs402540
rs17076955
rs7986448
rs78976917
rs418478
rs72623501
rs113587190
rs117594470
rs9532930
rs76774567
rs799524
rs60214943
rs1023112
rs9532934
rs756910
rs756911
rs737139
rs11618331
rs59155429
rs203416
rs203417
rs203418
rs9562358
rs56072309
rs76798609
rs41292157
rs916756
rs203419
rs813345
rs811642
rs11619279
rs75890523
rs426307
rs8000017
rs8000151
rs77469358
rs59730949
rs57264894
rs183977843
rs148417417
rs9594648
rs78344387
rs9594650
rs17076958
rs2051728
rs12867862
rs7995594
rs8002033
rs7982443
rs8002636
rs36043853
rs3742314
rs7983709
rs449421
rs7988499
rs9566890
rs35235037
rs9532961
rs12858144
rs72623502
rs461189
rs2773968
rs169410
rs660772
rs7322910
rs383377
rs73165161
rs463969
rs203422
rs118002674
rs423557
rs381693
rs203423
rs9562370
rs411859
rs725995
rs465056
rs6561028
rs76926806
rs7326568
rs420429
rs406051
rs142390945
rs7324680
rs7330763
rs421369
rs382580
rs368881
rs404234
rs57683861
rs465620
rs457469
rs11616892
rs144553434
rs457707
rs465821
rs463234
rs380132
rs365873
rs7334588
rs457753
rs461808
rs466845
rs73165169
rs463132
rs9532996
rs7334117
rs2773969
rs7337205
rs186226157
rs55958050
rs9566926
rs370445
rs118099352
rs9525577
rs427671
rs77409329
rs150910507
rs391678
rs138609700
rs9533021
rs203404
rs403125
rs203405
13:32559821_T_G
rs419937
rs378167
rs203406
rs457936
rs75545069
rs80061031
rs1001852
rs113602839
rs1001853
rs1001854
rs461765
rs2188631
rs9566944
rs436271
rs9566947
rs9562389
rs9566949
rs73165178
rs35640732
rs405750
rs463550
rs4483729
rs35908390
rs461091
rs466317
rs407181
rs121046
rs117665716
rs9590684
rs73165181
rs466183
rs464007
rs458331
rs439716
rs463806
rs9562395
rs1615345
rs145746611
rs377880
rs71436459
rs442697
rs9315152
rs429330
rs61946667
rs430556
rs447522
rs9315153
rs9315154
rs466282
rs7992130
rs1148313
rs11617881
rs457696
rs456319
rs448909
rs12585416
rs34609713
rs140647447
rs12584065
rs449722
rs79183170
rs175920
rs79200675
rs12161844
rs388445
rs450341
rs1148314
rs1411481
rs9562405
rs459747
rs467636
rs459596
rs17591215
rs455805
rs204125
rs66609886
rs67989666
rs12856583
rs204124
rs68119519
rs204123
rs34858589
rs204122
rs74573254
rs460366
rs204121
rs461782
rs204120
rs75932428
rs79572725
rs204118
rs9533140
rs77270397
rs12877736
rs9566985
rs389216
rs61946668
rs9566986
rs9562411
rs75545492
rs12050053
rs455923
rs77002710
rs2038697
rs9533160
rs418374
rs56183547
rs9533163
rs112419568
rs416443
rs431506
rs447962
rs77420175
rs424118
rs433551
rs9533201
rs204126
rs140453183
rs204127
rs9533214
rs457267
rs455893
rs369666
rs413833
rs467241
rs465023
rs9533238
rs462762
rs9525679
rs456705
rs412226
rs384765
rs378850
rs76899112
rs9525691
rs463450
rs12146929
rs462803
rs117542695
rs61946669
rs35997760
rs142325383
rs458324
rs379693
rs71436461
rs11838934
rs9533281
rs9533282
rs392455
rs73444552
rs75044184
rs402881
rs411126
rs117152316
rs398251
rs388086
rs453109
rs144257529
rs148713991
rs416377
rs407522
rs73165197
rs112009829
rs7338754
rs34612445
rs436227
rs141912425
rs61946690
rs425029
rs456053
rs9533319
rs9533320
rs78405651
rs28580332
rs146939666
rs120650
rs392655
rs77540518
rs390704
rs78630112
rs9533336
rs117490837
rs114413131
rs9533341
rs9567094
rs9533342
rs463365
rs7327274
rs368140
rs368392
rs378205
rs150358217
rs138034597
rs117719571
rs148806058
rs446676
rs421456
rs461603
rs9533369
rs74437213
rs9315155
rs148069382
rs378693
rs17691010
rs117709779
rs17691016
rs389831
rs80256768
rs141027366
rs117874337
rs55977206
rs12864812
rs204568
rs75696364
rs17691046
rs17634507
rs76477202
rs9989127
rs144470750
rs185810
rs12429255
rs76757310
rs733258
rs78982294
rs139261184
rs35425656
rs369389
rs407004
rs379261
rs1344098
rs407389
rs407961
rs407412
rs74355226
rs415482
rs446909
rs17691082
rs423932
rs409496
rs17506931
rs17634577
rs204566
rs17077047
rs9567133
rs78183161
rs73167112
rs204567
rs73167113
rs117633412
rs9567134
rs138104890
rs9315156
rs17591593
rs7988248
rs7992602
rs73167118
rs141793340
rs61946693
rs2839873
rs117778332
rs9562470
rs389740
rs448682
rs7325705
rs389914
rs426510
rs79812460
rs192408200
rs391180
rs442689
rs451758
rs17591614
rs116997531
rs465051
rs79011253
rs117440932
rs433669
rs17507008
rs453774
rs434414
rs438998
rs465549
rs12583398
rs464935
rs77876095
rs12428144
rs364995
rs455676
rs9567163
rs140019045
rs457793
rs145326954
rs147773577
rs399197
rs461373
rs17077084
rs74046715
rs9525768
rs117326986
rs75655697
rs79261504
rs149124216
rs151197667
rs434856
rs73167129
rs9567188
rs77236336
rs387139
rs1468087
rs117695936
rs396150
rs78158477
rs437321
rs76860086
rs11617920
rs407912
rs76123129
rs112814321
rs17507119
rs117426664
rs80345966
rs117184734
rs78527321
rs2021946
rs117641506
rs2021947
rs61946709
rs17077090
rs78887974
rs141169151
rs75094033
rs4529997
rs115248955
rs455428
rs78841932
rs77441680
rs76567041
rs139225490
rs41526255
rs78534835
rs115340044
rs78363510
rs176059
rs55999943
rs55714441
rs117772107
rs61013080
rs56677004
rs12427736
rs204574
rs117992963
rs75318044
rs74046718
rs78377301
rs57932655
rs77252579
rs150241443
rs77960407
rs142669291
rs57977281
rs60498415
rs56298900
rs61602973
rs11147482
rs55926722
rs113320434
rs112258623
rs113115519
rs111855420
rs430317
rs113792896
rs113349777
rs137895942
rs77001294
rs76545618
rs799052
rs799053
rs799054
rs17591809
rs7992425
rs629265
rs1028731
rs17077100
rs11616390
rs80291635
rs543554
rs150785556
rs140030807
rs77949769
rs1323966
rs201063665
rs9567240
rs146605188
rs9567242
rs73167140
rs191596720
rs117489296
rs7335729
rs7330619
rs17591851
rs41308556
rs9652161
rs79651004
rs9594990
rs78281980
rs11617382
rs9594994
rs9594995
rs9594996
rs61946711
rs111607384
rs10219883
rs41413449
rs55936312
rs140178775
rs56151431
rs9590780
rs4365176
rs17077115
rs7331540
rs9567251
rs2106134
rs756645
rs7139874
rs12873155
rs73167147
rs66505312
rs2066909
rs80237170
rs7993765
rs142728558
rs17077119
rs77893350
rs17507316
rs73167150
rs7320363
rs7330056
rs78806144
rs7330812
rs916593
rs7985410
rs7990912
rs11842137
rs9567260
rs2518794
rs13313317
rs58214747
rs2762041
rs75588063
rs35876342
rs78790161
rs9562512
rs204570
rs9533620
rs9567264
rs117532242
rs2285330
rs204571
rs204572
rs2285331
rs61946719
rs78734869
rs561937
rs204558
rs61946721
rs41315032
rs41306670
rs204559
rs204560
rs204561
rs204562
rs204563
rs150503784
rs61946722
rs146726676
rs117826006
rs9567282
rs115219364
rs61946723
rs76622044
rs204564
rs79194437
rs114451218
rs67945642
rs117139285
rs204565
rs116939213
rs9567296
rs9567297
rs61946724
rs9567301
rs395341
rs558585
rs2476719
rs2427867
rs2476720
rs2476721
rs537967
rs689401
rs689338
rs79650720
rs539834
rs205003
rs9533698
rs117729834
rs61946725
rs17634824
rs205004
rs205005
rs11841900
rs150106966
rs205006
rs205007
rs205008
rs11842391
rs205009
rs205010
rs9567325
rs9567327
rs205011
rs117909858
rs205012
rs189967
rs117051478
rs1004075
rs2011150
rs1984843
rs7320780
rs798972
rs798973
rs78654690
rs74499797
rs115708445
rs798974
rs9533736
rs798975
rs703215
rs798976
rs73167174
rs703216
rs703217
rs798977
rs78051819
rs798978
rs77991342
rs703218
rs10492391
rs78892326
rs67925251
rs9315157
rs9533748
rs57935435
rs61040704
rs2018141
rs7489910
rs112618939
rs17077177
rs916732
rs17077178
rs2073998
rs17077179
rs55654055
rs58748973
rs17077182
rs67058171
rs798979
rs73167184
rs798980
rs703219
rs703220
rs116866595
rs9567370
rs112920174
rs2520688
rs117764638
rs73167186
rs2520689
rs75177160
rs9567378
rs2762029
rs2520690
rs9567380
rs2476722
rs11147483
rs17635028
rs2762030
rs7318406
rs76353630
rs798970
rs78850086
rs41300588
rs798971
rs143062319
rs79457374
rs2073999
rs34413414
rs810134
rs55907050
rs1575522
rs7992065
rs9567393
rs77348680
rs117294376
rs798956
rs798957
rs798958
rs77660807
rs9567394
rs809559
rs117054859
rs73169104
rs798959
rs798960
rs798961
rs798962
rs139904587
rs570575957
rs2073993
rs798963
rs78361250
rs77104176
rs205015
rs2214122
rs2188584
rs2252552
rs942343
rs75705423
rs9567413
rs73169113
rs881917
rs2520696
rs2520697
rs1858938
rs77624861
rs1858939
rs2762033
rs2520698
rs2520699
rs113602909
rs2520700
13:32774933_C_G
13:32774933_C_A
rs56158828
rs139206105
rs2520701
rs2520702
rs113989552
rs2520703
rs2762034
rs75145372
rs73169119
rs73169120
rs9567419
rs9567420
rs2520704
rs2762035
rs2762036
rs113076316
rs149466878
rs2428249
rs61750791
rs73169124
rs9567421
rs2520705
rs2520706
rs61946735
rs2520707
rs715129
rs715128
rs113935848
rs2249149
rs2762038
rs9562552
rs2428250
rs150965186
rs9567426
rs812840
rs2520709
rs74451838
rs76035998
rs9562553
rs798989
rs798990
rs7337389
rs798991
rs7140096
rs798992
rs7326924
rs61946736
rs798993
rs798994
rs798981
rs2073994
rs798982
rs77505308
rs9562556
rs117482996
rs798983
rs798984
rs78177879
rs798985
rs9567439
rs798986
rs798987
rs76148070
rs798988
rs56079676
rs56289612
rs11619077
rs56186906
rs111872394
rs55830745
rs9315161
rs8002690
rs17077277
rs7985446
rs7338289
rs9567440
rs117500349
rs6561179
rs9525969
rs7323213
rs9533886
rs9525970
rs9567441
rs1807283
rs75987737
rs79278399
rs7324424
rs17592550
rs77544611
rs9533903
rs117579501
rs61946737
rs61946738
rs9533913
rs9533914
rs74677233
rs1974490
rs7321831
rs117153587
rs117515692
rs9533916
rs9595159
rs12429612
rs1029398
rs9567445
rs45612031
rs798964
rs9567446
rs34197581
rs7992848
rs142086920
rs61946741
rs76298865
rs147619039
rs12869814
rs798965
rs798966
rs798967
rs798968
rs798969
rs7333337
rs117411522
rs205013
rs205014
rs112605040
rs2806639
rs73169136
rs111245823
rs2762039
rs45467296
rs9567469
rs145996914
rs7318708
rs2806623
rs2073996
rs2073997
rs2806624
rs17068199
rs113993495
rs139770606
rs80201685
rs2806628
rs56384037
rs2025416
rs2254299
rs2025415
rs7322328
rs2806629
rs144542719
rs983130
rs80267227
rs9567484
rs2520711
rs2806631
rs17592746
rs2520712
rs75792042
rs2806632
rs2806633
rs2806634
rs2157961
rs117782111
rs10492392
rs9595223
rs116964465
rs76076299
rs11617972
rs60951040
rs2806635
rs2520686
rs2806636
rs2520687
rs73169145
rs2806637
rs2806638
rs4331229
rs4941521
rs9534010
rs56221249
rs144490047
rs1978039
rs9595228
rs9526028
rs9534017
rs56404467
rs1380945
rs206084
rs206085
rs7999304
rs17514595
rs79822895
rs12874378
rs206087
rs441838
rs1984386
rs2126043
rs7331819
rs9526033
rs74955854
rs206083
rs12877839
rs78992649
rs73169150
rs142725971
rs61948361
rs61948362
rs71436473
rs17692058
rs17635503
rs17592921
rs176177
rs11617081
rs206088
rs12867826
rs17692070
rs11617975
rs10492393
rs17077381
rs117660017
rs7981590
rs1460819
rs206089
rs206090
rs206091
rs17077384
rs1460818
rs206092
rs114827
rs2078326
rs206093
rs206094
rs183270
rs193022964
rs140285107
rs117325636
rs9534076
rs56098434
rs9595279
rs2858211
rs117220861
rs17514707
rs2301386
rs206125
rs9534093
rs206126
rs73169160
rs206127
rs1126250
rs2022
rs2021
rs9534105
rs78378344
rs78993753
rs206128
rs206129
rs762891
rs2013080
rs206130
rs77409330
rs9567542
rs78841918
rs11838831
rs206131
rs372670
rs407191
rs206132
rs206133
rs206134
rs206135
rs145006987
rs206136
rs9590896
rs9526061
rs61948366
rs74694485
rs206137
rs206138
rs206139
rs206140
rs206141
rs76682711
rs206142
rs206143
rs200165317
rs206144
rs172241
rs371901
rs2858213
rs408394
rs2032471
rs176178
rs206100
rs206101
rs206102
rs206103
rs206105
rs74762519
rs206106
rs206107
rs9526072
rs12858289
rs206108
rs206109
rs206110
rs206111
rs445909
rs371193
rs143985973
rs9534154
rs9534156
rs176179
rs74406670
rs73169172
rs206112
rs4942417
rs367234
rs438903
rs206113
rs188208
rs9534160
rs206114
rs61948374
rs10492394
rs206115
rs206116
rs206117
rs3092989
rs206118
rs206119
rs9562605
rs9567552
rs1799943
rs11571576
rs206120
rs11571579
rs11571582
rs206122
rs11571583
rs11571584
rs117573552
rs9534174
rs11571589
rs11571590
rs11571591
rs11571592
rs11571594
rs11571597
rs11571598
rs206070
rs55953893
rs11571605
rs11571610
rs4942423
rs11571613
rs3783265
rs3752451
rs79990454
rs79347017
rs12869544
rs2126042
rs144864139
rs11571635
rs11571638
rs11147486
rs766173
rs144848
rs1801439
rs11571643
rs1963505
rs1029304
rs11571650
rs2320236
rs11571651
rs1801499
rs1799944
rs1801406
rs543304
rs4987117
rs11571662
rs206077
rs11571665
rs11571671
rs4942439
rs4942440
rs11147488
rs4942443
rs9567576
rs74834625
rs206079
rs11571681
rs11571682
rs11571684
rs11571685
rs9567578
rs206081
rs11571686
rs4942448
rs11571695
rs11571696
rs9567582
rs559067
rs1853521
rs11571698
rs11571699
rs721185
rs11571700
rs9943876
rs9943890
rs9943888
rs1460817
rs1460816
rs1799955
rs11147489
rs206097
rs117134513
rs9567600
rs11571713
rs11571717
rs9534259
rs9534262
rs11571722
rs11571725
rs11571727
rs9534269
rs206099
rs9534270
rs9534275
rs11571734
rs139834007
rs76370881
rs118187652
rs75649145
rs9534286
rs11571739
rs11571740
rs9634672
rs11571742
rs10492395
rs9567609
rs573014
rs61946969
rs9534318
rs9534323
rs3764791
rs3764792
rs11571760
rs9567623
rs9526148
rs11571764
rs117168405
rs11571765
rs4942485
rs4942486
rs7328654
13:32954741_T_G
rs9534342
rs10870659
rs9534344
rs206146
rs7337574
rs7337784
rs11571787
rs9567639
rs10492396
rs2238162
rs11571788
rs11571789
rs542551
rs34925070
rs206147
rs2238163
rs11147492
rs2100785
rs4570704
rs4942499
rs11571799
rs11571801
rs4942505
rs9526160
rs11571805
rs9534367
rs206340
rs11571809
rs11571810
rs11571811
rs11571813
rs9526165
rs206342
rs7327867
rs7330025
rs206343
rs1012130
rs517118
rs11147494
rs1012129
rs15869
rs7334543
rs11571836
rs142068434
rs1148321
rs73173010
rs73173011
rs41306658
rs10492397
rs17692629
rs1207952
rs1207953
rs693963
rs1207954
rs2761367
rs59214163
rs703213
rs3752447
rs3752448
rs79333302
rs116932083
rs472817
rs9567670
rs17636116
rs206319
rs206320
rs150283704
rs615762
rs627926
rs74189161
rs183272
rs629769
rs12861808
rs472873
rs471937
rs206321
rs206322
rs206323
rs117587086
rs206324
rs11841214
rs11842728
rs144363623
rs206325
rs206326
rs139743489
rs113213696
rs206327
rs206328
rs17077565
rs206329
rs206330
rs79781111
rs206331
rs206332
rs206333
rs206334
rs169562
rs499966
rs497255
rs79289514
rs206335
rs206336
rs206337
rs144734049
rs206339
rs151323158
rs743747
rs78115747
rs75030896
rs78242917
rs7330235
rs181937000
rs138341628
rs1207950
rs79664785
rs73458496
rs666483
rs77043937
rs2761365
rs2761366
rs1029303
rs2858139
rs2146994
rs59615353
rs17077568
rs3742318
rs17077569
rs1207944
rs1207945
rs7330459
rs139079021
rs71436479
rs9534492
rs9534494
rs7321117
rs78946385
rs117478860
rs115045272
rs143323222
rs146210838
rs772646
rs1207947
rs79760042
rs1207948
rs1576710
rs1081799
rs1081798
rs116191940
rs1081797
rs1088550
rs1081796
rs2022381
rs703212
rs798268
rs703225
rs9591001
rs4271479
rs548369
rs798274
rs703226
rs798273
rs12867596
rs118161154
rs9595595
rs642604
rs11839309
rs703228
rs118067638
rs76173168
rs380627
rs73173019
rs17077588
rs11620547
rs408069
rs169600
rs207648
rs9595617
rs9591012
rs117232604
rs207649
rs9595624
rs207650
rs798272
rs808880
rs207638
rs9595630
rs207640
rs71436482
rs71436483
rs35555940
rs76027862
rs35653298
rs207641
rs9315167
rs79126213
rs77551387
rs2010997
rs743760
rs207642
rs185941
rs798265
rs798266
rs798267
rs34916533
rs139645291
rs11844016
rs207629
rs207630
rs207631
rs10492398
rs79004890
rs9315168
rs207632
rs207633
rs71436484
rs207634
rs207635
rs207636
rs207637
rs75993883
rs808879
rs2858232
rs207643
rs207644
rs9337
rs35193668
rs207645
rs207646
rs78655300
rs34419194
rs621450
rs798269
rs143223050
rs535803
rs535783
rs45604
rs392219
rs380916
rs391612
rs2239748
rs1952994
rs71436485
rs368535
rs394254
rs378429
rs147661163
rs142376514
rs207620
rs207621
rs191157619
rs207622
rs207623
rs207624
rs207625
rs207626
rs12877757
rs61947038
rs208434
rs208433
rs12876812
rs208432
rs9595795
rs208431
rs4941612
rs79701378
rs7998440
rs8000071
rs144174291
rs7991314
rs7984903
rs113050076
rs7328733
rs7328939
rs79527327
rs10083285
rs79108535
rs208428
rs116942307
rs150925527
rs187004581
rs208427
rs7335710
rs11839692
rs7318297
rs78529437
rs79830091
rs141834255
rs35817718
rs141706970
rs146279134
rs112588700
rs12323184
rs12323094
rs12323101
rs4439629
13:33145462_C_A
13:33145462_C_T
rs7999125
rs139574349
rs140851321
rs718444
rs7332115
rs7332763
rs117323155
rs9591134
rs116936950
rs113789824
rs9591136
rs9591137
rs9595847
rs208416
rs208417
rs9595850
rs208418
rs11616287
rs208419
rs147014069
rs208420
rs129480
rs9591143
rs7994229
rs9591145
rs797994
rs9595877
rs3742320
rs208430
rs208429
rs9595879
rs9595881
rs78868030
rs9595883
rs140633424
rs7981943
rs9595885
rs7327429
rs7337687
rs112410737
rs76928565
rs9535012
rs9595890
rs7323084
rs7321262
rs422378
rs138753418
rs35028942
rs9595891
rs142700250
rs143408980
rs12429084
rs1324414
rs1324415
rs731414
rs77298050
rs731413
rs9595893
rs143423393
rs9591159
rs112757190
rs28770476
rs7992980
rs9595902
rs9595903
rs144644324
rs148595576
rs9595905
rs9595908
rs9591165
rs139175376
rs117964330
rs113134537
rs2021658
rs208424
rs61947055
rs149907961
rs55880225
rs208426
rs61947058
rs79432248
rs382191
rs145305124
rs208409
rs7998956
rs208410
rs9591180
rs76097963
rs1018800
rs11840502
rs9591185
rs9595946
rs9595948
rs9595949
rs117059509
rs139330115
rs2032495
rs13378546
rs7983457
rs208411
rs9591189
rs208412
rs9591191
rs208413
rs9315172
rs9595962
rs117157181
rs9595963
rs2320301
rs61948860
rs9591197
rs9591198
rs9595976
rs35968922
rs399622
rs60278702
rs7335992
rs408711
rs9595983
rs56194166
rs2031354
rs2031355
rs17594131
rs7332884
rs677095
rs117539111
rs12427832
rs9526495
rs9315173
rs9315174
rs7329120
rs7331393
rs17515873
rs2301388
rs2301389
rs2301390
rs9315175
rs145122647
rs117802543
rs76775391
rs9591219
rs9591220
rs9591222
rs12428283
rs116946530
rs9596032
rs9596035
rs9591226
rs79969381
rs498372
rs7335546
rs2301393
rs41292173
rs9591228
rs9591229
rs573022
rs34693122
rs4942791
rs4942792
rs9591230
rs9596046
rs590558
rs3119702
rs7985656
rs9596048
rs2874282
rs117051185
rs9596051
rs2301391
rs9596056
rs9596057
rs9596058
rs117142625
rs9596059
rs9596060
rs77988234
rs513329
rs3783267
rs7317147
rs614770
rs9591236
rs117334197
rs61946428
rs17077732
rs117656240
rs17077736
rs60088097
rs6561499
rs6561500
rs3912038
rs687416
rs4942804
rs12428598
rs12428802
rs12429740
rs150617081
rs35247299
rs61943540
rs17077746
rs117526015
rs7328827
rs3858846
rs3848085
```
