## Supplementary material for "Characterization of shared and ancestry-specific signals driving complex traits using multi-ancestry fine-mapping": s1.afreq

```
#CHROM	ID	REF	ALT	ALT_FREQS	OBS_CT
13	rs9548710	C	T	0.719682	1006
13	rs9532365	T	G	0.0755467	1006
13	rs34831379	G	A	0.235586	1006
13	rs138797030	C	A	0.00894632	1006
13	rs56150633	T	C	0.0308151	1006
13	rs147653720	G	T	0.0407555	1006
13	rs145547142	T	C	0.0218688	1006
13	rs7982851	G	C	0.719682	1006
13	rs117376245	C	T	0.0178926	1006
13	rs12872806	A	G	0.242545	1006
13	rs111845874	T	C	0.0238569	1006
13	rs12866901	T	G	0.242545	1006
13	rs12427773	G	A	0.0228628	1006
13	rs75682456	A	G	0.0258449	1006
13	rs9603526	T	C	0.719682	1006
13	rs11840366	C	T	0.276342	1006
13	rs17610977	T	G	0.244533	1006
13	rs9548753	C	G	0.719682	1006
13	rs943685	A	G	0.243539	1006
13	rs67225991	G	T	0.243539	1006
13	rs17611005	T	C	0.083499	1006
13	rs4344603	A	T	0.718688	1006
13	rs61954083	G	A	0.00795229	1006
13	rs139827118	G	A	0.0198807	1006
13	rs17611047	G	A	0.22664	1006
13	rs11841006	C	G	0.0974155	1006
13	rs4943664	G	C	0.0377734	1006
13	rs4142296	T	C	0.0109344	1006
13	rs9548772	A	G	0.00994036	1006
13	rs9603540	C	T	0.852883	1006
13	rs73459130	A	G	0.054672	1006
13	rs1410294	T	G	0.0487078	1006
13	rs1571309	G	A	0.802187	1006
13	rs1571310	C	G	0.808151	1006
13	rs9548776	C	A	0.142147	1006
13	rs7492152	C	T	0.802187	1006
13	rs4300507	A	T	0.191849	1006
13	rs2314254	C	G	0.809145	1006
13	rs139972646	C	T	0.0208748	1006
13	rs4941927	G	A	0.191849	1006
13	rs60474663	C	T	0.0497018	1006
13	rs148992168	C	G	0.00795229	1006
13	rs2149079	C	A	0.0487078	1006
13	rs2149080	G	A	0.0487078	1006
13	rs2149081	A	T	0.0497018	1006
13	rs1887570	G	A	0.807157	1006
13	rs74044205	C	T	0.0487078	1006
13	rs74044206	A	G	0.0487078	1006
13	rs56667761	G	T	0.0487078	1006
13	rs56919696	C	T	0.0487078	1006
13	rs149521976	T	C	0.0109344	1006
13	rs3904063	C	A	0.857853	1006
13	rs35714651	A	G	0.0457256	1006
13	rs56228178	C	G	0.0487078	1006
13	rs9548788	G	A	0.142147	1006
13	rs1923618	C	A	0.807157	1006
13	rs17076532	A	C	0.0487078	1006
13	rs9548797	C	T	0.190855	1006
13	rs74044207	C	T	0.0487078	1006
13	rs7324124	T	C	0.142147	1006
13	rs549543270	T	A	0.00198807	1006
13	rs55873793	C	G	0.0745527	1006
13	rs55960865	A	G	0.0487078	1006
13	rs9315141	G	C	0.0497018	1006
13	rs111554904	T	C	0.0258449	1006
13	rs4943675	T	C	0.0487078	1006
13	rs4943676	A	G	0.0487078	1006
13	rs17076537	A	G	0.0487078	1006
13	rs73161370	C	T	0.0159046	1006
13	rs55642529	G	A	0.0487078	1006
13	rs58730965	C	A	0.0487078	1006
13	rs56932738	G	A	0.0487078	1006
13	rs150509827	G	A	0.0208748	1006
13	rs17076542	A	G	0.0487078	1006
13	rs7984927	C	T	0.143141	1006
13	rs7326062	G	A	0.805169	1006
13	rs74044210	A	G	0.0506958	1006
13	rs9548841	A	G	0.855865	1006
13	rs74044211	C	T	0.0497018	1006
13	rs12868737	C	T	0.460239	1006
13	rs9594346	A	T	0.951292	1006
13	rs9548844	T	G	0.0586481	1006
13	rs138245640	T	C	0.00795229	1006
13	rs55876723	T	C	0.0864811	1006
13	rs9576871	C	T	0.167992	1006
13	rs6563731	A	C	0.107356	1006
13	rs9532405	A	G	0.590457	1006
13	rs7321373	G	A	0.0854871	1006
13	rs61954085	C	T	0.0666004	1006
13	rs7332848	A	T	0.0854871	1006
13	rs78091138	G	T	0.0387674	1006
13	rs56259817	G	A	0.054672	1006
13	rs9594355	G	A	0.533797	1006
13	rs74732506	T	C	0.0387674	1006
13	rs9576872	G	C	0.171968	1006
13	rs9594358	G	A	0.055666	1006
13	rs4605019	C	T	0.77336	1006
13	rs4359320	G	A	0.772366	1006
13	rs73161384	T	C	0.055666	1006
13	rs60299766	A	G	0.054672	1006
13	rs9315142	C	A	0.171968	1006
13	rs12869488	T	C	0.528827	1006
13	rs12869489	T	A	0.529821	1006
13	rs73161388	C	T	0.054672	1006
13	rs12584338	C	T	0.717694	1006
13	rs55657365	G	A	0.054672	1006
13	rs140087501	C	T	0.05666	1006
13	rs150397358	G	A	0.00994036	1006
13	rs9532419	C	T	0.177932	1006
13	rs76087882	G	A	0.05666	1006
13	rs73161390	G	A	0.055666	1006
13	rs9646105	C	T	0.176938	1006
13	rs11839461	G	A	0.055666	1006
13	rs9548888	T	C	0.172962	1006
13	rs9566470	G	A	0.171968	1006
13	rs61954086	C	T	0.150099	1006
13	rs58668491	A	G	0.055666	1006
13	rs139260698	C	T	0.00994036	1006
13	rs7981437	C	T	0.799205	1006
13	rs7990135	A	G	0.2167	1006
13	rs7995837	T	C	0.161034	1006
13	rs9603599	G	A	0.582505	1006
13	rs9594365	T	C	0.582505	1006
13	rs80182088	T	C	0.0318091	1006
13	rs7988433	C	T	0.199801	1006
13	rs9603607	C	T	0.582505	1006
13	rs12877171	G	A	0.582505	1006
13	rs6563749	A	G	0.2167	1006
13	rs12861275	A	G	0.582505	1006
13	rs61954087	C	T	0.11332	1006
13	rs73161396	G	A	0.055666	1006
13	rs1322569	G	A	0.799205	1006
13	rs1322571	A	C	0.798211	1006
13	rs8002703	C	A	0.215706	1006
13	rs9603613	A	G	0.427435	1006
13	rs17076567	G	C	0.0586481	1006
13	rs9548931	T	G	0.217694	1006
13	rs7331833	A	C	0.636183	1006
13	rs61954088	T	C	0.195825	1006
13	rs61954089	C	G	0.195825	1006
13	rs9548933	G	T	0.0109344	1006
13	rs17611678	C	G	0.0129225	1006
13	rs960712	A	T	0.208748	1006
13	rs9548935	G	A	0.642147	1006
13	rs9548936	T	C	0.223658	1006
13	rs77991225	C	T	0.0218688	1006
13	rs9548937	A	G	0.223658	1006
13	rs9532440	G	A	0.224652	1006
13	rs7327612	A	G	0.439364	1006
13	rs142639823	T	C	0.0129225	1006
13	rs9594369	T	A	0.434394	1006
13	rs56382042	G	A	0.209742	1006
13	rs78666006	T	A	0.0119284	1006
13	rs9603629	T	C	0.434394	1006
13	rs9603630	T	G	0.644135	1006
13	rs9603631	T	C	0.644135	1006
13	rs117496480	T	A	0.0198807	1006
13	rs55770536	C	T	0.209742	1006
13	rs60248911	A	T	0.209742	1006
13	rs9315143	T	C	0.644135	1006
13	rs7327232	G	A	0.434394	1006
13	rs61954093	A	T	0.333002	1006
13	rs7322563	C	T	0.434394	1006
13	rs7995174	C	A	0.255467	1006
13	rs73459186	G	C	0.188867	1006
13	rs9548955	C	T	0.185885	1006
13	rs9548956	G	C	0.083499	1006
13	rs9532445	A	G	0.269384	1006
13	rs9548957	A	G	0.257455	1006
13	rs1885637	C	T	0.410537	1006
13	rs10492610	G	A	0.182903	1006
13	rs9603639	C	T	0.39662	1006
13	rs7991127	C	T	0.271372	1006
13	rs9576911	C	T	0.0725646	1006
13	rs9548963	C	T	0.183897	1006
13	rs12864143	A	T	0.412525	1006
13	rs73163306	A	C	0.0119284	1006
13	rs12854014	G	A	0.413519	1006
13	rs10492609	G	A	0.183897	1006
13	rs12854222	C	T	0.596421	1006
13	rs17076581	C	T	0.183897	1006
13	rs17076583	C	T	0.183897	1006
13	rs17076586	C	T	0.183897	1006
13	rs7995324	T	C	0.689861	1006
13	rs17076594	G	T	0.0447316	1006
13	rs7327984	G	A	0.0129225	1006
13	rs9603647	C	T	0.411531	1006
13	rs9548976	A	G	0.183897	1006
13	rs9532455	C	G	0.0725646	1006
13	rs9594382	G	A	0.411531	1006
13	rs9548977	C	G	0.084493	1006
13	rs61946567	C	T	0.183897	1006
13	rs1571311	T	C	0.689861	1006
13	rs1571312	T	C	0.412525	1006
13	rs61946568	T	C	0.183897	1006
13	rs61946569	T	C	0.183897	1006
13	rs73443768	C	T	0.183897	1006
13	rs73443769	G	A	0.183897	1006
13	rs11619671	G	T	0.411531	1006
13	rs9549005	T	C	0.0725646	1006
13	rs9549007	T	C	0.595427	1006
13	rs9549008	C	T	0.0735586	1006
13	rs9603650	G	A	0.411531	1006
13	rs7325059	G	T	0.594433	1006
13	rs9549009	T	C	0.594433	1006
13	rs9532472	T	C	0.689861	1006
13	rs9576929	A	T	0.271372	1006
13	rs9532478	A	T	0.183897	1006
13	rs9532479	G	A	0.0596421	1006
13	rs1536635	C	T	0.411531	1006
13	rs9532480	G	A	0.183897	1006
13	rs9603657	G	A	0.411531	1006
13	rs1324011	G	A	0.183897	1006
13	rs9532486	G	A	0.159046	1006
13	rs17612599	T	A	0.0477137	1006
13	rs12870532	C	T	0.582505	1006
13	rs7991339	T	G	0.223658	1006
13	rs17076633	G	A	0.0258449	1006
13	rs139061243	T	A	0.0109344	1006
13	rs7334526	T	G	0.16004	1006
13	rs79705330	C	T	0.0427435	1006
13	rs7996328	G	A	0.410537	1006
13	rs1324012	G	A	0.158052	1006
13	rs9549045	T	C	0.579523	1006
13	rs9646107	A	G	0.157058	1006
13	rs9646108	G	A	0.157058	1006
13	rs7333829	T	C	0.412525	1006
13	rs9549049	T	C	0.232604	1006
13	rs17076647	C	T	0.157058	1006
13	rs3848100	A	G	0.296223	1006
13	rs7318791	T	C	0.33499	1006
13	rs9549057	T	C	0.157058	1006
13	rs9549059	A	C	0.232604	1006
13	rs4943729	C	A	0.503976	1006
13	rs1322576	A	T	0.157058	1006
13	rs73163318	C	T	0.0477137	1006
13	rs6563792	T	C	0.579523	1006
13	rs76410852	G	A	0.082505	1006
13	rs17076649	G	A	0.157058	1006
13	rs9549074	A	G	0.0626243	1006
13	rs9549075	G	A	0.0755467	1006
13	rs7335707	C	T	0.0755467	1006
13	rs1555633	T	G	0.567594	1006
13	rs7994829	C	T	0.492048	1006
13	rs4941960	A	G	0.567594	1006
13	rs9549082	C	G	0.567594	1006
13	rs9549083	A	G	0.567594	1006
13	rs9549084	T	A	0.567594	1006
13	rs6563802	A	G	0.567594	1006
13	rs6563803	A	G	0.567594	1006
13	rs6563804	G	A	0.567594	1006
13	rs7995496	G	A	0.567594	1006
13	rs9549097	G	A	0.0755467	1006
13	rs6563805	G	A	0.154076	1006
13	rs6563806	C	T	0.567594	1006
13	rs1322572	G	C	0.978131	1006
13	rs2146285	A	G	0.336978	1006
13	rs2146286	A	T	0.336978	1006
13	rs2181255	T	C	0.978131	1006
13	rs1322573	C	T	0.567594	1006
13	rs117083699	C	T	0.0387674	1006
13	rs1322574	T	G	0.567594	1006
13	rs1322575	C	T	0.567594	1006
13	rs7325513	A	G	0.567594	1006
13	rs9549106	A	G	0.15507	1006
13	rs2181256	C	G	0.5666	1006
13	rs7338204	T	C	0.567594	1006
13	rs7332735	A	G	0.567594	1006
13	rs4943742	G	T	0.567594	1006
13	rs9549118	A	G	0.567594	1006
13	rs117244169	A	G	0.0248509	1006
13	rs45505793	T	C	0.0387674	1006
13	rs7322815	A	G	0.978131	1006
13	rs61946589	A	T	0.026839	1006
13	rs78748310	T	C	0.0178926	1006
13	rs9603707	C	T	0.410537	1006
13	rs78530398	G	A	0.028827	1006
13	rs9594399	A	G	0.410537	1006
13	rs112326147	G	A	0.0109344	1006
13	rs73163339	T	C	0.00994036	1006
13	rs11616527	G	C	0.411531	1006
13	rs79208772	G	A	0.0387674	1006
13	rs113664467	C	T	0.154076	1006
13	rs118176159	G	A	0.0387674	1006
13	rs144887956	G	A	0.0487078	1006
13	rs61946590	C	A	0.154076	1006
13	rs7987979	C	T	0.5666	1006
13	rs116850109	C	T	0.027833	1006
13	rs17076657	A	G	0.15507	1006
13	rs7322562	T	C	0.978131	1006
13	rs56166500	C	T	0.0755467	1006
13	rs73163342	A	G	0.0745527	1006
13	rs10492607	T	C	0.0745527	1006
13	rs78556315	G	A	0.0188867	1006
13	rs7984268	G	A	0.341948	1006
13	rs111499260	G	C	0.0198807	1006
13	rs9576992	C	T	0.341948	1006
13	rs2038729	G	A	0.413519	1006
13	rs9549181	G	A	0.148111	1006
13	rs9566513	T	C	0.564612	1006
13	rs7332460	G	A	0.564612	1006
13	rs1322579	G	C	0.341948	1006
13	rs9576999	C	T	0.340954	1006
13	rs9549183	C	T	0.0745527	1006
13	rs9549184	G	A	0.0745527	1006
13	rs7338341	A	G	0.564612	1006
13	rs9549192	G	C	0.148111	1006
13	rs9549193	C	G	0.0666004	1006
13	rs9532536	C	T	0.148111	1006
13	rs7992238	T	C	0.564612	1006
13	rs1322578	C	T	0.341948	1006
13	rs75037145	G	A	0.0298211	1006
13	rs76003600	C	G	0.0208748	1006
13	rs4943776	G	C	0.341948	1006
13	rs4943777	G	A	0.303181	1006
13	rs76903233	T	C	0.0198807	1006
13	rs17076673	G	A	0.148111	1006
13	rs7333582	C	T	0.0745527	1006
13	rs9603747	C	T	0.412525	1006
13	rs9549204	T	C	0.0745527	1006
13	rs10492606	T	C	0.149105	1006
13	rs9549207	G	A	0.0745527	1006
13	rs78204994	T	A	0.0248509	1006
13	rs9549209	A	C	0.49006	1006
13	rs9549210	C	T	0.491054	1006
13	rs9577032	A	T	0.49006	1006
13	rs73163352	G	A	0.0745527	1006
13	rs7999518	C	A	0.49006	1006
13	rs7982163	G	T	0.49006	1006
13	rs9603755	G	T	0.413519	1006
13	rs9549213	A	C	0.564612	1006
13	rs6563833	C	A	0.413519	1006
13	rs9577037	C	A	0.340954	1006
13	rs4941978	T	C	0.564612	1006
13	rs2872643	G	T	0.49006	1006
13	rs73163357	G	C	0.0745527	1006
13	rs7319765	C	T	0.0745527	1006
13	rs9577041	A	C	0.49006	1006
13	rs7990046	C	A	0.413519	1006
13	rs149614559	C	T	0.0178926	1006
13	rs9577043	C	T	0.491054	1006
13	rs11619516	C	T	0.0497018	1006
13	rs2147173	C	T	0.340954	1006
13	rs2146284	C	A	0.978131	1006
13	rs117465580	C	T	0.00596421	1006
13	rs73163362	C	T	0.0745527	1006
13	rs9577044	G	A	0.49006	1006
13	rs7139573	C	T	0.49006	1006
13	rs79744738	G	A	0.0666004	1006
13	rs4943787	C	T	0.340954	1006
13	rs4941983	A	G	0.340954	1006
13	rs111706557	A	C	0.0626243	1006
13	rs4635207	C	T	0.978131	1006
13	rs61946606	G	C	0.224652	1006
13	rs117710228	A	C	0.0198807	1006
13	rs7337431	C	T	0.149105	1006
13	rs9532560	A	G	0.49006	1006
13	rs75946756	T	C	0.0387674	1006
13	rs9532561	A	G	0.49006	1006
13	rs6563839	G	C	0.49006	1006
13	rs7991675	C	G	0.302187	1006
13	rs2314454	A	G	0.491054	1006
13	rs113767576	G	A	0.0397614	1006
13	rs9532567	T	C	0.0745527	1006
13	rs58560389	A	G	0.149105	1006
13	rs10467356	C	T	0.413519	1006
13	rs61946609	C	T	0.149105	1006
13	rs9532569	C	A	0.978131	1006
13	rs76088934	G	T	0.0387674	1006
13	rs7323777	T	C	0.149105	1006
13	rs8000347	C	T	0.0745527	1006
13	rs9315145	T	C	0.0656064	1006
13	rs148890987	C	T	0.0536779	1006
13	rs9532570	G	A	0.0666004	1006
13	rs9603774	C	T	0.410537	1006
13	rs9603775	G	A	0.410537	1006
13	rs143428869	C	G	0.0248509	1006
13	rs1575345	A	G	0.409543	1006
13	rs112709296	C	T	0.0208748	1006
13	rs73163367	A	C	0.0705765	1006
13	rs7994415	A	G	0.56163	1006
13	rs61946611	T	C	0.153082	1006
13	rs61946612	G	A	0.196819	1006
13	rs61226263	T	C	0.153082	1006
13	rs55672274	C	T	0.0705765	1006
13	rs56106371	C	T	0.0576541	1006
13	rs1407521	G	A	0.337972	1006
13	rs9532589	C	A	0.0168986	1006
13	rs117869233	C	A	0.0248509	1006
13	rs117278948	G	A	0.0467197	1006
13	rs591159	T	C	0.971173	1006
13	rs591656	T	C	0.971173	1006
13	rs78987300	C	T	0.0387674	1006
13	rs9549284	G	A	0.0705765	1006
13	rs61946614	A	G	0.0576541	1006
13	rs142386496	G	C	0.0387674	1006
13	rs587151	C	G	0.404573	1006
13	rs73163372	C	T	0.055666	1006
13	rs623578	G	T	0.397614	1006
13	rs4943816	C	T	0.156064	1006
13	rs635865	A	T	0.394632	1006
13	rs78237476	A	G	0.0487078	1006
13	rs4941994	A	C	0.350895	1006
13	rs4943817	A	T	0.350895	1006
13	rs56361059	C	T	0.0695825	1006
13	rs3848101	G	A	0.350895	1006
13	rs3848102	G	A	0.350895	1006
13	rs667139	G	C	0.394632	1006
13	rs61946617	A	T	0.0139165	1006
13	rs9549299	G	T	0.0695825	1006
13	rs684352	C	T	0.648111	1006
13	rs181806454	T	C	0.0129225	1006
13	rs61946618	C	T	0.0139165	1006
13	rs617247	T	C	0.393638	1006
13	rs544930	C	A	0.648111	1006
13	rs545137	G	A	0.0198807	1006
13	rs3848079	T	C	0.183897	1006
13	rs3848080	G	A	0.184891	1006
13	rs77791975	A	G	0.0377734	1006
13	rs12875824	G	A	0.0139165	1006
13	rs73163376	T	G	0.0685885	1006
13	rs73163377	A	G	0.0685885	1006
13	rs524566	A	G	0.530815	1006
13	rs12877069	C	T	0.0586481	1006
13	rs9566603	T	G	0.272366	1006
13	rs9566604	T	C	0.272366	1006
13	rs473641	A	G	0.38171	1006
13	rs671746	C	T	0.38171	1006
13	rs9532655	C	T	0.00695825	1006
13	rs76952780	A	G	0.0357853	1006
13	rs9315146	A	G	0.331014	1006
13	rs657190	T	C	0.38171	1006
13	rs641470	A	T	0.38171	1006
13	rs594468	C	T	0.382704	1006
13	rs9566625	C	T	0.402584	1006
13	rs542746	G	A	0.0506958	1006
13	rs9532677	C	G	0.331014	1006
13	rs548632	A	G	0.38171	1006
13	rs12872563	G	A	0.272366	1006
13	rs556780	G	A	0.0506958	1006
13	rs150644906	G	C	0.0109344	1006
13	rs660670	A	G	0.0506958	1006
13	rs17590365	T	G	0.054672	1006
13	rs643595	T	C	0.38171	1006
13	rs12430665	C	T	0.272366	1006
13	rs537258	T	G	0.38171	1006
13	rs17076723	A	G	0.0586481	1006
13	rs9532698	G	A	0.331014	1006
13	rs35019373	A	G	0.0586481	1006
13	rs623009	G	A	0.0506958	1006
13	rs610103	G	C	0.38171	1006
13	rs623441	G	A	0.0506958	1006
13	rs9566663	A	G	0.272366	1006
13	rs622702	A	G	0.0506958	1006
13	rs635759	T	C	0.0506958	1006
13	rs149826299	A	G	0.0407555	1006
13	rs635879	C	T	0.38171	1006
13	rs12858463	A	G	0.331014	1006
13	rs639064	C	T	0.0506958	1006
13	rs17690112	A	G	0.331014	1006
13	rs12867836	G	A	0.331014	1006
13	rs12868611	T	C	0.331014	1006
13	rs17076740	T	C	0.0586481	1006
13	rs495325	G	A	0.0506958	1006
13	rs496202	G	C	0.0506958	1006
13	rs497241	A	T	0.0298211	1006
13	rs12871982	A	G	0.332008	1006
13	rs34357381	C	A	0.0586481	1006
13	rs7997102	T	C	0.331014	1006
13	rs668574	A	T	0.382704	1006
13	rs139289726	G	A	0.0218688	1006
13	rs3	C	T	0.0506958	1006
13	rs4	A	G	0.0506958	1006
13	rs61946620	C	T	0.0109344	1006
13	rs12584027	G	A	0.370775	1006
13	rs344	T	C	0.668986	1006
13	rs345	T	C	0.941352	1006
13	rs633180	G	T	0.61829	1006
13	rs346	G	T	0.0506958	1006
13	rs634884	A	G	0.61829	1006
13	rs17505833	A	G	0.152087	1006
13	rs138116758	C	T	0.0159046	1006
13	rs347	G	A	0.941352	1006
13	rs348	G	C	0.668986	1006
13	rs349	G	C	0.0506958	1006
13	rs350	G	A	0.668986	1006
13	rs640772	A	C	0.61829	1006
13	rs679704	G	A	0.61829	1006
13	rs9532728	G	T	0.0586481	1006
13	rs351	T	C	0.0586481	1006
13	rs672839	A	G	0.61829	1006
13	rs12428921	G	A	0.272366	1006
13	rs12429141	G	A	0.272366	1006
13	rs7335517	C	T	0.0506958	1006
13	rs352	T	C	0.323062	1006
13	rs353	A	G	0.0506958	1006
13	rs61531788	T	C	0.187873	1006
13	rs354	A	C	0.0506958	1006
13	rs689186	G	C	0.430417	1006
13	rs9594490	A	C	0.0506958	1006
13	rs112863662	A	T	0.0168986	1006
13	rs594422	A	G	0.61829	1006
13	rs117893434	G	C	0.0149105	1006
13	rs189325568	T	A	0.05666	1006
13	rs606589	T	C	0.61332	1006
13	rs595971	C	T	0.61332	1006
13	rs596375	A	G	0.61332	1006
13	rs9532734	C	T	0.187873	1006
13	rs596474	G	A	0.61332	1006
13	rs622444	T	C	0.61332	1006
13	rs598637	A	G	0.61332	1006
13	rs355	A	G	0.0506958	1006
13	rs4941394	A	G	0.175944	1006
13	rs612045	A	G	0.61332	1006
13	rs356	T	A	0.0506958	1006
13	rs357	A	G	0.398608	1006
13	rs654927	C	T	0.61332	1006
13	rs640190	T	C	0.61332	1006
13	rs358	G	T	0.0506958	1006
13	rs12431321	A	C	0.0854871	1006
13	rs670502	G	C	0.611332	1006
13	rs138451957	G	A	0.026839	1006
13	rs139847890	G	A	0.00994036	1006
13	rs117600347	A	G	0.0318091	1006
13	rs633854	A	T	0.424453	1006
13	rs147212613	C	A	0.026839	1006
13	rs77378140	C	A	0.026839	1006
13	rs359	C	T	0.941352	1006
13	rs73163401	G	A	0.0497018	1006
13	rs2314396	C	A	0.0506958	1006
13	rs9532760	C	T	0.187873	1006
13	rs203424	C	A	0.612326	1006
13	rs3848081	A	G	0.27833	1006
13	rs23506	A	T	0.612326	1006
13	rs117897890	G	T	0.026839	1006
13	rs112513505	C	T	0.0188867	1006
13	rs79279247	G	A	0.0974155	1006
13	rs117226301	C	T	0.027833	1006
13	rs76079706	C	T	0.0318091	1006
13	rs617974	G	A	0.941352	1006
13	rs619396	T	C	0.611332	1006
13	rs116908681	A	G	0.0178926	1006
13	rs78458763	A	G	0.0238569	1006
13	rs360	A	G	0.941352	1006
13	rs9562288	C	T	0.279324	1006
13	rs139292549	G	A	0.027833	1006
13	rs4942034	C	T	0.184891	1006
13	rs203401	C	T	0.425447	1006
13	rs9525476	A	G	0.184891	1006
13	rs142019576	C	G	0.026839	1006
13	rs73165108	A	T	0.0477137	1006
13	rs3848083	G	T	0.184891	1006
13	rs203402	T	C	0.425447	1006
13	rs361	T	C	0.0506958	1006
13	rs362	T	G	0.661034	1006
13	rs363	A	T	0.661034	1006
13	rs3848084	A	G	0.280318	1006
13	rs641696	A	G	0.425447	1006
13	rs619040	C	T	0.425447	1006
13	rs364	T	G	0.941352	1006
13	rs365	A	C	0.184891	1006
13	rs366	C	T	0.426441	1006
13	rs367	G	A	0.184891	1006
13	rs9532800	C	T	0.183897	1006
13	rs17690317	T	G	0.185885	1006
13	rs117367023	C	T	0.027833	1006
13	rs203408	T	C	0.949304	1006
13	rs4942044	T	C	0.185885	1006
13	rs9315148	C	T	0.279324	1006
13	rs370	T	C	0.941352	1006
13	rs9532810	G	A	0.187873	1006
13	rs371	T	C	0.941352	1006
13	rs203411	G	A	0.425447	1006
13	rs172151	G	A	0.425447	1006
13	rs78337595	C	T	0.027833	1006
13	rs582274	T	C	0.425447	1006
13	rs1208447	C	A	0.425447	1006
13	rs657697	T	C	0.425447	1006
13	rs9566776	A	G	0.365805	1006
13	rs372	A	G	0.0506958	1006
13	rs75467111	A	G	0.026839	1006
13	rs373	C	A	0.0308151	1006
13	rs9315149	A	C	0.222664	1006
13	rs17633839	G	A	0.185885	1006
13	rs73165123	C	G	0.0487078	1006
13	rs185764	G	A	0.426441	1006
13	rs203415	C	G	0.426441	1006
13	rs594523	T	C	0.426441	1006
13	rs11147475	T	C	0.185885	1006
13	rs799523	C	T	0.426441	1006
13	rs143729949	G	A	0.0129225	1006
13	rs374	G	C	0.663022	1006
13	rs375	C	T	0.0506958	1006
13	rs203427	A	T	0.426441	1006
13	rs78038007	G	A	0.0308151	1006
13	rs203428	A	G	0.426441	1006
13	rs203429	C	T	0.426441	1006
13	rs376	T	C	0.941352	1006
13	rs203432	C	T	0.612326	1006
13	rs670488	G	A	0.402584	1006
13	rs116799125	A	G	0.0506958	1006
13	rs56083508	C	T	0.209742	1006
13	rs433284	C	G	0.402584	1006
13	rs451187	G	T	0.402584	1006
13	rs17076918	T	G	0.0506958	1006
13	rs614318	G	A	0.301193	1006
13	rs377	C	T	0.0506958	1006
13	rs77699125	C	T	0.0218688	1006
13	rs703214	C	T	0.510934	1006
13	rs1544351	T	C	0.429423	1006
13	rs7993585	T	G	0.510934	1006
13	rs57476063	C	T	0.0506958	1006
13	rs380	G	A	0.0506958	1006
13	rs75743048	T	G	0.026839	1006
13	rs381	C	T	0.430417	1006
13	rs2106583	A	G	0.379722	1006
13	rs9562328	G	A	0.379722	1006
13	rs2012782	C	G	0.300199	1006
13	rs2773966	G	A	0.27336	1006
13	rs799527	T	C	0.569583	1006
13	rs382	C	T	0.430417	1006
13	rs76818157	C	T	0.0228628	1006
13	rs4141377	A	G	0.209742	1006
13	rs383	A	C	0.209742	1006
13	rs384	A	G	0.0596421	1006
13	rs9590624	A	T	0.379722	1006
13	rs72623499	G	A	0.0506958	1006
13	rs384975	C	T	0.300199	1006
13	rs812865	G	A	0.940358	1006
13	rs143950397	G	C	0.0149105	1006
13	rs435480	C	T	0.941352	1006
13	rs400416	T	C	0.940358	1006
13	rs715332	T	C	0.276342	1006
13	rs384838	G	A	0.940358	1006
13	rs415618	C	T	0.940358	1006
13	rs9532911	C	G	0.0516899	1006
13	rs2521194	A	G	0.940358	1006
13	rs2074010	A	G	0.889662	1006
13	rs11147476	A	T	0.209742	1006
13	rs11147477	C	T	0.208748	1006
13	rs78150276	A	G	0.026839	1006
13	rs9525537	T	G	0.0516899	1006
13	rs143779161	C	T	0.0228628	1006
13	rs203413	G	T	0.889662	1006
13	rs203414	T	G	0.300199	1006
13	rs55991533	G	C	0.208748	1006
13	rs76949257	T	C	0.102386	1006
13	rs9532913	A	T	0.0516899	1006
13	rs1576524	T	C	0.102386	1006
13	rs75644028	G	C	0.026839	1006
13	rs9532914	G	A	0.0506958	1006
13	rs145826446	T	A	0.0318091	1006
13	rs9566834	A	G	0.277336	1006
13	rs72623500	G	T	0.0506958	1006
13	rs9566835	G	A	0.277336	1006
13	rs12868766	A	G	0.277336	1006
13	rs799521	C	T	0.301193	1006
13	rs799522	T	C	0.889662	1006
13	rs6561012	G	A	0.0337972	1006
13	rs6561013	G	T	0.102386	1006
13	rs2521196	G	C	0.940358	1006
13	rs962306	C	T	0.277336	1006
13	rs8002819	G	A	0.102386	1006
13	rs11147478	T	C	0.277336	1006
13	rs367507	C	A	0.940358	1006
13	rs17076954	C	T	0.102386	1006
13	rs430834	T	C	0.300199	1006
13	rs55944555	G	A	0.082505	1006
13	rs9532922	T	G	0.0516899	1006
13	rs387182	T	G	0.940358	1006
13	rs402540	C	T	0.0775348	1006
13	rs17076955	G	A	0.0308151	1006
13	rs7986448	C	A	0.0516899	1006
13	rs78976917	C	T	0.0666004	1006
13	rs418478	G	A	0.0506958	1006
13	rs72623501	C	A	0.0516899	1006
13	rs113587190	C	T	0.0238569	1006
13	rs117594470	C	T	0.0685885	1006
13	rs9532930	C	T	0.0516899	1006
13	rs76774567	A	C	0.0258449	1006
13	rs799524	T	C	0.0506958	1006
13	rs60214943	T	C	0.102386	1006
13	rs1023112	G	T	0.708748	1006
13	rs9532934	G	A	0.028827	1006
13	rs756910	A	G	0.888668	1006
13	rs756911	G	C	0.888668	1006
13	rs737139	G	A	0.0516899	1006
13	rs11618331	G	T	0.191849	1006
13	rs59155429	G	C	0.102386	1006
13	rs203416	C	T	0.0506958	1006
13	rs203417	T	C	0.939364	1006
13	rs203418	C	T	0.0506958	1006
13	rs9562358	A	G	0.708748	1006
13	rs56072309	C	T	0.00695825	1006
13	rs76798609	G	A	0.102386	1006
13	rs41292157	C	T	0.102386	1006
13	rs916756	A	G	0.204771	1006
13	rs203419	A	C	0.939364	1006
13	rs813345	T	G	0.939364	1006
13	rs811642	T	C	0.939364	1006
13	rs11619279	G	A	0.734592	1006
13	rs75890523	C	G	0.028827	1006
13	rs426307	C	T	0.101392	1006
13	rs8000017	T	A	0.102386	1006
13	rs8000151	T	A	0.102386	1006
13	rs77469358	C	T	0.102386	1006
13	rs59730949	G	A	0.100398	1006
13	rs57264894	A	G	0.100398	1006
13	rs183977843	G	A	0.0109344	1006
13	rs148417417	T	C	0.0258449	1006
13	rs9594648	T	C	0.710736	1006
13	rs78344387	C	T	0.028827	1006
13	rs9594650	G	A	0.701789	1006
13	rs17076958	G	A	0.0258449	1006
13	rs2051728	C	A	0.0168986	1006
13	rs12867862	A	C	0.05666	1006
13	rs7995594	G	C	0.55169	1006
13	rs8002033	G	A	0.632207	1006
13	rs7982443	A	C	0.05666	1006
13	rs8002636	G	C	0.05666	1006
13	rs36043853	G	A	0.05666	1006
13	rs3742314	G	T	0.642147	1006
13	rs7983709	A	G	0.298211	1006
13	rs449421	C	T	0.358847	1006
13	rs7988499	T	C	0.299205	1006
13	rs9566890	C	G	0.276342	1006
13	rs35235037	A	G	0.295229	1006
13	rs9532961	C	T	0.275348	1006
13	rs12858144	A	G	0.293241	1006
13	rs72623502	G	T	0.0228628	1006
13	rs461189	G	T	0.355865	1006
13	rs2773968	A	T	0.588469	1006
13	rs169410	T	C	0.589463	1006
13	rs660772	A	C	0.589463	1006
13	rs7322910	A	G	0.276342	1006
13	rs383377	A	G	0.944334	1006
13	rs73165161	A	T	0.0666004	1006
13	rs463969	A	T	0.944334	1006
13	rs203422	C	T	0.355865	1006
13	rs118002674	G	A	0.0407555	1006
13	rs423557	C	T	0.944334	1006
13	rs381693	G	A	0.944334	1006
13	rs203423	C	T	0.355865	1006
13	rs9562370	T	C	0.254473	1006
13	rs411859	A	G	0.944334	1006
13	rs725995	T	G	0.313121	1006
13	rs465056	A	T	0.355865	1006
13	rs6561028	T	G	0.0228628	1006
13	rs76926806	C	G	0.0188867	1006
13	rs7326568	A	G	0.254473	1006
13	rs420429	C	G	0.944334	1006
13	rs406051	A	T	0.0586481	1006
13	rs142390945	T	C	0.0188867	1006
13	rs7324680	G	A	0.275348	1006
13	rs7330763	C	T	0.275348	1006
13	rs421369	A	G	0.356859	1006
13	rs382580	T	C	0.356859	1006
13	rs368881	C	T	0.356859	1006
13	rs404234	G	A	0.356859	1006
13	rs57683861	G	A	0.0576541	1006
13	rs465620	C	T	0.356859	1006
13	rs457469	A	G	0.944334	1006
13	rs11616892	G	A	0.275348	1006
13	rs144553434	C	T	0.0129225	1006
13	rs457707	A	G	0.356859	1006
13	rs465821	C	T	0.356859	1006
13	rs463234	G	A	0.944334	1006
13	rs380132	A	G	0.944334	1006
13	rs365873	T	C	0.356859	1006
13	rs7334588	A	G	0.312127	1006
13	rs457753	T	C	0.434394	1006
13	rs461808	C	T	0.804175	1006
13	rs466845	C	T	0.956262	1006
13	rs73165169	C	T	0.0367793	1006
13	rs463132	C	G	0.67495	1006
13	rs9532996	A	G	0.00994036	1006
13	rs7334117	G	A	0.67495	1006
13	rs2773969	T	C	0.675944	1006
13	rs7337205	C	T	0.266402	1006
13	rs186226157	G	A	0.0129225	1006
13	rs55958050	G	C	0.0159046	1006
13	rs9566926	A	G	0.0586481	1006
13	rs370445	G	A	0.67495	1006
13	rs118099352	A	C	0.0218688	1006
13	rs9525577	T	G	0.12326	1006
13	rs427671	A	G	0.676938	1006
13	rs77409329	C	G	0.0109344	1006
13	rs150910507	C	G	0.0139165	1006
13	rs391678	G	A	0.675944	1006
13	rs138609700	A	G	0.0228628	1006
13	rs9533021	T	C	0.234592	1006
13	rs203404	T	C	0.61332	1006
13	rs403125	A	G	0.934394	1006
13	rs203405	G	A	0.426441	1006
13	rs419937	A	G	0.758449	1006
13	rs378167	G	A	0.9334	1006
13	rs203406	G	A	0.914513	1006
13	rs457936	C	T	0.610338	1006
13	rs75545069	A	G	0.0119284	1006
13	rs80061031	A	T	0.0159046	1006
13	rs1001852	G	C	0.2833	1006
13	rs113602839	G	A	0.0188867	1006
13	rs1001853	C	T	0.279324	1006
13	rs1001854	A	G	0.341948	1006
13	rs461765	C	T	0.913519	1006
13	rs2188631	T	G	0.247515	1006
13	rs9566944	G	T	0.27833	1006
13	rs436271	G	T	0.611332	1006
13	rs9566947	C	G	0.292247	1006
13	rs9562389	G	A	0.292247	1006
13	rs9566949	T	C	0.27833	1006
13	rs73165178	C	T	0.0218688	1006
13	rs35640732	G	A	0.27833	1006
13	rs405750	T	C	0.911531	1006
13	rs463550	T	C	0.912525	1006
13	rs4483729	G	A	0.279324	1006
13	rs35908390	T	C	0.248509	1006
13	rs461091	A	G	0.619284	1006
13	rs466317	A	G	0.913519	1006
13	rs407181	C	T	0.617296	1006
13	rs121046	G	A	0.617296	1006
13	rs117665716	A	G	0.0139165	1006
13	rs9590684	G	A	0.16998	1006
13	rs73165181	A	G	0.0228628	1006
13	rs466183	T	C	0.913519	1006
13	rs464007	C	T	0.631213	1006
13	rs458331	G	A	0.0318091	1006
13	rs439716	A	C	0.913519	1006
13	rs463806	C	T	0.0328032	1006
13	rs9562395	A	G	0.0318091	1006
13	rs1615345	G	A	0.0328032	1006
13	rs145746611	G	A	0.0159046	1006
13	rs377880	T	G	0.617296	1006
13	rs71436459	G	T	0.0407555	1006
13	rs442697	A	G	0.612326	1006
13	rs9315152	G	A	0.0357853	1006
13	rs429330	G	A	0.61332	1006
13	rs61946667	G	A	0.0685885	1006
13	rs430556	G	A	0.61332	1006
13	rs447522	T	C	0.61332	1006
13	rs9315153	C	T	0.0357853	1006
13	rs9315154	A	T	0.0357853	1006
13	rs466282	G	A	0.61332	1006
13	rs7992130	C	G	0.250497	1006
13	rs1148313	A	C	0.0367793	1006
13	rs11617881	T	C	0.250497	1006
13	rs457696	T	C	0.0367793	1006
13	rs456319	A	T	0.863817	1006
13	rs448909	G	A	0.863817	1006
13	rs12585416	A	G	0.250497	1006
13	rs34609713	G	T	0.250497	1006
13	rs140647447	G	C	0.0159046	1006
13	rs12584065	C	A	0.0357853	1006
13	rs449722	C	T	0.914513	1006
13	rs79183170	T	C	0.0685885	1006
13	rs175920	A	T	0.863817	1006
13	rs79200675	G	C	0.0159046	1006
13	rs12161844	G	T	0.0367793	1006
13	rs388445	C	T	0.61332	1006
13	rs450341	A	T	0.863817	1006
13	rs1148314	G	A	0.0367793	1006
13	rs1411481	A	T	0.250497	1006
13	rs9562405	G	T	0.0357853	1006
13	rs459747	C	T	0.61332	1006
13	rs467636	G	A	0.61332	1006
13	rs459596	C	G	0.863817	1006
13	rs17591215	C	T	0.250497	1006
13	rs455805	G	A	0.914513	1006
13	rs204125	G	A	0.61332	1006
13	rs66609886	A	T	0.250497	1006
13	rs67989666	G	T	0.250497	1006
13	rs12856583	G	A	0.250497	1006
13	rs204124	T	C	0.0367793	1006
13	rs68119519	C	A	0.250497	1006
13	rs204123	C	A	0.863817	1006
13	rs34858589	G	A	0.250497	1006
13	rs204122	G	A	0.614314	1006
13	rs74573254	G	A	0.0129225	1006
13	rs460366	A	G	0.914513	1006
13	rs204121	T	G	0.61332	1006
13	rs461782	A	G	0.914513	1006
13	rs204120	C	T	0.61332	1006
13	rs75932428	T	A	0.026839	1006
13	rs79572725	A	G	0.0407555	1006
13	rs204118	G	A	0.588469	1006
13	rs9533140	C	T	0.026839	1006
13	rs77270397	G	A	0.0387674	1006
13	rs12877736	G	A	0.0318091	1006
13	rs9566985	C	T	0.0397614	1006
13	rs389216	C	A	0.782306	1006
13	rs61946668	C	T	0.0367793	1006
13	rs9566986	C	T	0.0407555	1006
13	rs9562411	T	G	0.0397614	1006
13	rs75545492	C	T	0.0308151	1006
13	rs12050053	G	T	0.0308151	1006
13	rs455923	C	T	0.671968	1006
13	rs77002710	C	T	0.0168986	1006
13	rs2038697	A	G	0.027833	1006
13	rs9533160	T	C	0.027833	1006
13	rs418374	A	G	0.568588	1006
13	rs56183547	C	A	0.00994036	1006
13	rs9533163	C	G	0.026839	1006
13	rs112419568	G	A	0.026839	1006
13	rs416443	T	C	0.645129	1006
13	rs431506	G	T	0.644135	1006
13	rs77420175	G	A	0.027833	1006
13	rs424118	A	G	0.568588	1006
13	rs433551	T	C	0.568588	1006
13	rs9533201	G	C	0.027833	1006
13	rs204126	G	A	0.567594	1006
13	rs140453183	G	T	0.00795229	1006
13	rs204127	G	A	0.567594	1006
13	rs9533214	C	T	0.026839	1006
13	rs457267	A	G	0.646123	1006
13	rs455893	G	A	0.750497	1006
13	rs369666	A	G	0.578529	1006
13	rs413833	C	T	0.646123	1006
13	rs467241	A	G	0.638171	1006
13	rs465023	T	A	0.638171	1006
13	rs9533238	A	G	0.026839	1006
13	rs462762	A	G	0.646123	1006
13	rs9525679	G	A	0.026839	1006
13	rs456705	T	G	0.646123	1006
13	rs412226	G	T	0.638171	1006
13	rs384765	T	C	0.578529	1006
13	rs378850	A	G	0.638171	1006
13	rs76899112	G	A	0.026839	1006
13	rs9525691	G	A	0.026839	1006
13	rs463450	T	C	0.646123	1006
13	rs12146929	T	C	0.028827	1006
13	rs462803	T	G	0.638171	1006
13	rs117542695	A	G	0.0149105	1006
13	rs61946669	G	A	0.0218688	1006
13	rs35997760	C	T	0.0308151	1006
13	rs142325383	G	T	0.0149105	1006
13	rs458324	T	C	0.646123	1006
13	rs379693	T	A	0.331014	1006
13	rs71436461	C	T	0.0308151	1006
13	rs11838934	A	G	0.0308151	1006
13	rs9533281	A	G	0.028827	1006
13	rs9533282	G	C	0.026839	1006
13	rs392455	T	G	0.575547	1006
13	rs73444552	G	A	0.183897	1006
13	rs75044184	G	A	0.026839	1006
13	rs402881	T	A	0.66501	1006
13	rs411126	T	G	0.66501	1006
13	rs117152316	G	A	0.028827	1006
13	rs398251	A	G	0.578529	1006
13	rs388086	G	T	0.578529	1006
13	rs453109	C	T	0.66501	1006
13	rs144257529	A	G	0.055666	1006
13	rs148713991	G	A	0.055666	1006
13	rs416377	A	G	0.66501	1006
13	rs407522	G	A	0.578529	1006
13	rs73165197	A	G	0.0178926	1006
13	rs112009829	A	G	0.00497018	1006
13	rs7338754	A	G	0.0308151	1006
13	rs34612445	T	C	0.0238569	1006
13	rs436227	T	C	0.673956	1006
13	rs141912425	G	A	0.00994036	1006
13	rs61946690	G	A	0.00596421	1006
13	rs425029	A	G	0.578529	1006
13	rs456053	G	A	0.578529	1006
13	rs9533319	C	T	0.055666	1006
13	rs9533320	A	G	0.026839	1006
13	rs78405651	A	G	0.0636183	1006
13	rs28580332	G	A	0.183897	1006
13	rs146939666	C	G	0.028827	1006
13	rs120650	A	G	0.609344	1006
13	rs392655	C	A	0.578529	1006
13	rs77540518	G	A	0.0119284	1006
13	rs390704	A	G	0.579523	1006
13	rs78630112	T	C	0.026839	1006
13	rs9533336	C	A	0.026839	1006
13	rs117490837	A	G	0.0367793	1006
13	rs114413131	G	A	0.028827	1006
13	rs9533341	C	A	0.026839	1006
13	rs9567094	C	G	0.0536779	1006
13	rs9533342	T	C	0.055666	1006
13	rs463365	G	A	0.578529	1006
13	rs7327274	C	T	0.0308151	1006
13	rs368140	G	C	0.664016	1006
13	rs368392	T	C	0.766402	1006
13	rs378205	T	A	0.683897	1006
13	rs150358217	G	A	0.054672	1006
13	rs138034597	T	C	0.026839	1006
13	rs117719571	G	A	0.0308151	1006
13	rs148806058	A	G	0.0626243	1006
13	rs446676	A	C	0.685885	1006
13	rs421456	C	T	0.592445	1006
13	rs461603	A	G	0.592445	1006
13	rs9533369	A	C	0.0258449	1006
13	rs74437213	G	A	0.0377734	1006
13	rs9315155	C	T	0.0536779	1006
13	rs148069382	A	T	0.0178926	1006
13	rs378693	T	G	0.677932	1006
13	rs17691010	C	G	0.028827	1006
13	rs117709779	C	G	0.0258449	1006
13	rs17691016	C	A	0.028827	1006
13	rs389831	T	A	0.677932	1006
13	rs80256768	C	T	0.0258449	1006
13	rs141027366	G	A	0.0159046	1006
13	rs117874337	T	C	0.00994036	1006
13	rs55977206	T	C	0.0149105	1006
13	rs12864812	A	G	0.0854871	1006
13	rs204568	G	T	0.593439	1006
13	rs75696364	G	A	0.0258449	1006
13	rs17691046	G	T	0.0536779	1006
13	rs17634507	G	A	0.028827	1006
13	rs76477202	G	T	0.00994036	1006
13	rs9989127	A	C	0.0308151	1006
13	rs144470750	C	T	0.0178926	1006
13	rs185810	T	C	0.678926	1006
13	rs12429255	C	T	0.00994036	1006
13	rs76757310	A	C	0.028827	1006
13	rs733258	T	C	0.195825	1006
13	rs78982294	A	G	0.0258449	1006
13	rs139261184	T	C	0.028827	1006
13	rs35425656	T	A	0.0228628	1006
13	rs369389	A	G	0.624254	1006
13	rs407004	G	C	0.593439	1006
13	rs379261	A	G	0.624254	1006
13	rs1344098	G	A	0.028827	1006
13	rs407389	T	G	0.678926	1006
13	rs407961	T	A	0.624254	1006
13	rs407412	C	G	0.678926	1006
13	rs74355226	A	G	0.0347913	1006
13	rs415482	C	T	0.678926	1006
13	rs446909	G	A	0.678926	1006
13	rs17691082	A	G	0.0298211	1006
13	rs423932	T	G	0.678926	1006
13	rs409496	A	G	0.592445	1006
13	rs17506931	A	G	0.0129225	1006
13	rs17634577	A	G	0.0298211	1006
13	rs204566	A	G	0.592445	1006
13	rs17077047	G	A	0.026839	1006
13	rs9567133	G	A	0.0805169	1006
13	rs78183161	T	C	0.0258449	1006
13	rs73167112	G	A	0.0318091	1006
13	rs204567	A	G	0.577535	1006
13	rs73167113	C	T	0.0318091	1006
13	rs117633412	C	T	0.0934394	1006
13	rs9567134	T	C	0.523857	1006
13	rs138104890	G	A	0.0377734	1006
13	rs9315156	G	T	0.0506958	1006
13	rs17591593	G	C	0.290258	1006
13	rs7988248	A	C	0.290258	1006
13	rs7992602	C	T	0.479125	1006
13	rs73167118	T	C	0.0337972	1006
13	rs141793340	G	A	0.0159046	1006
13	rs61946693	C	G	0.297217	1006
13	rs2839873	C	T	0.102386	1006
13	rs117778332	C	T	0.0407555	1006
13	rs9562470	T	G	0.0606362	1006
13	rs389740	C	A	0.689861	1006
13	rs448682	T	C	0.894632	1006
13	rs7325705	G	A	0.101392	1006
13	rs389914	G	A	0.520875	1006
13	rs426510	T	C	0.720676	1006
13	rs79812460	T	C	0.0298211	1006
13	rs192408200	A	T	0.0129225	1006
13	rs391180	G	A	0.895626	1006
13	rs442689	A	T	0.71173	1006
13	rs451758	C	T	0.558648	1006
13	rs17591614	C	A	0.0139165	1006
13	rs116997531	T	C	0.028827	1006
13	rs465051	A	G	0.895626	1006
13	rs79011253	C	T	0.0159046	1006
13	rs117440932	A	G	0.0298211	1006
13	rs433669	T	C	0.689861	1006
13	rs17507008	G	A	0.205765	1006
13	rs453774	C	A	0.710736	1006
13	rs434414	T	C	0.651093	1006
13	rs438998	T	C	0.689861	1006
13	rs465549	A	G	0.687873	1006
13	rs12583398	G	A	0.205765	1006
13	rs464935	A	C	0.689861	1006
13	rs77876095	T	C	0.0298211	1006
13	rs12428144	C	T	0.0308151	1006
13	rs364995	A	G	0.66004	1006
13	rs455676	T	G	0.520875	1006
13	rs9567163	C	T	0.0308151	1006
13	rs140019045	G	A	0.00795229	1006
13	rs457793	C	G	0.689861	1006
13	rs145326954	A	G	0.0994036	1006
13	rs147773577	T	C	0.0377734	1006
13	rs399197	G	A	0.650099	1006
13	rs461373	G	C	0.710736	1006
13	rs17077084	A	G	0.101392	1006
13	rs74046715	G	A	0.101392	1006
13	rs9525768	G	T	0.0994036	1006
13	rs117326986	A	C	0.027833	1006
13	rs75655697	G	A	0.0208748	1006
13	rs79261504	T	C	0.0994036	1006
13	rs149124216	G	C	0.028827	1006
13	rs151197667	G	A	0.027833	1006
13	rs434856	A	T	0.676938	1006
13	rs73167129	G	A	0.0308151	1006
13	rs9567188	A	T	0.0308151	1006
13	rs77236336	G	C	0.0377734	1006
13	rs387139	G	A	0.614314	1006
13	rs1468087	A	G	0.277336	1006
13	rs117695936	A	T	0.027833	1006
13	rs396150	G	A	0.575547	1006
13	rs78158477	C	T	0.0636183	1006
13	rs437321	G	C	0.644135	1006
13	rs76860086	C	T	0.0308151	1006
13	rs11617920	C	T	0.265408	1006
13	rs407912	T	C	0.656064	1006
13	rs76123129	C	T	0.027833	1006
13	rs112814321	C	T	0.0298211	1006
13	rs17507119	A	C	0.0626243	1006
13	rs117426664	C	T	0.0377734	1006
13	rs80345966	G	C	0.027833	1006
13	rs117184734	A	G	0.0149105	1006
13	rs78527321	A	G	0.100398	1006
13	rs2021946	T	C	0.217694	1006
13	rs117641506	G	A	0.0377734	1006
13	rs2021947	C	T	0.0308151	1006
13	rs61946709	A	C	0.233598	1006
13	rs17077090	C	T	0.0377734	1006
13	rs78887974	G	T	0.0377734	1006
13	rs141169151	T	C	0.0119284	1006
13	rs75094033	C	T	0.0377734	1006
13	rs4529997	T	C	0.0377734	1006
13	rs115248955	C	T	0.0377734	1006
13	rs455428	A	G	0.520875	1006
13	rs78841932	A	C	0.0377734	1006
13	rs77441680	G	A	0.0377734	1006
13	rs76567041	C	T	0.0377734	1006
13	rs139225490	A	G	0.0159046	1006
13	rs41526255	T	C	0.0894632	1006
13	rs78534835	A	T	0.0377734	1006
13	rs115340044	A	G	0.0377734	1006
13	rs78363510	T	A	0.110338	1006
13	rs176059	G	A	0.520875	1006
13	rs55999943	T	G	0.0656064	1006
13	rs55714441	T	C	0.0298211	1006
13	rs117772107	C	T	0.0377734	1006
13	rs61013080	A	G	0.0656064	1006
13	rs56677004	A	C	0.0656064	1006
13	rs12427736	A	G	0.21173	1006
13	rs204574	A	T	0.0149105	1006
13	rs117992963	G	A	0.0377734	1006
13	rs75318044	A	T	0.027833	1006
13	rs74046718	T	A	0.0656064	1006
13	rs78377301	C	T	0.0377734	1006
13	rs57932655	G	C	0.0656064	1006
13	rs77252579	C	T	0.0894632	1006
13	rs150241443	T	G	0.027833	1006
13	rs77960407	C	T	0.0656064	1006
13	rs142669291	A	G	0.100398	1006
13	rs57977281	G	A	0.0656064	1006
13	rs60498415	G	A	0.0656064	1006
13	rs56298900	A	G	0.027833	1006
13	rs61602973	T	G	0.0656064	1006
13	rs11147482	A	G	0.21173	1006
13	rs55926722	C	T	0.264414	1006
13	rs113320434	T	C	0.0656064	1006
13	rs112258623	T	C	0.0656064	1006
13	rs113115519	G	A	0.0656064	1006
13	rs111855420	G	A	0.0656064	1006
13	rs430317	C	T	0.520875	1006
13	rs113792896	T	C	0.0656064	1006
13	rs113349777	A	G	0.0656064	1006
13	rs137895942	C	T	0.0377734	1006
13	rs77001294	A	G	0.0656064	1006
13	rs76545618	T	C	0.0656064	1006
13	rs799052	T	C	0.661034	1006
13	rs799053	C	T	0.0149105	1006
13	rs799054	G	A	0.548708	1006
13	rs17591809	C	G	0.0894632	1006
13	rs7992425	G	A	0.140159	1006
13	rs629265	T	C	0.542744	1006
13	rs1028731	A	G	0.00795229	1006
13	rs17077100	C	T	0.102386	1006
13	rs11616390	T	C	0.102386	1006
13	rs80291635	C	T	0.0308151	1006
13	rs543554	A	G	0.972167	1006
13	rs150785556	C	G	0.0168986	1006
13	rs140030807	C	T	0.00994036	1006
13	rs77949769	C	T	0.054672	1006
13	rs1323966	T	A	0.054672	1006
13	rs9567240	T	A	0.657058	1006
13	rs146605188	C	A	0.0387674	1006
13	rs9567242	A	G	0.695825	1006
13	rs73167140	T	C	0.116302	1006
13	rs191596720	C	T	0.0139165	1006
13	rs117489296	C	T	0.0178926	1006
13	rs7335729	T	A	0.695825	1006
13	rs7330619	A	G	0.695825	1006
13	rs17591851	A	G	0.235586	1006
13	rs41308556	T	C	0.0298211	1006
13	rs9652161	A	G	0.0616302	1006
13	rs79651004	A	G	0.235586	1006
13	rs9594990	A	G	0.241551	1006
13	rs78281980	G	A	0.0656064	1006
13	rs11617382	C	T	0.234592	1006
13	rs9594994	T	G	0.241551	1006
13	rs9594995	A	G	0.241551	1006
13	rs9594996	A	G	0.241551	1006
13	rs61946711	T	A	0.0119284	1006
13	rs111607384	A	T	0.234592	1006
13	rs10219883	T	C	0.241551	1006
13	rs41413449	T	C	0.234592	1006
13	rs55936312	C	T	0.115308	1006
13	rs140178775	T	C	0.0129225	1006
13	rs56151431	G	A	0.028827	1006
13	rs9590780	T	C	0.241551	1006
13	rs4365176	G	C	0.345924	1006
13	rs17077115	T	C	0.128231	1006
13	rs7331540	G	C	0.418489	1006
13	rs9567251	T	C	0.101392	1006
13	rs2106134	C	T	0.429423	1006
13	rs756645	T	C	0.693837	1006
13	rs7139874	C	G	0.028827	1006
13	rs12873155	C	T	0.417495	1006
13	rs73167147	G	T	0.11332	1006
13	rs66505312	T	C	0.152087	1006
13	rs2066909	G	A	0.028827	1006
13	rs80237170	G	A	0.026839	1006
13	rs7993765	T	C	0.695825	1006
13	rs142728558	G	T	0.00795229	1006
13	rs17077119	A	T	0.0477137	1006
13	rs77893350	C	A	0.0526839	1006
13	rs17507316	G	C	0.627237	1006
13	rs73167150	T	C	0.105368	1006
13	rs7320363	T	G	0.652087	1006
13	rs7330056	G	A	0.625249	1006
13	rs78806144	G	A	0.0258449	1006
13	rs7330812	G	T	0.167992	1006
13	rs916593	A	G	0.652087	1006
13	rs7985410	C	T	0.625249	1006
13	rs7990912	T	C	0.390656	1006
13	rs11842137	G	A	0.0487078	1006
13	rs9567260	A	C	0.459245	1006
13	rs2518794	C	T	0.351889	1006
13	rs13313317	C	T	0.0626243	1006
13	rs58214747	G	T	0.0367793	1006
13	rs2762041	A	C	0.757455	1006
13	rs75588063	C	T	0.0387674	1006
13	rs35876342	C	T	0.275348	1006
13	rs78790161	G	C	0.0258449	1006
13	rs9562512	C	A	0.128231	1006
13	rs204570	G	C	0.720676	1006
13	rs9533620	T	G	0.128231	1006
13	rs9567264	T	C	0.32008	1006
13	rs117532242	G	A	0.00994036	1006
13	rs2285330	C	G	0.32008	1006
13	rs204571	A	G	0.40159	1006
13	rs204572	G	T	0.40159	1006
13	rs2285331	C	T	0.275348	1006
13	rs61946719	C	T	0.0447316	1006
13	rs78734869	G	A	0.0397614	1006
13	rs561937	A	G	0.676938	1006
13	rs204558	C	T	0.676938	1006
13	rs61946721	G	A	0.0447316	1006
13	rs41315032	G	A	0.0258449	1006
13	rs41306670	G	A	0.0258449	1006
13	rs204559	A	T	0.676938	1006
13	rs204560	G	C	0.702783	1006
13	rs204561	T	C	0.232604	1006
13	rs204562	A	G	0.676938	1006
13	rs204563	G	A	0.747515	1006
13	rs150503784	G	A	0.0377734	1006
13	rs61946722	G	A	0.0447316	1006
13	rs146726676	A	G	0.0139165	1006
13	rs117826006	T	G	0.0258449	1006
13	rs9567282	C	A	0.317097	1006
13	rs115219364	G	A	0.0258449	1006
13	rs61946723	C	T	0.0447316	1006
13	rs76622044	T	C	0.0258449	1006
13	rs204564	G	T	0.676938	1006
13	rs79194437	A	G	0.0397614	1006
13	rs67945642	A	G	0.0994036	1006
13	rs117139285	C	T	0.0258449	1006
13	rs204565	G	C	0.676938	1006
13	rs116939213	A	G	0.0258449	1006
13	rs9567296	A	T	0.315109	1006
13	rs9567297	A	G	0.275348	1006
13	rs61946724	G	A	0.0447316	1006
13	rs9567301	G	A	0.176938	1006
13	rs395341	A	T	0.676938	1006
13	rs558585	T	G	0.676938	1006
13	rs2476719	A	G	0.361829	1006
13	rs2427867	C	T	0.678926	1006
13	rs2476720	A	G	0.678926	1006
13	rs2476721	C	G	0.678926	1006
13	rs537967	G	A	0.676938	1006
13	rs689401	A	T	0.676938	1006
13	rs689338	C	T	0.361829	1006
13	rs79650720	G	A	0.101392	1006
13	rs539834	G	A	0.676938	1006
13	rs205003	A	G	0.676938	1006
13	rs9533698	C	T	0.128231	1006
13	rs117729834	C	T	0.0258449	1006
13	rs61946725	G	A	0.0447316	1006
13	rs17634824	G	A	0.275348	1006
13	rs205004	T	A	0.676938	1006
13	rs205005	A	G	0.676938	1006
13	rs11841900	G	A	0.0447316	1006
13	rs150106966	C	G	0.00695825	1006
13	rs205006	A	G	0.676938	1006
13	rs205007	G	A	0.747515	1006
13	rs205008	A	G	0.676938	1006
13	rs11842391	G	A	0.0447316	1006
13	rs205009	T	C	0.676938	1006
13	rs205010	G	A	0.244533	1006
13	rs9567325	C	T	0.305169	1006
13	rs9567327	C	T	0.264414	1006
13	rs205011	G	T	0.244533	1006
13	rs117909858	A	G	0.0258449	1006
13	rs205012	A	G	0.244533	1006
13	rs189967	C	A	0.233598	1006
13	rs117051478	C	T	0.0258449	1006
13	rs1004075	G	C	0.316103	1006
13	rs2011150	T	C	0.127237	1006
13	rs1984843	C	T	0.127237	1006
13	rs7320780	G	C	0.0258449	1006
13	rs798972	A	T	0.549702	1006
13	rs798973	C	G	0.243539	1006
13	rs78654690	C	A	0.0258449	1006
13	rs74499797	C	T	0.0258449	1006
13	rs115708445	T	A	0.0397614	1006
13	rs798974	C	A	0.230616	1006
13	rs9533736	C	T	0.197813	1006
13	rs798975	G	A	0.236581	1006
13	rs703215	C	T	0.431412	1006
13	rs798976	T	C	0.234592	1006
13	rs73167174	G	A	0.0298211	1006
13	rs703216	A	C	0.234592	1006
13	rs703217	T	C	0.234592	1006
13	rs798977	C	T	0.432406	1006
13	rs78051819	G	A	0.0258449	1006
13	rs798978	A	G	0.432406	1006
13	rs77991342	T	C	0.0258449	1006
13	rs703218	G	A	0.235586	1006
13	rs10492391	A	G	0.0954274	1006
13	rs78892326	C	A	0.0497018	1006
13	rs67925251	C	T	0.132207	1006
13	rs9315157	C	T	0.126243	1006
13	rs9533748	C	A	0.287276	1006
13	rs57935435	C	T	0.132207	1006
13	rs61040704	A	G	0.133201	1006
13	rs2018141	A	C	0.0954274	1006
13	rs112618939	A	G	0.208748	1006
13	rs17077177	A	C	0.0954274	1006
13	rs916732	C	T	0.470179	1006
13	rs17077178	C	G	0.0954274	1006
13	rs2073998	C	T	0.126243	1006
13	rs17077179	C	A	0.0954274	1006
13	rs55654055	G	A	0.0198807	1006
13	rs58748973	G	A	0.0954274	1006
13	rs17077182	T	C	0.0954274	1006
13	rs67058171	G	A	0.0954274	1006
13	rs798979	C	T	0.739563	1006
13	rs73167184	C	A	0.0168986	1006
13	rs798980	C	A	0.22167	1006
13	rs703219	C	T	0.449304	1006
13	rs703220	A	G	0.449304	1006
13	rs116866595	A	C	0.0129225	1006
13	rs9567370	G	A	0.0357853	1006
13	rs112920174	G	A	0.0159046	1006
13	rs2520688	C	T	0.413519	1006
13	rs117764638	G	C	0.0248509	1006
13	rs73167186	C	T	0.0357853	1006
13	rs2520689	G	A	0.449304	1006
13	rs75177160	A	G	0.0208748	1006
13	rs9567378	A	C	0.0357853	1006
13	rs2762029	A	G	0.413519	1006
13	rs2520690	C	T	0.449304	1006
13	rs9567380	G	A	0.0357853	1006
13	rs2476722	C	T	0.50994	1006
13	rs11147483	A	C	0.0357853	1006
13	rs17635028	A	T	0.0536779	1006
13	rs2762030	A	G	0.50994	1006
13	rs7318406	G	A	0.0536779	1006
13	rs76353630	C	G	0.0248509	1006
13	rs798970	C	T	0.449304	1006
13	rs78850086	C	T	0.0357853	1006
13	rs41300588	C	T	0.0536779	1006
13	rs798971	A	G	0.760437	1006
13	rs143062319	C	T	0.0119284	1006
13	rs79457374	G	T	0.00596421	1006
13	rs2073999	C	T	0.0357853	1006
13	rs34413414	C	A	0.0357853	1006
13	rs810134	G	A	0.751491	1006
13	rs55907050	A	G	0.193837	1006
13	rs1575522	C	T	0.440358	1006
13	rs7992065	G	A	0.0357853	1006
13	rs9567393	A	G	0.0357853	1006
13	rs77348680	T	A	0.0357853	1006
13	rs117294376	G	A	0.0248509	1006
13	rs798956	C	G	0.440358	1006
13	rs798957	G	A	0.440358	1006
13	rs798958	T	C	0.404573	1006
13	rs77660807	A	G	0.0248509	1006
13	rs9567394	C	A	0.0357853	1006
13	rs809559	T	G	0.500994	1006
13	rs117054859	T	C	0.0159046	1006
13	rs73169104	C	T	0.0357853	1006
13	rs798959	A	G	0.440358	1006
13	rs798960	T	C	0.500994	1006
13	rs798961	C	T	0.403579	1006
13	rs798962	A	G	0.404573	1006
13	rs139904587	G	A	0.0228628	1006
13	rs570575957	C	T	0.0109344	1006
13	rs2073993	G	A	0.500994	1006
13	rs798963	C	T	0.500994	1006
13	rs78361250	T	G	0.0357853	1006
13	rs77104176	A	G	0.0357853	1006
13	rs205015	C	T	0.212724	1006
13	rs2214122	G	C	0.500994	1006
13	rs2188584	T	A	0.500994	1006
13	rs2252552	T	C	0.440358	1006
13	rs942343	A	G	0.77336	1006
13	rs75705423	T	C	0.0357853	1006
13	rs9567413	A	T	0.0357853	1006
13	rs73169113	C	T	0.188867	1006
13	rs881917	G	A	0.440358	1006
13	rs2520696	G	A	0.500994	1006
13	rs2520697	A	T	0.440358	1006
13	rs1858938	G	A	0.465209	1006
13	rs77624861	C	A	0.0248509	1006
13	rs1858939	C	T	0.440358	1006
13	rs2762033	G	C	0.440358	1006
13	rs2520698	C	T	0.476143	1006
13	rs2520699	C	A	0.440358	1006
13	rs113602909	T	G	0.0248509	1006
13	rs2520700	C	T	0.440358	1006
13	rs56158828	A	G	0.0139165	1006
13	rs139206105	A	G	0.0149105	1006
13	rs2520701	C	G	0.440358	1006
13	rs2520702	C	T	0.500994	1006
13	rs113989552	A	G	0.0357853	1006
13	rs2520703	A	T	0.440358	1006
13	rs2762034	G	T	0.440358	1006
13	rs75145372	G	A	0.0248509	1006
13	rs73169119	T	A	0.0357853	1006
13	rs73169120	C	A	0.0357853	1006
13	rs9567419	G	T	0.0357853	1006
13	rs9567420	T	C	0.0357853	1006
13	rs2520704	A	T	0.440358	1006
13	rs2762035	A	C	0.440358	1006
13	rs2762036	T	C	0.440358	1006
13	rs113076316	C	G	0.0248509	1006
13	rs149466878	T	C	0.00695825	1006
13	rs2428249	T	C	0.440358	1006
13	rs61750791	T	A	0.0357853	1006
13	rs73169124	G	A	0.0357853	1006
13	rs9567421	A	G	0.196819	1006
13	rs2520705	A	G	0.440358	1006
13	rs2520706	A	G	0.440358	1006
13	rs61946735	C	T	0.054672	1006
13	rs2520707	A	G	0.746521	1006
13	rs715129	A	T	0.440358	1006
13	rs715128	C	T	0.440358	1006
13	rs113935848	A	G	0.0357853	1006
13	rs2249149	G	A	0.440358	1006
13	rs2762038	T	G	0.440358	1006
13	rs9562552	A	G	0.0357853	1006
13	rs2428250	A	G	0.500994	1006
13	rs150965186	C	T	0.0228628	1006
13	rs9567426	C	T	0.0357853	1006
13	rs812840	A	G	0.465209	1006
13	rs2520709	G	A	0.440358	1006
13	rs74451838	A	G	0.054672	1006
13	rs76035998	G	A	0.0367793	1006
13	rs9562553	C	T	0.196819	1006
13	rs798989	G	A	0.440358	1006
13	rs798990	C	T	0.440358	1006
13	rs7337389	G	A	0.0248509	1006
13	rs798991	C	T	0.440358	1006
13	rs7140096	A	G	0.0248509	1006
13	rs798992	C	A	0.440358	1006
13	rs7326924	T	A	0.0248509	1006
13	rs61946736	T	C	0.0536779	1006
13	rs798993	A	G	0.465209	1006
13	rs798994	A	G	0.440358	1006
13	rs798981	G	A	0.440358	1006
13	rs2073994	C	T	0.244533	1006
13	rs798982	A	G	0.440358	1006
13	rs77505308	G	A	0.0357853	1006
13	rs9562556	T	C	0.0357853	1006
13	rs117482996	G	C	0.026839	1006
13	rs798983	T	A	0.465209	1006
13	rs798984	A	G	0.440358	1006
13	rs78177879	A	T	0.0248509	1006
13	rs798985	G	C	0.440358	1006
13	rs9567439	G	A	0.0357853	1006
13	rs798986	T	C	0.440358	1006
13	rs798987	A	G	0.440358	1006
13	rs76148070	T	C	0.0357853	1006
13	rs798988	G	A	0.440358	1006
13	rs56079676	T	C	0.229622	1006
13	rs56289612	T	C	0.254473	1006
13	rs11619077	C	T	0.0357853	1006
13	rs56186906	C	G	0.229622	1006
13	rs111872394	C	T	0.0337972	1006
13	rs55830745	C	T	0.229622	1006
13	rs9315161	T	C	0.243539	1006
13	rs8002690	A	G	0.557654	1006
13	rs17077277	G	A	0.0994036	1006
13	rs7985446	T	C	0.22664	1006
13	rs7338289	G	A	0.0964215	1006
13	rs9567440	G	T	0.0984095	1006
13	rs117500349	A	C	0.0437376	1006
13	rs6561179	G	A	0.225646	1006
13	rs9525969	C	A	0.197813	1006
13	rs7323213	A	G	0.225646	1006
13	rs9533886	T	G	0.292247	1006
13	rs9525970	G	C	0.192843	1006
13	rs9567441	G	A	0.0994036	1006
13	rs1807283	C	T	0.0994036	1006
13	rs75987737	T	C	0.0367793	1006
13	rs79278399	T	A	0.126243	1006
13	rs7324424	T	C	0.0994036	1006
13	rs17592550	C	T	0.0984095	1006
13	rs77544611	G	A	0.119284	1006
13	rs9533903	T	A	0.192843	1006
13	rs117579501	A	G	0.0437376	1006
13	rs61946737	A	C	0.0367793	1006
13	rs61946738	G	A	0.0367793	1006
13	rs9533913	C	T	0.0984095	1006
13	rs9533914	C	T	0.0984095	1006
13	rs74677233	T	C	0.11829	1006
13	rs1974490	A	C	0.542744	1006
13	rs7321831	C	T	0.217694	1006
13	rs117153587	C	A	0.0218688	1006
13	rs117515692	A	T	0.0984095	1006
13	rs9533916	G	A	0.0984095	1006
13	rs9595159	G	A	0.217694	1006
13	rs12429612	A	G	0.0934394	1006
13	rs1029398	A	G	0.189861	1006
13	rs9567445	A	T	0.542744	1006
13	rs45612031	A	C	0.0367793	1006
13	rs798964	G	A	0.804175	1006
13	rs9567446	G	A	0.0964215	1006
13	rs34197581	G	A	0.217694	1006
13	rs7992848	T	C	0.506958	1006
13	rs142086920	C	T	0.00994036	1006
13	rs61946741	A	G	0.0367793	1006
13	rs76298865	G	A	0.11829	1006
13	rs147619039	G	A	0.027833	1006
13	rs12869814	G	A	0.0974155	1006
13	rs798965	G	C	0.528827	1006
13	rs798966	C	G	0.690855	1006
13	rs798967	A	G	0.624254	1006
13	rs798968	C	T	0.690855	1006
13	rs798969	A	G	0.691849	1006
13	rs7333337	T	A	0.0606362	1006
13	rs117411522	C	A	0.00894632	1006
13	rs205013	T	A	0.229622	1006
13	rs205014	G	A	0.636183	1006
13	rs112605040	T	A	0.0119284	1006
13	rs2806639	G	A	0.309145	1006
13	rs73169136	C	T	0.0129225	1006
13	rs111245823	C	T	0.251491	1006
13	rs2762039	T	C	0.636183	1006
13	rs45467296	T	C	0.251491	1006
13	rs9567469	A	G	0.0606362	1006
13	rs145996914	G	T	0.0198807	1006
13	rs7318708	T	A	0.0606362	1006
13	rs2806623	G	A	0.380716	1006
13	rs2073996	A	T	0.635189	1006
13	rs2073997	A	G	0.384692	1006
13	rs2806624	A	G	0.309145	1006
13	rs17068199	A	C	0.0606362	1006
13	rs113993495	C	T	0.316103	1006
13	rs139770606	C	T	0.0328032	1006
13	rs80201685	G	A	0.250497	1006
13	rs2806628	G	A	0.616302	1006
13	rs56384037	A	G	0.00795229	1006
13	rs2025416	T	C	0.280318	1006
13	rs2254299	C	G	0.594433	1006
13	rs2025415	C	G	0.884692	1006
13	rs7322328	G	A	0.0914513	1006
13	rs2806629	G	A	0.880716	1006
13	rs144542719	T	G	0.0198807	1006
13	rs983130	G	A	0.249503	1006
13	rs80267227	C	G	0.279324	1006
13	rs9567484	C	A	0.0914513	1006
13	rs2520711	T	C	0.594433	1006
13	rs2806631	T	A	0.884692	1006
13	rs17592746	A	T	0.280318	1006
13	rs2520712	T	C	0.594433	1006
13	rs75792042	G	A	0.280318	1006
13	rs2806632	A	G	0.594433	1006
13	rs2806633	C	A	0.594433	1006
13	rs2806634	G	A	0.33499	1006
13	rs2157961	A	G	0.595427	1006
13	rs117782111	A	G	0.0129225	1006
13	rs10492392	T	C	0.281312	1006
13	rs9595223	A	G	0.286282	1006
13	rs116964465	C	T	0.0397614	1006
13	rs76076299	A	C	0.279324	1006
13	rs11617972	G	A	0.0178926	1006
13	rs60951040	T	C	0.0238569	1006
13	rs2806635	T	A	0.346918	1006
13	rs2520686	T	C	0.594433	1006
13	rs2806636	A	G	0.594433	1006
13	rs2520687	T	C	0.594433	1006
13	rs73169145	G	T	0.247515	1006
13	rs2806637	A	T	0.345924	1006
13	rs2806638	A	G	0.602386	1006
13	rs4331229	G	A	0.280318	1006
13	rs4941521	T	C	0.280318	1006
13	rs9534010	C	G	0.343936	1006
13	rs56221249	A	G	0.261431	1006
13	rs144490047	G	A	0.0129225	1006
13	rs1978039	C	G	0.0208748	1006
13	rs9595228	C	T	0.00994036	1006
13	rs9526028	G	C	0.343936	1006
13	rs9534017	C	T	0.229622	1006
13	rs56404467	G	A	0.0178926	1006
13	rs1380945	C	T	0.604374	1006
13	rs206084	A	G	0.89165	1006
13	rs206085	C	T	0.277336	1006
13	rs7999304	A	G	0.610338	1006
13	rs17514595	G	A	0.247515	1006
13	rs79822895	A	G	0.0208748	1006
13	rs12874378	G	A	0.605368	1006
13	rs206087	G	A	0.277336	1006
13	rs441838	T	C	0.277336	1006
13	rs1984386	G	A	0.248509	1006
13	rs2126043	C	T	0.604374	1006
13	rs7331819	T	G	0.084493	1006
13	rs9526033	G	A	0.355865	1006
13	rs74955854	C	T	0.0377734	1006
13	rs206083	T	C	0.892644	1006
13	rs12877839	T	A	0.356859	1006
13	rs78992649	C	A	0.0397614	1006
13	rs73169150	C	T	0.111332	1006
13	rs142725971	A	G	0.0785288	1006
13	rs61948361	C	T	0.0616302	1006
13	rs61948362	A	G	0.0815109	1006
13	rs71436473	C	G	0.272366	1006
13	rs17692058	T	A	0.0974155	1006
13	rs17635503	G	C	0.0924453	1006
13	rs17592921	T	G	0.0924453	1006
13	rs176177	C	T	0.298211	1006
13	rs11617081	C	T	0.275348	1006
13	rs206088	C	A	0.681909	1006
13	rs12867826	T	A	0.0109344	1006
13	rs17692070	A	G	0.0984095	1006
13	rs11617975	C	T	0.276342	1006
13	rs10492393	G	A	0.0228628	1006
13	rs17077381	A	G	0.0984095	1006
13	rs117660017	G	A	0.0248509	1006
13	rs7981590	C	T	0.317097	1006
13	rs1460819	A	C	0.0984095	1006
13	rs206089	A	T	0.306163	1006
13	rs206090	G	A	0.298211	1006
13	rs206091	G	A	0.306163	1006
13	rs17077384	T	C	0.0984095	1006
13	rs1460818	C	A	0.262425	1006
13	rs206092	G	T	0.306163	1006
13	rs114827	C	G	0.298211	1006
13	rs2078326	A	C	0.305169	1006
13	rs206093	A	G	0.305169	1006
13	rs206094	A	G	0.682903	1006
13	rs183270	G	A	0.682903	1006
13	rs193022964	C	A	0.0139165	1006
13	rs140285107	C	G	0.0139165	1006
13	rs117325636	G	A	0.0238569	1006
13	rs9534076	G	C	0.328032	1006
13	rs56098434	T	C	0.027833	1006
13	rs9595279	C	T	0.331014	1006
13	rs2858211	C	T	0.236581	1006
13	rs117220861	T	G	0.0248509	1006
13	rs17514707	A	G	0.0526839	1006
13	rs2301386	T	A	0.0516899	1006
13	rs206125	G	A	0.607356	1006
13	rs9534093	G	T	0.0536779	1006
13	rs206126	G	A	0.60835	1006
13	rs73169160	C	T	0.0417495	1006
13	rs206127	C	T	0.358847	1006
13	rs1126250	C	G	0.39165	1006
13	rs2022	C	T	0.167992	1006
13	rs2021	T	C	0.203777	1006
13	rs9534105	A	C	0.167992	1006
13	rs78378344	C	T	0.0536779	1006
13	rs78993753	G	C	0.0536779	1006
13	rs206128	G	T	0.60835	1006
13	rs206129	C	G	0.187873	1006
13	rs762891	G	T	0.193837	1006
13	rs2013080	G	A	0.193837	1006
13	rs206130	G	C	0.189861	1006
13	rs77409330	C	T	0.0536779	1006
13	rs9567542	C	T	0.193837	1006
13	rs78841918	C	T	0.0536779	1006
13	rs11838831	C	G	0.0536779	1006
13	rs206131	C	T	0.190855	1006
13	rs372670	A	G	0.192843	1006
13	rs407191	T	C	0.192843	1006
13	rs206132	A	G	0.615308	1006
13	rs206133	T	C	0.191849	1006
13	rs206134	A	C	0.190855	1006
13	rs206135	T	C	0.190855	1006
13	rs145006987	A	G	0.00695825	1006
13	rs206136	G	A	0.605368	1006
13	rs9590896	G	A	0.190855	1006
13	rs9526061	A	C	0.166998	1006
13	rs61948366	T	A	0.0397614	1006
13	rs74694485	G	A	0.054672	1006
13	rs206137	G	A	0.0377734	1006
13	rs206138	G	A	0.387674	1006
13	rs206139	C	T	0.387674	1006
13	rs206140	T	G	0.397614	1006
13	rs206141	A	C	0.397614	1006
13	rs76682711	T	C	0.026839	1006
13	rs206142	A	G	0.609344	1006
13	rs206143	G	A	0.387674	1006
13	rs206144	G	A	0.397614	1006
13	rs172241	T	C	0.397614	1006
13	rs371901	A	G	0.397614	1006
13	rs2858213	A	G	0.397614	1006
13	rs408394	G	T	0.397614	1006
13	rs2032471	A	T	0.397614	1006
13	rs176178	C	T	0.397614	1006
13	rs206100	T	C	0.397614	1006
13	rs206101	C	T	0.397614	1006
13	rs206102	C	G	0.397614	1006
13	rs206103	G	A	0.397614	1006
13	rs206105	C	T	0.397614	1006
13	rs74762519	A	G	0.0536779	1006
13	rs206106	T	C	0.397614	1006
13	rs206107	T	C	0.397614	1006
13	rs9526072	G	A	0.0536779	1006
13	rs12858289	A	C	0.201789	1006
13	rs206108	T	C	0.397614	1006
13	rs206109	G	C	0.564612	1006
13	rs206110	G	T	0.61829	1006
13	rs206111	T	C	0.397614	1006
13	rs445909	T	C	0.397614	1006
13	rs371193	G	A	0.193837	1006
13	rs143985973	C	T	0.0119284	1006
13	rs9534154	G	A	0.166998	1006
13	rs9534156	C	G	0.166998	1006
13	rs176179	G	A	0.39662	1006
13	rs74406670	G	T	0.054672	1006
13	rs73169172	G	T	0.166998	1006
13	rs206112	A	T	0.395626	1006
13	rs4942417	A	C	0.166998	1006
13	rs367234	T	C	0.562624	1006
13	rs438903	T	C	0.617296	1006
13	rs206113	A	G	0.563618	1006
13	rs188208	A	G	0.395626	1006
13	rs9534160	G	A	0.054672	1006
13	rs206114	A	C	0.56163	1006
13	rs61948374	G	A	0.0367793	1006
13	rs10492394	T	C	0.0407555	1006
13	rs206115	C	T	0.559642	1006
13	rs206116	G	A	0.392644	1006
13	rs206117	C	T	0.390656	1006
13	rs3092989	G	A	0.16998	1006
13	rs206118	A	G	0.192843	1006
13	rs206119	G	A	0.784294	1006
13	rs9562605	C	T	0.188867	1006
13	rs9567552	G	T	0.203777	1006
13	rs1799943	G	A	0.215706	1006
13	rs11571576	T	C	0.0447316	1006
13	rs206120	A	G	0.199801	1006
13	rs11571579	T	C	0.264414	1006
13	rs11571582	G	T	0.0447316	1006
13	rs206122	T	C	0.699801	1006
13	rs11571583	A	C	0.264414	1006
13	rs11571584	T	C	0.0447316	1006
13	rs117573552	G	A	0.0248509	1006
13	rs9534174	A	G	0.503976	1006
13	rs11571589	G	A	0.0119284	1006
13	rs11571590	G	A	0.0377734	1006
13	rs11571591	G	A	0.0447316	1006
13	rs11571592	T	C	0.0447316	1006
13	rs11571594	C	T	0.0447316	1006
13	rs11571597	G	A	0.0397614	1006
13	rs11571598	C	T	0.0347913	1006
13	rs206070	G	A	0.197813	1006
13	rs55953893	G	A	0.0139165	1006
13	rs11571605	G	A	0.0347913	1006
13	rs11571610	A	C	0.0347913	1006
13	rs4942423	G	T	0.0685885	1006
13	rs11571613	G	C	0.258449	1006
13	rs3783265	T	C	0.0347913	1006
13	rs3752451	T	A	0.309145	1006
13	rs79990454	A	C	0.0347913	1006
13	rs79347017	A	G	0.0347913	1006
13	rs12869544	T	C	0.274354	1006
13	rs2126042	C	T	0.193837	1006
13	rs144864139	G	A	0.00894632	1006
13	rs11571635	G	A	0.00596421	1006
13	rs11571638	C	A	0.0347913	1006
13	rs11147486	A	G	0.0347913	1006
13	rs766173	A	C	0.0347913	1006
13	rs144848	A	C	0.295229	1006
13	rs1801439	A	G	0.0347913	1006
13	rs11571643	C	T	0.0347913	1006
13	rs1963505	C	T	0.309145	1006
13	rs1029304	A	G	0.274354	1006
13	rs11571650	T	G	0.0347913	1006
13	rs2320236	T	C	0.194831	1006
13	rs11571651	G	T	0.0347913	1006
13	rs1801499	T	C	0.0347913	1006
13	rs1799944	A	G	0.0347913	1006
13	rs1801406	A	G	0.275348	1006
13	rs543304	T	C	0.199801	1006
13	rs4987117	C	T	0.0248509	1006
13	rs11571662	C	A	0.274354	1006
13	rs206077	C	A	0.200795	1006
13	rs11571665	A	G	0.0347913	1006
13	rs11571671	A	G	0.0347913	1006
13	rs4942439	A	G	0.193837	1006
13	rs4942440	G	A	0.193837	1006
13	rs11147488	C	T	0.0347913	1006
13	rs4942443	A	T	0.193837	1006
13	rs9567576	T	G	0.279324	1006
13	rs74834625	G	T	0.0347913	1006
13	rs206079	G	A	0.496024	1006
13	rs11571681	G	A	0.0347913	1006
13	rs11571682	T	C	0.0347913	1006
13	rs11571684	A	G	0.0347913	1006
13	rs11571685	G	A	0.0258449	1006
13	rs9567578	A	G	0.275348	1006
13	rs206081	C	T	0.200795	1006
13	rs11571686	A	C	0.121272	1006
13	rs4942448	C	T	0.193837	1006
13	rs11571695	A	G	0.0347913	1006
13	rs11571696	A	G	0.121272	1006
13	rs9567582	G	C	0.275348	1006
13	rs559067	C	T	0.295229	1006
13	rs1853521	C	A	0.193837	1006
13	rs11571698	C	G	0.0347913	1006
13	rs11571699	T	G	0.0347913	1006
13	rs721185	A	G	0.0347913	1006
13	rs11571700	G	A	0.10338	1006
13	rs9943876	C	T	0.308151	1006
13	rs9943890	G	A	0.27336	1006
13	rs9943888	A	G	0.272366	1006
13	rs1460817	T	C	0.27336	1006
13	rs1460816	G	A	0.516899	1006
13	rs1799955	A	G	0.208748	1006
13	rs11147489	C	T	0.0347913	1006
13	rs206097	G	T	0.481113	1006
13	rs117134513	A	G	0.0248509	1006
13	rs9567600	A	G	0.208748	1006
13	rs11571713	C	T	0.0129225	1006
13	rs11571717	G	A	0.208748	1006
13	rs9534259	T	C	0.27336	1006
13	rs9534262	T	C	0.517893	1006
13	rs11571722	A	C	0.0347913	1006
13	rs11571725	A	G	0.208748	1006
13	rs11571727	C	T	0.0347913	1006
13	rs9534269	T	G	0.27336	1006
13	rs206099	G	A	0.238569	1006
13	rs9534270	C	T	0.516899	1006
13	rs9534275	C	A	0.516899	1006
13	rs11571734	C	T	0.27336	1006
13	rs139834007	C	T	0.0178926	1006
13	rs76370881	T	G	0.0337972	1006
13	rs118187652	C	T	0.0258449	1006
13	rs75649145	C	T	0.0347913	1006
13	rs9534286	C	G	0.0248509	1006
13	rs11571739	C	T	0.0347913	1006
13	rs11571740	G	A	0.0139165	1006
13	rs9634672	G	T	0.207753	1006
13	rs11571742	G	A	0.27336	1006
13	rs10492395	A	T	0.274354	1006
13	rs9567609	A	G	0.207753	1006
13	rs573014	C	T	0.245527	1006
13	rs61946969	G	A	0.207753	1006
13	rs9534318	T	C	0.515905	1006
13	rs9534323	A	G	0.515905	1006
13	rs3764791	A	C	0.207753	1006
13	rs3764792	C	T	0.207753	1006
13	rs11571760	G	A	0.0159046	1006
13	rs9567623	C	T	0.207753	1006
13	rs9526148	A	C	0.27336	1006
13	rs11571764	T	C	0.0129225	1006
13	rs117168405	G	C	0.027833	1006
13	rs11571765	A	G	0.054672	1006
13	rs4942485	A	G	0.125249	1006
13	rs4942486	T	C	0.515905	1006
13	rs7328654	G	A	0.515905	1006
13	rs9534342	C	T	0.513917	1006
13	rs10870659	G	A	0.27336	1006
13	rs9534344	G	A	0.27336	1006
13	rs206146	G	A	0.237575	1006
13	rs7337574	G	A	0.208748	1006
13	rs7337784	G	C	0.207753	1006
13	rs11571787	T	G	0.207753	1006
13	rs9567639	G	A	0.207753	1006
13	rs10492396	G	A	0.0675944	1006
13	rs2238162	C	T	0.515905	1006
13	rs11571788	C	T	0.0467197	1006
13	rs11571789	C	A	0.114314	1006
13	rs542551	A	G	0.245527	1006
13	rs34925070	G	A	0.0208748	1006
13	rs206147	T	C	0.237575	1006
13	rs2238163	A	C	0.515905	1006
13	rs11147492	T	G	0.515905	1006
13	rs2100785	A	C	0.515905	1006
13	rs4570704	C	T	0.515905	1006
13	rs4942499	T	C	0.515905	1006
13	rs11571799	T	A	0.0487078	1006
13	rs11571801	C	G	0.0377734	1006
13	rs4942505	C	T	0.515905	1006
13	rs9526160	A	G	0.0606362	1006
13	rs11571805	A	G	0.0795229	1006
13	rs9534367	C	T	0.233598	1006
13	rs206340	G	A	0.237575	1006
13	rs11571809	C	T	0.0347913	1006
13	rs11571810	A	T	0.0129225	1006
13	rs11571811	G	A	0.0347913	1006
13	rs11571813	A	C	0.0347913	1006
13	rs9526165	A	G	0.515905	1006
13	rs206342	C	G	0.233598	1006
13	rs7327867	G	A	0.515905	1006
13	rs7330025	A	G	0.515905	1006
13	rs206343	A	G	0.233598	1006
13	rs1012130	T	C	0.274354	1006
13	rs517118	A	G	0.245527	1006
13	rs11147494	A	G	0.0347913	1006
13	rs1012129	G	C	0.515905	1006
13	rs15869	A	C	0.235586	1006
13	rs7334543	A	G	0.274354	1006
13	rs11571836	A	G	0.208748	1006
13	rs142068434	C	T	0.0178926	1006
13	rs1148321	T	A	0.754473	1006
13	rs73173010	G	A	0.10338	1006
13	rs73173011	T	C	0.10338	1006
13	rs41306658	C	T	0.00894632	1006
13	rs10492397	G	A	0.153082	1006
13	rs17692629	A	G	0.147117	1006
13	rs1207952	C	A	0.456262	1006
13	rs1207953	C	G	0.402584	1006
13	rs693963	T	C	0.411531	1006
13	rs1207954	G	C	0.769384	1006
13	rs2761367	T	G	0.410537	1006
13	rs59214163	G	A	0.148111	1006
13	rs703213	T	G	0.410537	1006
13	rs3752447	C	T	0.148111	1006
13	rs3752448	T	A	0.148111	1006
13	rs79333302	G	T	0.0308151	1006
13	rs116932083	C	T	0.0109344	1006
13	rs472817	G	A	0.410537	1006
13	rs9567670	T	G	0.161034	1006
13	rs17636116	C	T	0.0447316	1006
13	rs206319	A	G	0.342942	1006
13	rs206320	A	G	0.342942	1006
13	rs150283704	G	A	0.00596421	1006
13	rs615762	C	T	0.82505	1006
13	rs627926	A	G	0.826044	1006
13	rs74189161	G	T	0.125249	1006
13	rs183272	C	T	0.341948	1006
13	rs629769	A	G	0.826044	1006
13	rs12861808	T	G	0.357853	1006
13	rs472873	T	C	0.382704	1006
13	rs471937	T	C	0.208748	1006
13	rs206321	A	C	0.198807	1006
13	rs206322	A	G	0.206759	1006
13	rs206323	G	A	0.379722	1006
13	rs117587086	C	G	0.0218688	1006
13	rs206324	T	C	0.206759	1006
13	rs11841214	C	A	0.0516899	1006
13	rs11842728	T	G	0.0516899	1006
13	rs144363623	T	C	0.0218688	1006
13	rs206325	T	C	0.228628	1006
13	rs206326	C	T	0.206759	1006
13	rs139743489	G	A	0.0218688	1006
13	rs113213696	A	G	0.0208748	1006
13	rs206327	A	C	0.228628	1006
13	rs206328	T	C	0.22664	1006
13	rs17077565	C	A	0.0218688	1006
13	rs206329	A	T	0.22664	1006
13	rs206330	A	T	0.22664	1006
13	rs79781111	G	A	0.00894632	1006
13	rs206331	G	C	0.22664	1006
13	rs206332	T	C	0.204771	1006
13	rs206333	G	A	0.204771	1006
13	rs206334	C	T	0.22664	1006
13	rs169562	A	G	0.380716	1006
13	rs499966	T	G	0.606362	1006
13	rs497255	G	T	0.609344	1006
13	rs79289514	G	A	0.0218688	1006
13	rs206335	G	C	0.382704	1006
13	rs206336	G	C	0.383698	1006
13	rs206337	G	A	0.225646	1006
13	rs144734049	G	A	0.0218688	1006
13	rs206339	C	T	0.203777	1006
13	rs151323158	G	A	0.0218688	1006
13	rs743747	G	A	0.0218688	1006
13	rs78115747	T	A	0.0208748	1006
13	rs75030896	A	C	0.0218688	1006
13	rs78242917	G	C	0.0218688	1006
13	rs7330235	C	T	0.0218688	1006
13	rs181937000	C	T	0.0208748	1006
13	rs138341628	A	G	0.0218688	1006
13	rs1207950	G	A	0.0188867	1006
13	rs79664785	A	G	0.0218688	1006
13	rs73458496	C	T	0.0218688	1006
13	rs666483	T	C	0.22664	1006
13	rs77043937	G	A	0.00894632	1006
13	rs2761365	C	A	0.609344	1006
13	rs2761366	C	T	0.609344	1006
13	rs1029303	G	A	0.00397614	1006
13	rs2858139	G	A	0.382704	1006
13	rs2146994	A	C	0.382704	1006
13	rs59615353	G	A	0.0218688	1006
13	rs17077568	C	T	0.0218688	1006
13	rs3742318	T	C	0.203777	1006
13	rs17077569	G	T	0.0218688	1006
13	rs1207944	G	T	0.383698	1006
13	rs1207945	A	G	0.383698	1006
13	rs7330459	G	C	0.22664	1006
13	rs139079021	C	T	0.00795229	1006
13	rs71436479	A	G	0.0606362	1006
13	rs9534492	G	A	0.203777	1006
13	rs9534494	C	T	0.203777	1006
13	rs7321117	T	A	0.22664	1006
13	rs78946385	G	A	0.203777	1006
13	rs117478860	A	C	0.0377734	1006
13	rs115045272	C	T	0.0228628	1006
13	rs143323222	A	G	0.0149105	1006
13	rs146210838	C	T	0.0208748	1006
13	rs772646	A	G	0.610338	1006
13	rs1207947	A	C	0.383698	1006
13	rs79760042	G	C	0.0218688	1006
13	rs1207948	C	T	0.383698	1006
13	rs1576710	A	G	0.22664	1006
13	rs1081799	T	A	0.225646	1006
13	rs1081798	T	G	0.22664	1006
13	rs116191940	T	C	0.0218688	1006
13	rs1081797	T	G	0.203777	1006
13	rs1088550	G	A	0.38668	1006
13	rs1081796	A	T	0.209742	1006
13	rs2022381	G	T	0.449304	1006
13	rs703212	G	A	0.195825	1006
13	rs798268	A	G	0.653082	1006
13	rs703225	T	C	0.653082	1006
13	rs9591001	G	A	0.402584	1006
13	rs4271479	G	C	0.0437376	1006
13	rs548369	A	C	0.653082	1006
13	rs798274	G	A	0.652087	1006
13	rs703226	A	G	0.653082	1006
13	rs798273	A	T	0.654076	1006
13	rs12867596	G	A	0.0626243	1006
13	rs118161154	C	T	0.0168986	1006
13	rs9595595	T	G	0.402584	1006
13	rs642604	C	G	0.652087	1006
13	rs11839309	A	G	0.402584	1006
13	rs703228	C	T	0.650099	1006
13	rs118067638	G	T	0.0357853	1006
13	rs76173168	G	A	0.0328032	1006
13	rs380627	C	T	0.797217	1006
13	rs73173019	G	A	0.0318091	1006
13	rs17077588	G	A	0.0218688	1006
13	rs11620547	T	C	0.0467197	1006
13	rs408069	A	T	0.345924	1006
13	rs169600	T	C	0.750497	1006
13	rs207648	G	A	0.00894632	1006
13	rs9595617	G	T	0.402584	1006
13	rs9591012	G	A	0.402584	1006
13	rs117232604	C	T	0.0357853	1006
13	rs207649	C	G	0.347913	1006
13	rs9595624	T	C	0.402584	1006
13	rs207650	A	G	0.346918	1006
13	rs798272	C	G	0.347913	1006
13	rs808880	C	T	0.346918	1006
13	rs207638	C	T	0.797217	1006
13	rs9595630	T	G	0.402584	1006
13	rs207640	A	G	0.797217	1006
13	rs71436482	T	C	0.0139165	1006
13	rs71436483	T	A	0.0139165	1006
13	rs35555940	T	A	0.402584	1006
13	rs76027862	A	T	0.0347913	1006
13	rs35653298	T	C	0.0308151	1006
13	rs207641	C	A	0.346918	1006
13	rs9315167	C	T	0.402584	1006
13	rs79126213	C	T	0.0606362	1006
13	rs77551387	C	T	0.0467197	1006
13	rs2010997	G	A	0.450298	1006
13	rs743760	G	C	0.393638	1006
13	rs207642	G	T	0.794235	1006
13	rs185941	A	G	0.749503	1006
13	rs798265	C	G	0.345924	1006
13	rs798266	C	T	0.345924	1006
13	rs798267	T	C	0.749503	1006
13	rs34916533	C	A	0.399602	1006
13	rs139645291	G	T	0.0536779	1006
13	rs11844016	T	C	0.0417495	1006
13	rs207629	T	C	0.747515	1006
13	rs207630	T	C	0.746521	1006
13	rs207631	C	T	0.747515	1006
13	rs10492398	T	C	0.0447316	1006
13	rs79004890	G	A	0.0407555	1006
13	rs9315168	G	C	0.16004	1006
13	rs207632	G	C	0.345924	1006
13	rs207633	C	T	0.746521	1006
13	rs71436484	A	T	0.0318091	1006
13	rs207634	A	G	0.749503	1006
13	rs207635	T	C	0.803181	1006
13	rs207636	T	G	0.00894632	1006
13	rs207637	T	G	0.345924	1006
13	rs75993883	C	T	0.0347913	1006
13	rs808879	C	T	0.746521	1006
13	rs2858232	C	T	0.746521	1006
13	rs207643	T	C	0.746521	1006
13	rs207644	T	A	0.345924	1006
13	rs9337	G	C	0.399602	1006
13	rs35193668	C	T	0.400596	1006
13	rs207645	T	C	0.746521	1006
13	rs207646	C	T	0.746521	1006
13	rs78655300	A	G	0.0298211	1006
13	rs34419194	G	A	0.0626243	1006
13	rs621450	G	A	0.345924	1006
13	rs798269	G	C	0.799205	1006
13	rs143223050	G	A	0.0298211	1006
13	rs535803	C	T	0.746521	1006
13	rs535783	C	T	0.346918	1006
13	rs45604	G	T	0.749503	1006
13	rs392219	C	T	0.794235	1006
13	rs380916	A	G	0.795229	1006
13	rs391612	T	C	0.748509	1006
13	rs2239748	C	T	0.400596	1006
13	rs1952994	A	G	0.0447316	1006
13	rs71436485	A	G	0.0626243	1006
13	rs368535	G	A	0.746521	1006
13	rs394254	C	T	0.746521	1006
13	rs378429	A	G	0.746521	1006
13	rs147661163	C	T	0.0337972	1006
13	rs142376514	T	G	0.00596421	1006
13	rs207620	G	C	0.748509	1006
13	rs207621	T	C	0.742545	1006
13	rs191157619	G	C	0.0168986	1006
13	rs207622	C	T	0.78827	1006
13	rs207623	G	A	0.743539	1006
13	rs207624	C	T	0.743539	1006
13	rs207625	C	T	0.341948	1006
13	rs207626	G	A	0.789264	1006
13	rs12877757	T	C	0.0616302	1006
13	rs61947038	C	A	0.00894632	1006
13	rs208434	G	C	0.658052	1006
13	rs208433	G	A	0.257455	1006
13	rs12876812	C	G	0.0626243	1006
13	rs208432	C	T	0.658052	1006
13	rs9595795	T	C	0.400596	1006
13	rs208431	T	C	0.254473	1006
13	rs4941612	C	T	0.400596	1006
13	rs79701378	C	T	0.0208748	1006
13	rs7998440	G	A	0.403579	1006
13	rs8000071	C	G	0.40159	1006
13	rs144174291	C	T	0.0208748	1006
13	rs7991314	T	C	0.403579	1006
13	rs7984903	G	A	0.40159	1006
13	rs113050076	T	C	0.0526839	1006
13	rs7328733	A	C	0.403579	1006
13	rs7328939	A	G	0.403579	1006
13	rs79527327	C	T	0.027833	1006
13	rs10083285	A	G	0.411531	1006
13	rs79108535	A	G	0.0616302	1006
13	rs208428	A	G	0.210736	1006
13	rs116942307	A	G	0.0218688	1006
13	rs150925527	G	A	0.0178926	1006
13	rs187004581	C	A	0.0218688	1006
13	rs208427	A	G	0.941352	1006
13	rs7335710	C	T	0.409543	1006
13	rs11839692	C	T	0.0427435	1006
13	rs7318297	G	A	0.40159	1006
13	rs78529437	A	G	0.0298211	1006
13	rs79830091	G	C	0.027833	1006
13	rs141834255	G	C	0.0139165	1006
13	rs35817718	C	A	0.408549	1006
13	rs141706970	C	T	0.027833	1006
13	rs146279134	T	C	0.0218688	1006
13	rs112588700	A	G	0.414513	1006
13	rs12323184	T	A	0.407555	1006
13	rs12323094	C	T	0.399602	1006
13	rs12323101	G	A	0.399602	1006
13	rs4439629	G	A	0.0298211	1006
13	rs7999125	G	A	0.408549	1006
13	rs139574349	G	C	0.027833	1006
13	rs140851321	A	C	0.0298211	1006
13	rs718444	C	T	0.408549	1006
13	rs7332115	T	G	0.408549	1006
13	rs7332763	T	G	0.408549	1006
13	rs117323155	A	G	0.00894632	1006
13	rs9591134	T	A	0.408549	1006
13	rs116936950	G	A	0.0218688	1006
13	rs113789824	T	G	0.0168986	1006
13	rs9591136	C	A	0.415507	1006
13	rs9591137	T	C	0.415507	1006
13	rs9595847	C	T	0.415507	1006
13	rs208416	T	C	0.248509	1006
13	rs208417	A	T	0.66004	1006
13	rs9595850	A	G	0.419483	1006
13	rs208418	C	T	0.666998	1006
13	rs11616287	T	C	0.415507	1006
13	rs208419	A	G	0.248509	1006
13	rs147014069	A	G	0.0228628	1006
13	rs208420	A	G	0.666004	1006
13	rs129480	C	G	0.658052	1006
13	rs9591143	C	T	0.407555	1006
13	rs7994229	C	A	0.410537	1006
13	rs9591145	G	T	0.407555	1006
13	rs797994	A	G	0.680915	1006
13	rs9595877	A	G	0.399602	1006
13	rs3742320	G	A	0.407555	1006
13	rs208430	A	G	0.245527	1006
13	rs208429	T	C	0.687873	1006
13	rs9595879	C	T	0.415507	1006
13	rs9595881	C	T	0.415507	1006
13	rs78868030	G	A	0.0427435	1006
13	rs9595883	A	G	0.416501	1006
13	rs140633424	A	G	0.00695825	1006
13	rs7981943	G	T	0.419483	1006
13	rs9595885	G	A	0.408549	1006
13	rs7327429	A	C	0.419483	1006
13	rs7337687	T	C	0.416501	1006
13	rs112410737	A	G	0.0168986	1006
13	rs76928565	C	T	0.0347913	1006
13	rs9535012	A	G	0.111332	1006
13	rs9595890	T	C	0.415507	1006
13	rs7323084	A	G	0.416501	1006
13	rs7321262	G	C	0.415507	1006
13	rs422378	A	G	0.66501	1006
13	rs35028942	C	T	0.0198807	1006
13	rs9595891	C	T	0.416501	1006
13	rs142700250	A	T	0.0218688	1006
13	rs143408980	C	G	0.0238569	1006
13	rs12429084	G	C	0.419483	1006
13	rs1324414	G	A	0.416501	1006
13	rs1324415	G	A	0.416501	1006
13	rs731414	T	G	0.415507	1006
13	rs77298050	C	A	0.0357853	1006
13	rs731413	G	A	0.418489	1006
13	rs9595893	G	T	0.407555	1006
13	rs143423393	A	G	0.0337972	1006
13	rs9591159	G	T	0.407555	1006
13	rs112757190	A	G	0.407555	1006
13	rs28770476	A	C	0.407555	1006
13	rs7992980	T	C	0.407555	1006
13	rs9595902	G	A	0.399602	1006
13	rs9595903	G	A	0.399602	1006
13	rs144644324	C	T	0.0139165	1006
13	rs148595576	G	C	0.0139165	1006
13	rs9595905	G	A	0.410537	1006
13	rs9595908	T	C	0.407555	1006
13	rs9591165	G	A	0.410537	1006
13	rs139175376	A	T	0.0298211	1006
13	rs117964330	G	A	0.0188867	1006
13	rs113134537	C	T	0.0725646	1006
13	rs2021658	G	A	0.407555	1006
13	rs208424	G	T	0.244533	1006
13	rs61947055	T	C	0.461233	1006
13	rs149907961	A	G	0.0258449	1006
13	rs55880225	T	C	0.460239	1006
13	rs208426	T	C	0.709742	1006
13	rs61947058	C	T	0.463221	1006
13	rs79432248	A	G	0.0159046	1006
13	rs145305124	A	G	0.00596421	1006
13	rs208409	A	T	0.201789	1006
13	rs7998956	T	G	0.461233	1006
13	rs208410	T	C	0.245527	1006
13	rs9591180	C	G	0.409543	1006
13	rs76097963	A	G	0.0586481	1006
13	rs1018800	A	T	0.392644	1006
13	rs11840502	G	A	0.410537	1006
13	rs9591185	C	T	0.461233	1006
13	rs9595946	G	A	0.465209	1006
13	rs9595948	G	A	0.459245	1006
13	rs9595949	A	T	0.457256	1006
13	rs117059509	A	G	0.0357853	1006
13	rs139330115	G	T	0.00198807	1006
13	rs2032495	T	C	0.459245	1006
13	rs13378546	C	T	0.447316	1006
13	rs7983457	T	C	0.456262	1006
13	rs208411	T	C	0.678926	1006
13	rs9591189	T	G	0.454274	1006
13	rs208412	T	C	0.175944	1006
13	rs9591191	G	A	0.455268	1006
13	rs208413	G	A	0.219682	1006
13	rs9315172	C	T	0.447316	1006
13	rs9595962	A	C	0.455268	1006
13	rs117157181	G	A	0.0139165	1006
13	rs9595963	C	T	0.447316	1006
13	rs2320301	A	G	0.455268	1006
13	rs61948860	A	G	0.45825	1006
13	rs9591197	C	T	0.447316	1006
13	rs9591198	A	G	0.455268	1006
13	rs9595976	T	G	0.447316	1006
13	rs35968922	C	T	0.0328032	1006
13	rs399622	A	C	0.177932	1006
13	rs60278702	G	C	0.0218688	1006
13	rs7335992	G	T	0.0417495	1006
13	rs408711	G	A	0.219682	1006
13	rs9595983	A	G	0.470179	1006
13	rs56194166	G	C	0.473161	1006
13	rs2031354	A	G	0.470179	1006
13	rs2031355	T	A	0.462227	1006
13	rs17594131	T	C	0.0775348	1006
13	rs7332884	T	A	0.470179	1006
13	rs677095	T	C	0.977137	1006
13	rs117539111	T	A	0.0168986	1006
13	rs12427832	G	A	0.462227	1006
13	rs9526495	C	G	0.0258449	1006
13	rs9315173	G	T	0.473161	1006
13	rs9315174	T	C	0.470179	1006
13	rs7329120	G	T	0.470179	1006
13	rs7331393	C	T	0.470179	1006
13	rs17515873	T	G	0.470179	1006
13	rs2301388	C	G	0.470179	1006
13	rs2301389	G	A	0.470179	1006
13	rs2301390	T	C	0.470179	1006
13	rs9315175	A	T	0.476143	1006
13	rs145122647	A	G	0.0228628	1006
13	rs117802543	T	A	0.0308151	1006
13	rs76775391	C	T	0.0497018	1006
13	rs9591219	T	G	0.470179	1006
13	rs9591220	T	C	0.470179	1006
13	rs9591222	C	T	0.462227	1006
13	rs12428283	T	C	0.470179	1006
13	rs116946530	A	G	0.0636183	1006
13	rs9596032	G	T	0.469185	1006
13	rs9596035	A	G	0.470179	1006
13	rs9591226	C	T	0.470179	1006
13	rs79969381	A	G	0.0208748	1006
13	rs498372	T	G	0.204771	1006
13	rs7335546	G	A	0.470179	1006
13	rs2301393	A	G	0.470179	1006
13	rs41292173	T	C	0.026839	1006
13	rs9591228	G	A	0.470179	1006
13	rs9591229	A	G	0.462227	1006
13	rs573022	A	G	0.204771	1006
13	rs34693122	A	T	0.0248509	1006
13	rs4942791	A	G	0.471173	1006
13	rs4942792	C	G	0.462227	1006
13	rs9591230	T	C	0.470179	1006
13	rs9596046	T	C	0.470179	1006
13	rs590558	T	C	0.204771	1006
13	rs3119702	G	A	0.678926	1006
13	rs7985656	G	T	0.470179	1006
13	rs9596048	A	G	0.462227	1006
13	rs2874282	G	A	0.470179	1006
13	rs117051185	A	G	0.0139165	1006
13	rs9596051	C	T	0.470179	1006
13	rs2301391	A	T	0.462227	1006
13	rs9596056	C	A	0.470179	1006
13	rs9596057	A	G	0.470179	1006
13	rs9596058	G	A	0.470179	1006
13	rs117142625	C	T	0.026839	1006
13	rs9596059	T	A	0.470179	1006
13	rs9596060	G	A	0.470179	1006
13	rs77988234	A	G	0.0218688	1006
13	rs513329	A	G	0.204771	1006
13	rs3783267	T	C	0.470179	1006
13	rs7317147	C	T	0.470179	1006
13	rs614770	T	G	0.163022	1006
13	rs9591236	C	G	0.470179	1006
13	rs117334197	T	C	0.0149105	1006
13	rs61946428	G	C	0.0308151	1006
13	rs17077732	C	T	0.0417495	1006
13	rs117656240	A	G	0.0308151	1006
13	rs60088097	A	C	0.470179	1006
13	rs6561499	C	T	0.470179	1006
13	rs6561500	G	C	0.473161	1006
13	rs3912038	T	G	0.473161	1006
13	rs687416	C	T	0.67495	1006
13	rs4942804	T	C	0.473161	1006
13	rs12428598	T	C	0.462227	1006
13	rs12428802	T	G	0.462227	1006
13	rs12429740	A	G	0.462227	1006
13	rs150617081	C	T	0.0308151	1006
13	rs35247299	G	A	0.0318091	1006
13	rs61943540	C	T	0.0109344	1006
13	rs17077746	C	G	0.0109344	1006
13	rs117526015	T	C	0.027833	1006
13	rs7328827	C	T	0.470179	1006
13	rs3858846	T	A	0.470179	1006
13	rs3848085	C	A	0.473161	1006
```
