## Supplementary material for "Characterization of shared and ancestry-specific signals driving complex traits using multi-ancestry fine-mapping": s2.afreq

```
#CHROM	ID	REF	ALT	ALT_FREQS	OBS_CT
13	rs9576764	G	C	0.422619	1008
13	rs9548710	C	T	0.549603	1008
13	rs149676087	C	A	0.0912698	1008
13	rs34831379	G	A	0.0267857	1008
13	rs7982851	G	C	0.550595	1008
13	rs9576773	G	A	0.0694444	1008
13	rs12872806	A	G	0.0267857	1008
13	rs182848040	G	A	0.0218254	1008
13	rs78128329	T	C	0.0367063	1008
13	rs12866901	T	G	0.0267857	1008
13	rs117732288	C	T	0.0178571	1008
13	rs76498524	A	G	0.0922619	1008
13	rs148480372	C	T	0.0198413	1008
13	rs9603526	T	C	0.550595	1008
13	rs11840366	C	T	0.443452	1008
13	rs148217324	C	A	0.015873	1008
13	rs143367246	T	C	0.0178571	1008
13	rs17610977	T	G	0.0287698	1008
13	rs9548753	C	G	0.553571	1008
13	rs77871123	T	C	0.0922619	1008
13	rs943685	A	G	0.0287698	1008
13	rs67225991	G	T	0.0287698	1008
13	rs4344603	A	T	0.553571	1008
13	rs9576799	T	C	0.423611	1008
13	rs147757150	C	A	0.014881	1008
13	rs17611047	G	A	0.0257937	1008
13	rs11841006	C	G	0.0257937	1008
13	rs4142296	T	C	0.433532	1008
13	rs9548772	A	G	0.433532	1008
13	rs9603540	C	T	0.529762	1008
13	rs1410294	T	G	0.0843254	1008
13	rs1571309	G	A	0.503968	1008
13	rs1571310	C	G	0.864087	1008
13	rs9548776	C	A	0.0515873	1008
13	rs7492152	C	T	0.498016	1008
13	rs4300507	A	T	0.125992	1008
13	rs2314254	C	G	0.868056	1008
13	rs4941927	G	A	0.125992	1008
13	rs60474663	C	T	0.0744048	1008
13	rs9576821	C	G	0.352183	1008
13	rs2149079	C	A	0.0833333	1008
13	rs2149080	G	A	0.0744048	1008
13	rs2149081	A	T	0.0833333	1008
13	rs1887570	G	A	0.512897	1008
13	rs74044205	C	T	0.0833333	1008
13	rs74044206	A	G	0.0833333	1008
13	rs56667761	G	T	0.0833333	1008
13	rs56919696	C	T	0.0833333	1008
13	rs3904063	C	A	0.948413	1008
13	rs56228178	C	G	0.0833333	1008
13	rs9548788	G	A	0.0515873	1008
13	rs1923618	C	A	0.512897	1008
13	rs17076532	A	C	0.0833333	1008
13	rs9548797	C	T	0.134921	1008
13	rs74044207	C	T	0.0833333	1008
13	rs7324124	T	C	0.0515873	1008
13	rs151016958	C	T	0.0367063	1008
13	rs55873793	C	G	0.0426587	1008
13	rs55960865	A	G	0.0833333	1008
13	rs9315141	G	C	0.0833333	1008
13	rs4943675	T	C	0.0833333	1008
13	rs4943676	A	G	0.0833333	1008
13	rs17076537	A	G	0.0833333	1008
13	rs2025909	A	G	0.647817	1008
13	rs55642529	G	A	0.0833333	1008
13	rs58730965	C	A	0.0833333	1008
13	rs9566461	C	T	0.352183	1008
13	rs56932738	G	A	0.0833333	1008
13	rs17076542	A	G	0.0833333	1008
13	rs7984927	C	T	0.0515873	1008
13	rs7326062	G	A	0.511905	1008
13	rs74044210	A	G	0.0833333	1008
13	rs9548841	A	G	0.597222	1008
13	rs74044211	C	T	0.0833333	1008
13	rs12868737	C	T	0.126984	1008
13	rs9594346	A	T	0.651786	1008
13	rs9548844	T	G	0.350198	1008
13	rs9566463	G	C	0.322421	1008
13	rs55876723	T	C	0.0426587	1008
13	rs9576871	C	T	0.412698	1008
13	rs6563731	A	C	0.00297619	1008
13	rs9532405	A	G	0.436508	1008
13	rs7321373	G	A	0.0426587	1008
13	rs75712667	C	T	0.0386905	1008
13	rs7332848	A	T	0.0426587	1008
13	rs78091138	G	T	0.0644841	1008
13	rs56259817	G	A	0.0426587	1008
13	rs9594355	G	A	0.204365	1008
13	rs74732506	T	C	0.0654762	1008
13	rs9576872	G	C	0.448413	1008
13	rs9594358	G	A	0.0426587	1008
13	rs4605019	C	T	0.509921	1008
13	rs4359320	G	A	0.507937	1008
13	rs73161384	T	C	0.0426587	1008
13	rs182193516	C	G	0.0218254	1008
13	rs60299766	A	G	0.0426587	1008
13	rs9315142	C	A	0.448413	1008
13	rs139413487	G	C	0.0396825	1008
13	rs76326693	G	A	0.0396825	1008
13	rs12869488	T	C	0.21131	1008
13	rs12869489	T	A	0.212302	1008
13	rs73161388	C	T	0.0426587	1008
13	rs12584338	C	T	0.427579	1008
13	rs55657365	G	A	0.0426587	1008
13	rs140087501	C	T	0.0803571	1008
13	rs9532419	C	T	0.208333	1008
13	rs76087882	G	A	0.0813492	1008
13	rs73161390	G	A	0.0426587	1008
13	rs9646105	C	T	0.208333	1008
13	rs11839461	G	A	0.0436508	1008
13	rs9548888	T	C	0.448413	1008
13	rs9566470	G	A	0.448413	1008
13	rs61954086	C	T	0.200397	1008
13	rs58668491	A	G	0.0436508	1008
13	rs7981437	C	T	0.723214	1008
13	rs7990135	A	G	0.487103	1008
13	rs7995837	T	C	0.443452	1008
13	rs9603599	G	A	0.235119	1008
13	rs9594365	T	C	0.236111	1008
13	rs141099867	T	C	0.0218254	1008
13	rs7988433	C	T	0.276786	1008
13	rs9603607	C	T	0.236111	1008
13	rs12877171	G	A	0.236111	1008
13	rs6563749	A	G	0.485119	1008
13	rs12861275	A	G	0.236111	1008
13	rs73161396	G	A	0.0436508	1008
13	rs1322569	G	A	0.744048	1008
13	rs1322571	A	C	0.744048	1008
13	rs8002703	C	A	0.483135	1008
13	rs9603613	A	G	0.237103	1008
13	rs9566475	C	T	0.015873	1008
13	rs146284655	G	A	0.0178571	1008
13	rs17076567	G	C	0.0456349	1008
13	rs9548931	T	G	0.368056	1008
13	rs7331833	A	C	0.56746	1008
13	rs61954088	T	C	0.360119	1008
13	rs61954089	C	G	0.360119	1008
13	rs9548933	G	T	0.077381	1008
13	rs960712	A	T	0.376984	1008
13	rs9548935	G	A	0.5625	1008
13	rs9548936	T	C	0.377976	1008
13	rs77991225	C	T	0.205357	1008
13	rs9548937	A	G	0.377976	1008
13	rs9532440	G	A	0.377976	1008
13	rs117791444	A	G	0.0238095	1008
13	rs7327612	A	G	0.185516	1008
13	rs17076571	T	A	0.015873	1008
13	rs9594369	T	A	0.185516	1008
13	rs56382042	G	A	0.357143	1008
13	rs145356530	G	A	0.015873	1008
13	rs78666006	T	A	0.077381	1008
13	rs9603629	T	C	0.185516	1008
13	rs9603630	T	G	0.542659	1008
13	rs142401455	T	C	0.0257937	1008
13	rs9603631	T	C	0.542659	1008
13	rs55770536	C	T	0.357143	1008
13	rs60248911	A	T	0.357143	1008
13	rs9315143	T	C	0.542659	1008
13	rs7994300	A	T	0.015873	1008
13	rs7985751	C	A	0.015873	1008
13	rs7327232	G	A	0.185516	1008
13	rs61954093	A	T	0.433532	1008
13	rs7322563	C	T	0.185516	1008
13	rs185718095	C	A	0.031746	1008
13	rs73459186	G	C	0.282738	1008
13	rs17076574	A	G	0.015873	1008
13	rs9548955	C	T	0.229167	1008
13	rs9548956	G	C	0.0892857	1008
13	rs9532445	A	G	0.322421	1008
13	rs9548957	A	G	0.315476	1008
13	rs1885637	C	T	0.183532	1008
13	rs144022320	T	G	0.0367063	1008
13	rs10492610	G	A	0.224206	1008
13	rs9603639	C	T	0.18254	1008
13	rs7991127	C	T	0.431548	1008
13	rs9576911	C	T	0.393849	1008
13	rs9548963	C	T	0.242063	1008
13	rs12864143	A	T	0.183532	1008
13	rs12854014	G	A	0.183532	1008
13	rs10492609	G	A	0.242063	1008
13	rs12854222	C	T	0.425595	1008
13	rs17076581	C	T	0.242063	1008
13	rs17076583	C	T	0.242063	1008
13	rs17076586	C	T	0.242063	1008
13	rs7995324	T	C	0.526786	1008
13	rs9603647	C	T	0.183532	1008
13	rs9548976	A	G	0.242063	1008
13	rs113342684	T	G	0.0168651	1008
13	rs9532455	C	G	0.077381	1008
13	rs9594382	G	A	0.18254	1008
13	rs9548977	C	G	0.0843254	1008
13	rs61946567	C	T	0.230159	1008
13	rs1571311	T	C	0.512897	1008
13	rs1571312	T	C	0.18254	1008
13	rs61946568	T	C	0.229167	1008
13	rs61946569	T	C	0.229167	1008
13	rs73443768	C	T	0.227183	1008
13	rs73443769	G	A	0.227183	1008
13	rs11619671	G	T	0.18254	1008
13	rs9549005	T	C	0.077381	1008
13	rs9549007	T	C	0.411706	1008
13	rs9549008	C	T	0.077381	1008
13	rs9603650	G	A	0.18254	1008
13	rs7325059	G	T	0.411706	1008
13	rs9549009	T	C	0.411706	1008
13	rs9532472	T	C	0.512897	1008
13	rs9576929	A	T	0.444444	1008
13	rs9532478	A	T	0.229167	1008
13	rs9532479	G	A	0.077381	1008
13	rs1536635	C	T	0.18254	1008
13	rs9532480	G	A	0.228175	1008
13	rs9603657	G	A	0.183532	1008
13	rs1324011	G	A	0.22619	1008
13	rs7327825	G	A	0.97123	1008
13	rs9576936	C	T	0.030754	1008
13	rs9532486	G	A	0.195437	1008
13	rs12870532	C	T	0.385913	1008
13	rs7991339	T	G	0.0694444	1008
13	rs4943721	T	C	0.97123	1008
13	rs17076633	G	A	0.195437	1008
13	rs7334526	T	G	0.195437	1008
13	rs17076642	G	A	0.0287698	1008
13	rs138864532	C	T	0.0267857	1008
13	rs9566491	G	T	0.0972222	1008
13	rs118130871	C	T	0.0734127	1008
13	rs7996328	G	A	0.188492	1008
13	rs1324012	G	A	0.189484	1008
13	rs9549045	T	C	0.782738	1008
13	rs9646107	A	G	0.189484	1008
13	rs9646108	G	A	0.189484	1008
13	rs7333829	T	C	0.188492	1008
13	rs9549049	T	C	0.265873	1008
13	rs17076647	C	T	0.189484	1008
13	rs3848100	A	G	0.468254	1008
13	rs7318791	T	C	0.509921	1008
13	rs9549057	T	C	0.189484	1008
13	rs9549059	A	C	0.265873	1008
13	rs4943729	C	A	0.706349	1008
13	rs1322576	A	T	0.189484	1008
13	rs6563792	T	C	0.782738	1008
13	rs17076649	G	A	0.189484	1008
13	rs9549074	A	G	0.0763889	1008
13	rs9549075	G	A	0.0763889	1008
13	rs7335707	C	T	0.0763889	1008
13	rs1555633	T	G	0.775794	1008
13	rs7994829	C	T	0.699405	1008
13	rs117471947	G	A	0.0267857	1008
13	rs4941960	A	G	0.775794	1008
13	rs9549082	C	G	0.776786	1008
13	rs9549083	A	G	0.776786	1008
13	rs9549084	T	A	0.775794	1008
13	rs6563802	A	G	0.775794	1008
13	rs6563803	A	G	0.775794	1008
13	rs6563804	G	A	0.775794	1008
13	rs7995496	G	A	0.775794	1008
13	rs9549097	G	A	0.077381	1008
13	rs6563805	G	A	0.190476	1008
13	rs6563806	C	T	0.775794	1008
13	rs1322572	G	C	0.964286	1008
13	rs2146285	A	G	0.507937	1008
13	rs2146286	A	T	0.507937	1008
13	rs2181255	T	C	0.964286	1008
13	rs1322573	C	T	0.775794	1008
13	rs117083699	C	T	0.0426587	1008
13	rs1322574	T	G	0.775794	1008
13	rs1322575	C	T	0.776786	1008
13	rs7325513	A	G	0.775794	1008
13	rs9549106	A	G	0.190476	1008
13	rs2181256	C	G	0.774802	1008
13	rs7338204	T	C	0.775794	1008
13	rs7332735	A	G	0.775794	1008
13	rs4943742	G	T	0.775794	1008
13	rs9549118	A	G	0.775794	1008
13	rs45505793	T	C	0.0426587	1008
13	rs7322815	A	G	0.964286	1008
13	rs9603707	C	T	0.188492	1008
13	rs9594399	A	G	0.188492	1008
13	rs11616527	G	C	0.188492	1008
13	rs79208772	G	A	0.0426587	1008
13	rs113664467	C	T	0.190476	1008
13	rs118176159	G	A	0.0426587	1008
13	rs61946590	C	A	0.190476	1008
13	rs7987979	C	T	0.775794	1008
13	rs17076657	A	G	0.190476	1008
13	rs7322562	T	C	0.964286	1008
13	rs56166500	C	T	0.077381	1008
13	rs73163342	A	G	0.078373	1008
13	rs10492607	T	C	0.0803571	1008
13	rs7984268	G	A	0.505952	1008
13	rs9576992	C	T	0.505952	1008
13	rs2038729	G	A	0.189484	1008
13	rs9549181	G	A	0.190476	1008
13	rs147543072	A	G	0.0327381	1008
13	rs9566513	T	C	0.774802	1008
13	rs7332460	G	A	0.774802	1008
13	rs1322579	G	C	0.505952	1008
13	rs9576999	C	T	0.506944	1008
13	rs9549183	C	T	0.078373	1008
13	rs9549184	G	A	0.078373	1008
13	rs117598191	G	A	0.0347222	1008
13	rs7338341	A	G	0.769841	1008
13	rs9549192	G	C	0.190476	1008
13	rs118124144	T	C	0.0198413	1008
13	rs9549193	C	G	0.078373	1008
13	rs9532536	C	T	0.190476	1008
13	rs7992238	T	C	0.774802	1008
13	rs1322578	C	T	0.505952	1008
13	rs4943776	G	C	0.505952	1008
13	rs4943777	G	A	0.444444	1008
13	rs17076673	G	A	0.190476	1008
13	rs7333582	C	T	0.078373	1008
13	rs9603747	C	T	0.188492	1008
13	rs9549204	T	C	0.0803571	1008
13	rs10492606	T	C	0.191468	1008
13	rs9549207	G	A	0.0803571	1008
13	rs9549209	A	C	0.695437	1008
13	rs9549210	C	T	0.695437	1008
13	rs9577032	A	T	0.695437	1008
13	rs73163352	G	A	0.0803571	1008
13	rs7999518	C	A	0.698413	1008
13	rs7982163	G	T	0.698413	1008
13	rs9603755	G	T	0.185516	1008
13	rs9549213	A	C	0.775794	1008
13	rs6563833	C	A	0.188492	1008
13	rs9577037	C	A	0.503968	1008
13	rs4941978	T	C	0.775794	1008
13	rs2872643	G	T	0.695437	1008
13	rs73163357	G	C	0.0803571	1008
13	rs7319765	C	T	0.0813492	1008
13	rs151062198	T	C	0.0634921	1008
13	rs9577041	A	C	0.695437	1008
13	rs7990046	C	A	0.189484	1008
13	rs9577042	T	A	0.030754	1008
13	rs9577043	C	T	0.694444	1008
13	rs2147173	C	T	0.503968	1008
13	rs2146284	C	A	0.964286	1008
13	rs73163362	C	T	0.0803571	1008
13	rs9577044	G	A	0.695437	1008
13	rs7139573	C	T	0.695437	1008
13	rs4943787	C	T	0.503968	1008
13	rs4941983	A	G	0.503968	1008
13	rs111706557	A	C	0.00297619	1008
13	rs4635207	C	T	0.964286	1008
13	rs61946606	G	C	0.0734127	1008
13	rs7337431	C	T	0.191468	1008
13	rs9532560	A	G	0.695437	1008
13	rs75946756	T	C	0.0615079	1008
13	rs9532561	A	G	0.693452	1008
13	rs6563839	G	C	0.695437	1008
13	rs7991675	C	G	0.44246	1008
13	rs2314454	A	G	0.695437	1008
13	rs9532567	T	C	0.0803571	1008
13	rs58560389	A	G	0.191468	1008
13	rs10467356	C	T	0.188492	1008
13	rs61946609	C	T	0.19246	1008
13	rs9532569	C	A	0.964286	1008
13	rs145779669	G	A	0.0198413	1008
13	rs76088934	G	T	0.0615079	1008
13	rs7323777	T	C	0.19246	1008
13	rs8000347	C	T	0.0803571	1008
13	rs12877554	G	A	0.0327381	1008
13	rs9315145	T	C	0.0813492	1008
13	rs9532570	G	A	0.0813492	1008
13	rs9603774	C	T	0.191468	1008
13	rs9603775	G	A	0.191468	1008
13	rs1575345	A	G	0.191468	1008
13	rs139759327	G	A	0.0634921	1008
13	rs182667676	C	G	0.0198413	1008
13	rs73163367	A	C	0.078373	1008
13	rs117602606	G	A	0.0634921	1008
13	rs7994415	A	G	0.771825	1008
13	rs61946611	T	C	0.1875	1008
13	rs61946612	G	A	0.0357143	1008
13	rs61226263	T	C	0.188492	1008
13	rs55672274	C	T	0.078373	1008
13	rs1407521	G	A	0.505952	1008
13	rs591159	T	C	0.964286	1008
13	rs591656	T	C	0.964286	1008
13	rs78987300	C	T	0.0625	1008
13	rs9549284	G	A	0.0763889	1008
13	rs142386496	G	C	0.0625	1008
13	rs587151	C	G	0.175595	1008
13	rs623578	G	T	0.19246	1008
13	rs4943816	C	T	0.190476	1008
13	rs635865	A	T	0.194444	1008
13	rs4941994	A	C	0.503968	1008
13	rs4943817	A	T	0.503968	1008
13	rs56361059	C	T	0.0753968	1008
13	rs3848101	G	A	0.503968	1008
13	rs3848102	G	A	0.503968	1008
13	rs667139	G	C	0.194444	1008
13	rs9549299	G	T	0.0753968	1008
13	rs117947329	A	G	0.0188492	1008
13	rs684352	C	T	0.499008	1008
13	rs617247	T	C	0.200397	1008
13	rs544930	C	A	0.49504	1008
13	rs3848079	T	C	0.234127	1008
13	rs3848080	G	A	0.233135	1008
13	rs77791975	A	G	0.0535714	1008
13	rs144562484	G	A	0.0248016	1008
13	rs73163376	T	G	0.0753968	1008
13	rs73163377	A	G	0.0753968	1008
13	rs524566	A	G	0.478175	1008
13	rs184163367	G	A	0.0277778	1008
13	rs12877069	C	T	0.0803571	1008
13	rs9566603	T	G	0.263889	1008
13	rs9566604	T	C	0.263889	1008
13	rs473641	A	G	0.376984	1008
13	rs671746	C	T	0.375	1008
13	rs9315146	A	G	0.34127	1008
13	rs657190	T	C	0.375992	1008
13	rs641470	A	T	0.375992	1008
13	rs594468	C	T	0.375	1008
13	rs9566625	C	T	0.368056	1008
13	rs542746	G	A	0.0347222	1008
13	rs9532677	C	G	0.34127	1008
13	rs75417528	G	A	0.0615079	1008
13	rs548632	A	G	0.375992	1008
13	rs12872563	G	A	0.262897	1008
13	rs556780	G	A	0.0347222	1008
13	rs660670	A	G	0.0347222	1008
13	rs643595	T	C	0.375992	1008
13	rs12430665	C	T	0.262897	1008
13	rs537258	T	G	0.375	1008
13	rs17076723	A	G	0.077381	1008
13	rs9532698	G	A	0.34127	1008
13	rs35019373	A	G	0.077381	1008
13	rs623009	G	A	0.0347222	1008
13	rs610103	G	C	0.375992	1008
13	rs623441	G	A	0.0347222	1008
13	rs9566663	A	G	0.263889	1008
13	rs622702	A	G	0.0347222	1008
13	rs77606290	A	G	0.0704365	1008
13	rs635759	T	C	0.0347222	1008
13	rs635879	C	T	0.375992	1008
13	rs12858463	A	G	0.34127	1008
13	rs77447425	A	G	0.0664683	1008
13	rs639064	C	T	0.0347222	1008
13	rs17690112	A	G	0.34127	1008
13	rs12867836	G	A	0.34127	1008
13	rs12868611	T	C	0.34127	1008
13	rs17076740	T	C	0.077381	1008
13	rs495325	G	A	0.0347222	1008
13	rs496202	G	C	0.0347222	1008
13	rs12871982	A	G	0.34127	1008
13	rs34357381	C	A	0.077381	1008
13	rs7997102	T	C	0.34127	1008
13	rs668574	A	T	0.375992	1008
13	rs3	C	T	0.0347222	1008
13	rs4	A	G	0.0347222	1008
13	rs12584027	G	A	0.31746	1008
13	rs344	T	C	0.659722	1008
13	rs345	T	C	0.922619	1008
13	rs633180	G	T	0.625	1008
13	rs346	G	T	0.0347222	1008
13	rs634884	A	G	0.625	1008
13	rs347	G	A	0.922619	1008
13	rs348	G	C	0.659722	1008
13	rs349	G	C	0.0347222	1008
13	rs350	G	A	0.659722	1008
13	rs640772	A	C	0.625	1008
13	rs679704	G	A	0.625	1008
13	rs9532728	G	T	0.077381	1008
13	rs351	T	C	0.077381	1008
13	rs672839	A	G	0.624008	1008
13	rs12428921	G	A	0.262897	1008
13	rs12429141	G	A	0.262897	1008
13	rs7335517	C	T	0.0347222	1008
13	rs352	T	C	0.297619	1008
13	rs353	A	G	0.0347222	1008
13	rs61531788	T	C	0.227183	1008
13	rs354	A	C	0.0347222	1008
13	rs689186	G	C	0.397817	1008
13	rs9594490	A	C	0.0347222	1008
13	rs148876133	T	C	0.015873	1008
13	rs143022500	A	G	0.014881	1008
13	rs594422	A	G	0.625	1008
13	rs117893434	G	C	0.0178571	1008
13	rs606589	T	C	0.625	1008
13	rs595971	C	T	0.625	1008
13	rs596375	A	G	0.625	1008
13	rs9532734	C	T	0.229167	1008
13	rs596474	G	A	0.625	1008
13	rs622444	T	C	0.625	1008
13	rs598637	A	G	0.625	1008
13	rs355	A	G	0.0347222	1008
13	rs4941394	A	G	0.22619	1008
13	rs612045	A	G	0.625	1008
13	rs356	T	A	0.0347222	1008
13	rs357	A	G	0.368056	1008
13	rs654927	C	T	0.625	1008
13	rs640190	T	C	0.62996	1008
13	rs358	G	T	0.0347222	1008
13	rs670502	G	C	0.625	1008
13	rs138451957	G	A	0.0297619	1008
13	rs633854	A	T	0.397817	1008
13	rs147212613	C	A	0.0297619	1008
13	rs77378140	C	A	0.0297619	1008
13	rs359	C	T	0.922619	1008
13	rs2314396	C	A	0.0347222	1008
13	rs9532760	C	T	0.227183	1008
13	rs203424	C	A	0.625	1008
13	rs3848081	A	G	0.262897	1008
13	rs23506	A	T	0.625	1008
13	rs76079706	C	T	0.0525794	1008
13	rs617974	G	A	0.922619	1008
13	rs619396	T	C	0.625	1008
13	rs360	A	G	0.922619	1008
13	rs9562288	C	T	0.262897	1008
13	rs142937572	T	A	0.0267857	1008
13	rs574382912	T	C	0.176587	1008
13	rs4942034	C	T	0.219246	1008
13	rs203401	C	T	0.40377	1008
13	rs9525476	A	G	0.219246	1008
13	rs142019576	C	G	0.031746	1008
13	rs3848083	G	T	0.219246	1008
13	rs203402	T	C	0.40377	1008
13	rs361	T	C	0.0347222	1008
13	rs362	T	G	0.657738	1008
13	rs363	A	T	0.657738	1008
13	rs3848084	A	G	0.263889	1008
13	rs641696	A	G	0.40377	1008
13	rs619040	C	T	0.40377	1008
13	rs364	T	G	0.921627	1008
13	rs365	A	C	0.219246	1008
13	rs366	C	T	0.40377	1008
13	rs17633750	C	T	0.0178571	1008
13	rs367	G	A	0.219246	1008
13	rs9532800	C	T	0.219246	1008
13	rs17690317	T	G	0.219246	1008
13	rs203408	T	C	0.962302	1008
13	rs4942044	T	C	0.219246	1008
13	rs9315148	C	T	0.263889	1008
13	rs370	T	C	0.921627	1008
13	rs9532810	G	A	0.219246	1008
13	rs371	T	C	0.921627	1008
13	rs203411	G	A	0.40377	1008
13	rs172151	G	A	0.40377	1008
13	rs582274	T	C	0.40377	1008
13	rs1208447	C	A	0.40377	1008
13	rs657697	T	C	0.40377	1008
13	rs9566776	A	G	0.319444	1008
13	rs372	A	G	0.0347222	1008
13	rs75467111	A	G	0.031746	1008
13	rs9315149	A	C	0.0575397	1008
13	rs17633839	G	A	0.219246	1008
13	rs185764	G	A	0.40377	1008
13	rs203415	C	G	0.404762	1008
13	rs594523	T	C	0.404762	1008
13	rs11147475	T	C	0.219246	1008
13	rs799523	C	T	0.404762	1008
13	rs374	G	C	0.65873	1008
13	rs375	C	T	0.0347222	1008
13	rs203427	A	T	0.404762	1008
13	rs203428	A	G	0.404762	1008
13	rs117979892	A	G	0.00992063	1008
13	rs17690413	G	T	0.100198	1008
13	rs203429	C	T	0.401786	1008
13	rs376	T	C	0.923611	1008
13	rs203432	C	T	0.624008	1008
13	rs670488	G	A	0.402778	1008
13	rs116799125	A	G	0.0347222	1008
13	rs56083508	C	T	0.22123	1008
13	rs433284	C	G	0.401786	1008
13	rs451187	G	T	0.401786	1008
13	rs17076918	T	G	0.0347222	1008
13	rs614318	G	A	0.349206	1008
13	rs377	C	T	0.0347222	1008
13	rs703214	C	T	0.571429	1008
13	rs1544351	T	C	0.354167	1008
13	rs7993585	T	G	0.571429	1008
13	rs57476063	C	T	0.0347222	1008
13	rs380	G	A	0.0347222	1008
13	rs75743048	T	G	0.030754	1008
13	rs381	C	T	0.354167	1008
13	rs2106583	A	G	0.318452	1008
13	rs9562328	G	A	0.319444	1008
13	rs2012782	C	G	0.348214	1008
13	rs2773966	G	A	0.318452	1008
13	rs799527	T	C	0.645833	1008
13	rs382	C	T	0.354167	1008
13	rs4141377	A	G	0.222222	1008
13	rs150279575	G	T	0.0178571	1008
13	rs383	A	C	0.0347222	1008
13	rs384	A	G	0.0753968	1008
13	rs9590624	A	T	0.319444	1008
13	rs72623499	G	A	0.222222	1008
13	rs384975	C	T	0.349206	1008
13	rs812865	G	A	0.925595	1008
13	rs435480	C	T	0.925595	1008
13	rs400416	T	C	0.925595	1008
13	rs715332	T	C	0.266865	1008
13	rs384838	G	A	0.925595	1008
13	rs415618	C	T	0.925595	1008
13	rs9532911	C	G	0.223214	1008
13	rs2521194	A	G	0.925595	1008
13	rs2074010	A	G	0.702381	1008
13	rs11147476	A	T	0.0347222	1008
13	rs11147477	C	T	0.0347222	1008
13	rs78150276	A	G	0.0297619	1008
13	rs9525537	T	G	0.223214	1008
13	rs203413	G	T	0.703373	1008
13	rs203414	T	G	0.349206	1008
13	rs55991533	G	C	0.0347222	1008
13	rs76949257	T	C	0.0525794	1008
13	rs9532913	A	T	0.223214	1008
13	rs1576524	T	C	0.0525794	1008
13	rs75644028	G	C	0.0297619	1008
13	rs9532914	G	A	0.223214	1008
13	rs140234786	G	A	0.0714286	1008
13	rs9566834	A	G	0.266865	1008
13	rs72623500	G	T	0.223214	1008
13	rs9566835	G	A	0.266865	1008
13	rs12868766	A	G	0.266865	1008
13	rs799521	C	T	0.349206	1008
13	rs799522	T	C	0.703373	1008
13	rs6561012	G	A	0.0525794	1008
13	rs6561013	G	T	0.0525794	1008
13	rs2521196	G	C	0.925595	1008
13	rs962306	C	T	0.267857	1008
13	rs8002819	G	A	0.0525794	1008
13	rs11147478	T	C	0.267857	1008
13	rs367507	C	A	0.926587	1008
13	rs17076954	C	T	0.0525794	1008
13	rs430834	T	C	0.349206	1008
13	rs9532922	T	G	0.223214	1008
13	rs387182	T	G	0.927579	1008
13	rs402540	C	T	0.316468	1008
13	rs17076955	G	A	0.0525794	1008
13	rs7986448	C	A	0.224206	1008
13	rs418478	G	A	0.261905	1008
13	rs72623501	C	A	0.224206	1008
13	rs9532930	C	T	0.224206	1008
13	rs76774567	A	C	0.0545635	1008
13	rs799524	T	C	0.261905	1008
13	rs60214943	T	C	0.0565476	1008
13	rs1023112	G	T	0.331349	1008
13	rs756910	A	G	0.666667	1008
13	rs756911	G	C	0.666667	1008
13	rs737139	G	A	0.224206	1008
13	rs11618331	G	T	0.0188492	1008
13	rs59155429	G	C	0.0565476	1008
13	rs203416	C	T	0.261905	1008
13	rs203417	T	C	0.928571	1008
13	rs203418	C	T	0.261905	1008
13	rs9562358	A	G	0.331349	1008
13	rs76798609	G	A	0.0565476	1008
13	rs41292157	C	T	0.0565476	1008
13	rs190572056	G	C	0.0128968	1008
13	rs916756	A	G	0.542659	1008
13	rs203419	A	C	0.928571	1008
13	rs813345	T	G	0.928571	1008
13	rs811642	T	C	0.928571	1008
13	rs11619279	G	A	0.385913	1008
13	rs426307	C	T	0.487103	1008
13	rs8000017	T	A	0.0565476	1008
13	rs8000151	T	A	0.0565476	1008
13	rs77469358	C	T	0.0565476	1008
13	rs59730949	G	A	0.0575397	1008
13	rs57264894	A	G	0.0575397	1008
13	rs148417417	T	C	0.0535714	1008
13	rs9594648	T	C	0.319444	1008
13	rs78344387	C	T	0.00198413	1008
13	rs9594650	G	A	0.321429	1008
13	rs17076958	G	A	0.0535714	1008
13	rs117714346	G	A	0.0228175	1008
13	rs7995594	G	C	0.542659	1008
13	rs8002033	G	A	0.505952	1008
13	rs3742314	G	T	0.505952	1008
13	rs7983709	A	G	0.0396825	1008
13	rs449421	C	T	0.494048	1008
13	rs7988499	T	C	0.0396825	1008
13	rs9566890	C	G	0.465278	1008
13	rs35235037	A	G	0.0396825	1008
13	rs9532961	C	T	0.470238	1008
13	rs12858144	A	G	0.0396825	1008
13	rs72623502	G	T	0.135913	1008
13	rs461189	G	T	0.362103	1008
13	rs2773968	A	T	0.636905	1008
13	rs169410	T	C	0.639881	1008
13	rs660772	A	C	0.639881	1008
13	rs7322910	A	G	0.0337302	1008
13	rs203422	C	T	0.363095	1008
13	rs147685272	C	T	0.0297619	1008
13	rs203423	C	T	0.359127	1008
13	rs9562370	T	C	0.345238	1008
13	rs725995	T	G	0.606151	1008
13	rs465056	A	T	0.359127	1008
13	rs6561028	T	G	0.102183	1008
13	rs7326568	A	G	0.34623	1008
13	rs406051	A	T	0.260913	1008
13	rs7324680	G	A	0.0337302	1008
13	rs7330763	C	T	0.0337302	1008
13	rs421369	A	G	0.359127	1008
13	rs382580	T	C	0.358135	1008
13	rs368881	C	T	0.358135	1008
13	rs404234	G	A	0.359127	1008
13	rs57683861	G	A	0.260913	1008
13	rs465620	C	T	0.359127	1008
13	rs11616892	G	A	0.0337302	1008
13	rs457707	A	G	0.359127	1008
13	rs465821	C	T	0.359127	1008
13	rs365873	T	C	0.359127	1008
13	rs7334588	A	G	0.606151	1008
13	rs457753	T	C	0.367063	1008
13	rs461808	C	T	0.666667	1008
13	rs182470043	C	G	0.00892857	1008
13	rs463132	C	G	0.965278	1008
13	rs7334117	G	A	0.963294	1008
13	rs2773969	T	C	0.965278	1008
13	rs7337205	C	T	0.0337302	1008
13	rs9566926	A	G	0.145833	1008
13	rs370445	G	A	0.965278	1008
13	rs9525577	T	G	0.331349	1008
13	rs427671	A	G	0.965278	1008
13	rs391678	G	A	0.965278	1008
13	rs9533021	T	C	0.431548	1008
13	rs203404	T	C	0.641865	1008
13	rs203405	G	A	0.624008	1008
13	rs419937	A	G	0.248016	1008
13	rs378167	G	A	0.948413	1008
13	rs203406	G	A	0.790675	1008
13	rs9562384	C	T	0.0367063	1008
13	rs457936	C	T	0.313492	1008
13	rs1001852	G	C	0.486111	1008
13	rs1001853	C	T	0.477183	1008
13	rs1001854	A	G	0.502976	1008
13	rs461765	C	T	0.823413	1008
13	rs2188631	T	G	0.0595238	1008
13	rs118117686	A	G	0.0257937	1008
13	rs116864613	A	G	0.0396825	1008
13	rs9566944	G	T	0.478175	1008
13	rs436271	G	T	0.344246	1008
13	rs9566947	C	G	0.479167	1008
13	rs9562389	G	A	0.479167	1008
13	rs9566949	T	C	0.499008	1008
13	rs35640732	G	A	0.480159	1008
13	rs405750	T	C	0.822421	1008
13	rs463550	T	C	0.833333	1008
13	rs4483729	G	A	0.479167	1008
13	rs35908390	T	C	0.0595238	1008
13	rs461091	A	G	0.353175	1008
13	rs466317	A	G	0.833333	1008
13	rs407181	C	T	0.352183	1008
13	rs121046	G	A	0.352183	1008
13	rs466183	T	C	0.83631	1008
13	rs464007	C	T	0.352183	1008
13	rs458331	G	A	0.420635	1008
13	rs439716	A	C	0.83631	1008
13	rs463806	C	T	0.417659	1008
13	rs9562395	A	G	0.419643	1008
13	rs1615345	G	A	0.419643	1008
13	rs75505556	C	T	0.170635	1008
13	rs377880	T	G	0.356151	1008
13	rs442697	A	G	0.333333	1008
13	rs10459357	C	T	0.0386905	1008
13	rs9315152	G	A	0.44246	1008
13	rs429330	G	A	0.333333	1008
13	rs61946667	G	A	0.0456349	1008
13	rs430556	G	A	0.333333	1008
13	rs447522	T	C	0.333333	1008
13	rs76394389	G	A	0.0138889	1008
13	rs9315153	C	T	0.44246	1008
13	rs9315154	A	T	0.44246	1008
13	rs466282	G	A	0.333333	1008
13	rs7992130	C	G	0.0575397	1008
13	rs147205162	C	T	0.0535714	1008
13	rs1148313	A	C	0.44246	1008
13	rs11617881	T	C	0.0575397	1008
13	rs457696	T	C	0.44246	1008
13	rs456319	A	T	0.390873	1008
13	rs448909	G	A	0.390873	1008
13	rs12585416	A	G	0.0575397	1008
13	rs34609713	G	T	0.0575397	1008
13	rs12584065	C	A	0.44246	1008
13	rs449722	C	T	0.834325	1008
13	rs79183170	T	C	0.0456349	1008
13	rs175920	A	T	0.390873	1008
13	rs79200675	G	C	0.118056	1008
13	rs12161844	G	T	0.443452	1008
13	rs388445	C	T	0.333333	1008
13	rs79332190	G	A	0.0168651	1008
13	rs450341	A	T	0.390873	1008
13	rs1148314	G	A	0.443452	1008
13	rs1411481	A	T	0.0575397	1008
13	rs9562405	G	T	0.443452	1008
13	rs459747	C	T	0.333333	1008
13	rs467636	G	A	0.333333	1008
13	rs459596	C	G	0.390873	1008
13	rs17591215	C	T	0.0575397	1008
13	rs455805	G	A	0.835317	1008
13	rs204125	G	A	0.333333	1008
13	rs66609886	A	T	0.0575397	1008
13	rs67989666	G	T	0.0575397	1008
13	rs12856583	G	A	0.0575397	1008
13	rs204124	T	C	0.443452	1008
13	rs68119519	C	A	0.0575397	1008
13	rs204123	C	A	0.390873	1008
13	rs34858589	G	A	0.0575397	1008
13	rs204122	G	A	0.333333	1008
13	rs460366	A	G	0.835317	1008
13	rs204121	T	G	0.333333	1008
13	rs461782	A	G	0.835317	1008
13	rs117065773	G	A	0.0952381	1008
13	rs204120	C	T	0.332341	1008
13	rs79572725	A	G	0.00694444	1008
13	rs204118	G	A	0.316468	1008
13	rs77270397	G	A	0.441468	1008
13	rs12877736	G	A	0.031746	1008
13	rs9566985	C	T	0.441468	1008
13	rs389216	C	A	0.99504	1008
13	rs9566986	C	T	0.441468	1008
13	rs9562411	T	G	0.441468	1008
13	rs12050053	G	T	0.272817	1008
13	rs455923	C	T	0.354167	1008
13	rs2038697	A	G	0.00595238	1008
13	rs17634316	C	T	0.105159	1008
13	rs418374	A	G	0.343254	1008
13	rs416443	T	C	0.406746	1008
13	rs431506	G	T	0.406746	1008
13	rs424118	A	G	0.342262	1008
13	rs147785987	A	G	0.0248016	1008
13	rs433551	T	C	0.342262	1008
13	rs204126	G	A	0.326389	1008
13	rs117206142	C	G	0.0238095	1008
13	rs204127	G	A	0.325397	1008
13	rs9567021	G	A	0.0386905	1008
13	rs457267	A	G	0.428571	1008
13	rs144077755	A	C	0.0456349	1008
13	rs455893	G	A	0.99504	1008
13	rs74672012	C	T	0.0109127	1008
13	rs149494513	C	G	0.0347222	1008
13	rs369666	A	G	0.365079	1008
13	rs413833	C	T	0.428571	1008
13	rs467241	A	G	0.443452	1008
13	rs465023	T	A	0.443452	1008
13	rs462762	A	G	0.443452	1008
13	rs456705	T	G	0.443452	1008
13	rs412226	G	T	0.425595	1008
13	rs384765	T	C	0.347222	1008
13	rs378850	A	G	0.425595	1008
13	rs463450	T	C	0.434524	1008
13	rs462803	T	G	0.433532	1008
13	rs35997760	C	T	0.0724206	1008
13	rs458324	T	C	0.433532	1008
13	rs379693	T	A	0.140873	1008
13	rs71436461	C	T	0.0724206	1008
13	rs11838934	A	G	0.0724206	1008
13	rs392455	T	G	0.355159	1008
13	rs73444552	G	A	0.00198413	1008
13	rs402881	T	A	0.480159	1008
13	rs411126	T	G	0.480159	1008
13	rs117152316	G	A	0.046627	1008
13	rs398251	A	G	0.355159	1008
13	rs140890393	G	A	0.0128968	1008
13	rs388086	G	T	0.355159	1008
13	rs453109	C	T	0.479167	1008
13	rs144257529	A	G	0.0525794	1008
13	rs148713991	G	A	0.0525794	1008
13	rs416377	A	G	0.480159	1008
13	rs407522	G	A	0.355159	1008
13	rs78726755	A	C	0.0724206	1008
13	rs7338754	A	G	0.0724206	1008
13	rs436227	T	C	0.480159	1008
13	rs425029	A	G	0.355159	1008
13	rs456053	G	A	0.355159	1008
13	rs9533319	C	T	0.0525794	1008
13	rs78405651	A	G	0.0525794	1008
13	rs28580332	G	A	0.00198413	1008
13	rs146939666	C	G	0.046627	1008
13	rs120650	A	G	0.430556	1008
13	rs392655	C	A	0.343254	1008
13	rs74539297	G	A	0.0724206	1008
13	rs390704	A	G	0.359127	1008
13	rs117490837	A	G	0.0456349	1008
13	rs114413131	G	A	0.0456349	1008
13	rs9567094	C	G	0.397817	1008
13	rs9533342	T	C	0.0515873	1008
13	rs463365	G	A	0.359127	1008
13	rs7327274	C	T	0.0724206	1008
13	rs368140	G	C	0.468254	1008
13	rs368392	T	C	0.99504	1008
13	rs148436517	G	T	0.0386905	1008
13	rs378205	T	A	0.483135	1008
13	rs150358217	G	A	0.0515873	1008
13	rs138034597	T	C	0.113095	1008
13	rs117719571	G	A	0.0724206	1008
13	rs148806058	A	G	0.0515873	1008
13	rs141564295	A	C	0.0257937	1008
13	rs446676	A	C	0.483135	1008
13	rs421456	C	T	0.359127	1008
13	rs461603	A	G	0.359127	1008
13	rs9315155	C	T	0.397817	1008
13	rs378693	T	G	0.483135	1008
13	rs17691010	C	G	0.0456349	1008
13	rs17691016	C	A	0.0456349	1008
13	rs389831	T	A	0.483135	1008
13	rs76615559	A	G	0.0664683	1008
13	rs12864812	A	G	0.123016	1008
13	rs204568	G	T	0.359127	1008
13	rs17691046	G	T	0.39881	1008
13	rs17634507	G	A	0.0456349	1008
13	rs9989127	A	C	0.0714286	1008
13	rs185810	T	C	0.484127	1008
13	rs76757310	A	C	0.0456349	1008
13	rs733258	T	C	0.00198413	1008
13	rs139261184	T	C	0.0456349	1008
13	rs369389	A	G	0.431548	1008
13	rs407004	G	C	0.360119	1008
13	rs379261	A	G	0.431548	1008
13	rs1344098	G	A	0.0456349	1008
13	rs407389	T	G	0.483135	1008
13	rs79814202	G	A	0.0238095	1008
13	rs407961	T	A	0.431548	1008
13	rs407412	C	G	0.483135	1008
13	rs415482	C	T	0.483135	1008
13	rs446909	G	A	0.483135	1008
13	rs17691082	A	G	0.0456349	1008
13	rs423932	T	G	0.483135	1008
13	rs409496	A	G	0.361111	1008
13	rs17634577	A	G	0.0456349	1008
13	rs204566	A	G	0.367063	1008
13	rs17077047	G	A	0.112103	1008
13	rs9567133	G	A	0.511905	1008
13	rs73167112	G	A	0.0694444	1008
13	rs204567	A	G	0.207341	1008
13	rs73167113	C	T	0.0674603	1008
13	rs9567134	T	C	0.623016	1008
13	rs9315156	G	T	0.223214	1008
13	rs17591593	G	C	0.00198413	1008
13	rs9567137	G	T	0.0486111	1008
13	rs7988248	A	C	0.00198413	1008
13	rs7992602	C	T	0.706349	1008
13	rs73167118	T	C	0.21131	1008
13	rs80156437	G	T	0.249008	1008
13	rs61946693	C	G	0.00198413	1008
13	rs9562470	T	G	0.21131	1008
13	rs389740	C	A	0.419643	1008
13	rs448682	T	C	0.630952	1008
13	rs78513105	A	G	0.12004	1008
13	rs389914	G	A	0.402778	1008
13	rs426510	T	C	0.627976	1008
13	rs391180	G	A	0.627976	1008
13	rs442689	A	T	0.624008	1008
13	rs451758	C	T	0.41369	1008
13	rs465051	A	G	0.635913	1008
13	rs433669	T	C	0.417659	1008
13	rs150949255	A	G	0.0327381	1008
13	rs17507008	G	A	0.210317	1008
13	rs453774	C	A	0.625992	1008
13	rs434414	T	C	0.416667	1008
13	rs438998	T	C	0.417659	1008
13	rs465549	A	G	0.417659	1008
13	rs12583398	G	A	0.21131	1008
13	rs464935	A	C	0.417659	1008
13	rs12428144	C	T	0.22123	1008
13	rs364995	A	G	0.416667	1008
13	rs455676	T	G	0.41369	1008
13	rs9567163	C	T	0.22123	1008
13	rs457793	C	G	0.412698	1008
13	rs379096	G	A	0.633929	1008
13	rs448792	T	C	0.87996	1008
13	rs118141153	C	T	0.0198413	1008
13	rs150045560	T	C	0.0218254	1008
13	rs399197	G	A	0.410714	1008
13	rs461373	G	C	0.632937	1008
13	rs76845607	G	C	0.0962302	1008
13	rs150678103	C	A	0.0218254	1008
13	rs76711238	A	G	0.247024	1008
13	rs434856	A	T	0.411706	1008
13	rs73167129	G	A	0.208333	1008
13	rs9567188	A	T	0.219246	1008
13	rs387139	G	A	0.369048	1008
13	rs396150	G	A	0.37004	1008
13	rs78359091	G	A	0.0198413	1008
13	rs437321	G	C	0.593254	1008
13	rs79276203	T	C	0.125992	1008
13	rs75224142	A	G	0.047619	1008
13	rs11617920	C	T	0.00396825	1008
13	rs407912	T	C	0.594246	1008
13	rs78236166	T	C	0.125992	1008
13	rs2021946	T	C	0.220238	1008
13	rs2021947	C	T	0.219246	1008
13	rs61946709	A	C	0.22123	1008
13	rs4529997	T	C	0.237103	1008
13	rs455428	A	G	0.40873	1008
13	rs78363510	T	A	0.247024	1008
13	rs176059	G	A	0.40873	1008
13	rs12427736	A	G	0.236111	1008
13	rs144316598	A	G	0.0218254	1008
13	rs11147482	A	G	0.239087	1008
13	rs430317	C	T	0.410714	1008
13	rs799052	T	C	0.41369	1008
13	rs799054	G	A	0.411706	1008
13	rs185567105	C	T	0.0138889	1008
13	rs629265	T	C	0.411706	1008
13	rs79455481	C	A	0.0525794	1008
13	rs138522246	A	T	0.0327381	1008
13	rs545262	A	G	0.890873	1008
13	rs143908951	T	G	0.0327381	1008
13	rs78861205	C	T	0.0922619	1008
13	rs9567240	T	A	0.856151	1008
13	rs146605188	C	A	0.047619	1008
13	rs9567242	A	G	0.90377	1008
13	rs7335729	T	A	0.90377	1008
13	rs7330619	A	G	0.90377	1008
13	rs41308556	T	C	0.107143	1008
13	rs9652161	A	G	0.0922619	1008
13	rs9594990	A	G	0.0922619	1008
13	rs9594994	T	G	0.0922619	1008
13	rs9594995	A	G	0.0922619	1008
13	rs9594996	A	G	0.0922619	1008
13	rs188243015	T	A	0.0178571	1008
13	rs10219883	T	C	0.0922619	1008
13	rs10220102	C	T	0.0912698	1008
13	rs9590780	T	C	0.0922619	1008
13	rs4365176	G	C	0.374008	1008
13	rs17077115	T	C	0.0853175	1008
13	rs7331540	G	C	0.804563	1008
13	rs9567251	T	C	0.378968	1008
13	rs2106134	C	T	0.884921	1008
13	rs1024375	G	A	0.0793651	1008
13	rs756645	T	C	0.885913	1008
13	rs7317385	T	C	0.0793651	1008
13	rs7334889	C	G	0.0793651	1008
13	rs12873155	C	T	0.805556	1008
13	rs7981972	A	G	0.0793651	1008
13	rs66505312	T	C	0.378968	1008
13	rs10492390	C	T	0.102183	1008
13	rs9595005	G	A	0.078373	1008
13	rs150361757	C	T	0.014881	1008
13	rs7993765	T	C	0.888889	1008
13	rs192489377	C	T	0.0188492	1008
13	rs74044405	A	C	0.0793651	1008
13	rs17077119	A	T	0.0396825	1008
13	rs9590784	A	C	0.078373	1008
13	rs74957411	T	C	0.078373	1008
13	rs17507316	G	C	0.897817	1008
13	rs7320363	T	G	0.897817	1008
13	rs7330056	G	A	0.782738	1008
13	rs7330812	G	T	0.135913	1008
13	rs17077125	A	G	0.102183	1008
13	rs916593	A	G	0.900794	1008
13	rs74945198	A	G	0.214286	1008
13	rs7985410	C	T	0.882937	1008
13	rs7990912	T	C	0.483135	1008
13	rs11842137	G	A	0.030754	1008
13	rs9567260	A	C	0.649802	1008
13	rs2518794	C	T	0.202381	1008
13	rs17077128	T	C	0.102183	1008
13	rs13313317	C	T	0.102183	1008
13	rs17077130	G	A	0.0962302	1008
13	rs58214747	G	T	0.0198413	1008
13	rs117392003	G	A	0.0287698	1008
13	rs2762041	A	C	0.40377	1008
13	rs75588063	C	T	0.104167	1008
13	rs35876342	C	T	0.463294	1008
13	rs9562512	C	A	0.243056	1008
13	rs9533620	T	G	0.257937	1008
13	rs9567264	T	C	0.487103	1008
13	rs2285330	C	G	0.486111	1008
13	rs204571	A	G	0.511905	1008
13	rs204572	G	T	0.511905	1008
13	rs2285331	C	T	0.46131	1008
13	rs61946719	C	T	0.0248016	1008
13	rs78734869	G	A	0.0892857	1008
13	rs561937	A	G	0.973214	1008
13	rs191468536	G	C	0.0168651	1008
13	rs204558	C	T	0.973214	1008
13	rs61946721	G	A	0.0248016	1008
13	rs204559	A	T	0.973214	1008
13	rs204560	G	C	0.973214	1008
13	rs204561	T	C	0.161706	1008
13	rs204562	A	G	0.973214	1008
13	rs61946722	G	A	0.0248016	1008
13	rs9567282	C	A	0.550595	1008
13	rs61946723	C	T	0.0248016	1008
13	rs204564	G	T	0.973214	1008
13	rs79194437	A	G	0.0873016	1008
13	rs204565	G	C	0.973214	1008
13	rs9567296	A	T	0.552579	1008
13	rs9567297	A	G	0.465278	1008
13	rs61946724	G	A	0.0248016	1008
13	rs9567301	G	A	0.46131	1008
13	rs141874726	T	A	0.00992063	1008
13	rs395341	A	T	0.973214	1008
13	rs558585	T	G	0.973214	1008
13	rs2476719	A	G	0.405754	1008
13	rs2427867	C	T	0.973214	1008
13	rs2476720	A	G	0.973214	1008
13	rs2476721	C	G	0.973214	1008
13	rs537967	G	A	0.973214	1008
13	rs689401	A	T	0.973214	1008
13	rs689338	C	T	0.405754	1008
13	rs539834	G	A	0.973214	1008
13	rs205003	A	G	0.97123	1008
13	rs9533698	C	T	0.244048	1008
13	rs147965551	C	G	0.137897	1008
13	rs61946725	G	A	0.0257937	1008
13	rs17634824	G	A	0.465278	1008
13	rs205004	T	A	0.973214	1008
13	rs205005	A	G	0.973214	1008
13	rs11841900	G	A	0.0248016	1008
13	rs205006	A	G	0.975198	1008
13	rs205008	A	G	0.975198	1008
13	rs11842391	G	A	0.0228175	1008
13	rs205009	T	C	0.975198	1008
13	rs205010	G	A	0.162698	1008
13	rs9567325	C	T	0.568452	1008
13	rs9567327	C	T	0.464286	1008
13	rs205011	G	T	0.162698	1008
13	rs205012	A	G	0.162698	1008
13	rs189967	C	A	0.162698	1008
13	rs1004075	G	C	0.568452	1008
13	rs2011150	T	C	0.24504	1008
13	rs1984843	C	T	0.24504	1008
13	rs798972	A	T	0.730159	1008
13	rs798973	C	G	0.162698	1008
13	rs115708445	T	A	0.104167	1008
13	rs798974	C	A	0.161706	1008
13	rs9533736	C	T	0.267857	1008
13	rs798975	G	A	0.161706	1008
13	rs703215	C	T	0.429563	1008
13	rs798976	T	C	0.161706	1008
13	rs703216	A	C	0.161706	1008
13	rs703217	T	C	0.161706	1008
13	rs798977	C	T	0.430556	1008
13	rs798978	A	G	0.443452	1008
13	rs703218	G	A	0.161706	1008
13	rs67925251	C	T	0.102183	1008
13	rs9315157	C	T	0.246032	1008
13	rs9533748	C	A	0.347222	1008
13	rs57935435	C	T	0.102183	1008
13	rs61040704	A	G	0.102183	1008
13	rs143113325	G	A	0.0188492	1008
13	rs112618939	A	G	0.485119	1008
13	rs916732	C	T	0.508929	1008
13	rs2073998	C	T	0.224206	1008
13	rs798980	C	A	0.0634921	1008
13	rs703219	C	T	0.151786	1008
13	rs703220	A	G	0.165675	1008
13	rs9567370	G	A	0.265873	1008
13	rs117810708	C	A	0.0228175	1008
13	rs2520688	C	T	0.0644841	1008
13	rs73167186	C	T	0.265873	1008
13	rs2520689	G	A	0.165675	1008
13	rs9567378	A	C	0.266865	1008
13	rs2762029	A	G	0.0644841	1008
13	rs2520690	C	T	0.165675	1008
13	rs9567380	G	A	0.264881	1008
13	rs2476722	C	T	0.434524	1008
13	rs11147483	A	C	0.282738	1008
13	rs17635028	A	T	0.0763889	1008
13	rs2762030	A	G	0.434524	1008
13	rs7318406	G	A	0.0763889	1008
13	rs798970	C	T	0.165675	1008
13	rs184216575	C	A	0.0218254	1008
13	rs41300588	C	T	0.0763889	1008
13	rs798971	A	G	0.97619	1008
13	rs2073999	C	T	0.263889	1008
13	rs34413414	C	A	0.10119	1008
13	rs810134	G	A	0.97619	1008
13	rs55907050	A	G	0.193452	1008
13	rs1575522	C	T	0.165675	1008
13	rs7992065	G	A	0.263889	1008
13	rs9567393	A	G	0.281746	1008
13	rs77348680	T	A	0.10119	1008
13	rs142640006	A	G	0.0228175	1008
13	rs798956	C	G	0.165675	1008
13	rs798957	G	A	0.151786	1008
13	rs798958	T	C	0.0644841	1008
13	rs9567394	C	A	0.264881	1008
13	rs809559	T	G	0.4375	1008
13	rs73169104	C	T	0.264881	1008
13	rs117202592	T	C	0.0664683	1008
13	rs798959	A	G	0.165675	1008
13	rs798960	T	C	0.438492	1008
13	rs798961	C	T	0.0644841	1008
13	rs798962	A	G	0.0654762	1008
13	rs2073993	G	A	0.433532	1008
13	rs798963	C	T	0.433532	1008
13	rs78361250	T	G	0.10119	1008
13	rs77104176	A	G	0.10119	1008
13	rs7322062	G	A	0.0545635	1008
13	rs205015	C	T	0.0625	1008
13	rs2214122	G	C	0.433532	1008
13	rs2188584	T	A	0.436508	1008
13	rs2252552	T	C	0.165675	1008
13	rs942343	A	G	0.97619	1008
13	rs75705423	T	C	0.10119	1008
13	rs9567413	A	T	0.267857	1008
13	rs73169113	C	T	0.193452	1008
13	rs881917	G	A	0.165675	1008
13	rs2520696	G	A	0.433532	1008
13	rs2520697	A	T	0.165675	1008
13	rs1858938	G	A	0.168651	1008
13	rs1858939	C	T	0.165675	1008
13	rs2762033	G	C	0.165675	1008
13	rs2520698	C	T	0.430556	1008
13	rs2520699	C	A	0.165675	1008
13	rs2520700	C	T	0.165675	1008
13	rs2520701	C	G	0.165675	1008
13	rs2520702	C	T	0.433532	1008
13	rs113989552	A	G	0.10119	1008
13	rs2520703	A	T	0.165675	1008
13	rs2762034	G	T	0.165675	1008
13	rs73169119	T	A	0.264881	1008
13	rs73169120	C	A	0.264881	1008
13	rs9567419	G	T	0.264881	1008
13	rs9567420	T	C	0.264881	1008
13	rs2520704	A	T	0.165675	1008
13	rs2762035	A	C	0.165675	1008
13	rs2762036	T	C	0.165675	1008
13	rs2428249	T	C	0.165675	1008
13	rs61750791	T	A	0.264881	1008
13	rs73169124	G	A	0.264881	1008
13	rs9567421	A	G	0.46627	1008
13	rs141476052	C	A	0.0327381	1008
13	rs2520705	A	G	0.165675	1008
13	rs2520706	A	G	0.166667	1008
13	rs61946735	C	T	0.0763889	1008
13	rs2520707	A	G	0.994048	1008
13	rs715129	A	T	0.165675	1008
13	rs715128	C	T	0.165675	1008
13	rs113935848	A	G	0.10119	1008
13	rs2249149	G	A	0.177579	1008
13	rs2762038	T	G	0.165675	1008
13	rs9562552	A	G	0.267857	1008
13	rs2428250	A	G	0.435516	1008
13	rs9567426	C	T	0.265873	1008
13	rs812840	A	G	0.168651	1008
13	rs2520709	G	A	0.165675	1008
13	rs74451838	A	G	0.0763889	1008
13	rs144032136	C	A	0.0138889	1008
13	rs77514442	C	T	0.0962302	1008
13	rs76035998	G	A	0.10119	1008
13	rs9562553	C	T	0.464286	1008
13	rs798989	G	A	0.165675	1008
13	rs798990	C	T	0.165675	1008
13	rs798991	C	T	0.166667	1008
13	rs798992	C	A	0.165675	1008
13	rs61946736	T	C	0.0763889	1008
13	rs3803280	A	G	0.0178571	1008
13	rs798993	A	G	0.168651	1008
13	rs798994	A	G	0.165675	1008
13	rs798981	G	A	0.165675	1008
13	rs2073994	C	T	0.536706	1008
13	rs798982	A	G	0.165675	1008
13	rs77505308	G	A	0.10119	1008
13	rs9562556	T	C	0.270833	1008
13	rs798983	T	A	0.168651	1008
13	rs798984	A	G	0.165675	1008
13	rs798985	G	C	0.164683	1008
13	rs9567439	G	A	0.264881	1008
13	rs798986	T	C	0.165675	1008
13	rs798987	A	G	0.165675	1008
13	rs74642778	A	G	0.0218254	1008
13	rs76148070	T	C	0.10119	1008
13	rs798988	G	A	0.165675	1008
13	rs56079676	T	C	0.103175	1008
13	rs56289612	T	C	0.106151	1008
13	rs56186906	C	G	0.103175	1008
13	rs55830745	C	T	0.103175	1008
13	rs9315161	T	C	0.106151	1008
13	rs8002690	A	G	0.654762	1008
13	rs7985446	T	C	0.304563	1008
13	rs7338289	G	A	0.0992063	1008
13	rs9567440	G	T	0.238095	1008
13	rs6561179	G	A	0.303571	1008
13	rs9525969	C	A	0.103175	1008
13	rs7323213	A	G	0.303571	1008
13	rs9533886	T	G	0.344246	1008
13	rs9525970	G	C	0.100198	1008
13	rs9567441	G	A	0.244048	1008
13	rs139207141	G	A	0.0625	1008
13	rs1807283	C	T	0.124008	1008
13	rs79278399	T	A	0.181548	1008
13	rs7324424	T	C	0.124008	1008
13	rs77544611	G	A	0.177579	1008
13	rs9533903	T	A	0.10119	1008
13	rs74677233	T	C	0.179563	1008
13	rs1974490	A	C	0.651786	1008
13	rs7321831	C	T	0.293651	1008
13	rs9595159	G	A	0.305556	1008
13	rs12429612	A	G	0.0972222	1008
13	rs1029398	A	G	0.340278	1008
13	rs117415157	T	G	0.0208333	1008
13	rs9567445	A	T	0.650794	1008
13	rs9567446	G	A	0.236111	1008
13	rs34197581	G	A	0.306548	1008
13	rs7992848	T	C	0.666667	1008
13	rs76298865	G	A	0.180556	1008
13	rs186673989	C	T	0.0446429	1008
13	rs12869814	G	A	0.0912698	1008
13	rs798965	G	C	0.563492	1008
13	rs77241512	A	G	0.300595	1008
13	rs798966	C	G	0.996032	1008
13	rs12583096	G	A	0.296627	1008
13	rs798967	A	G	0.757937	1008
13	rs798968	C	T	0.996032	1008
13	rs798969	A	G	0.996032	1008
13	rs145010877	C	A	0.0436508	1008
13	rs7333337	T	A	0.233135	1008
13	rs12583521	G	C	0.292659	1008
13	rs205013	T	A	0.160714	1008
13	rs205014	G	A	0.599206	1008
13	rs34925559	C	T	0.291667	1008
13	rs12583237	G	A	0.291667	1008
13	rs111245823	C	T	0.0615079	1008
13	rs2762039	T	C	0.598214	1008
13	rs2073995	A	C	0.296627	1008
13	rs45467296	T	C	0.0615079	1008
13	rs9567469	A	G	0.237103	1008
13	rs17077321	T	C	0.294643	1008
13	rs7318708	T	A	0.232143	1008
13	rs2806623	G	A	0.537698	1008
13	rs80144442	G	A	0.077381	1008
13	rs2073996	A	T	0.598214	1008
13	rs2073997	A	G	0.537698	1008
13	rs77216304	C	T	0.0188492	1008
13	rs2806624	A	G	0.00396825	1008
13	rs138165196	A	G	0.0188492	1008
13	rs17068199	A	C	0.237103	1008
13	rs113993495	C	T	0.0109127	1008
13	rs80201685	G	A	0.0585317	1008
13	rs2806628	G	A	0.453373	1008
13	rs80344295	G	A	0.0257937	1008
13	rs200560222	G	A	0.00793651	1008
13	rs2254299	C	G	0.478175	1008
13	rs2025415	C	G	0.486111	1008
13	rs7322328	G	A	0.22619	1008
13	rs2806629	G	A	0.485119	1008
13	rs983130	G	A	0.0654762	1008
13	rs9567484	C	A	0.219246	1008
13	rs2520711	T	C	0.479167	1008
13	rs2806631	T	A	0.486111	1008
13	rs2520712	T	C	0.479167	1008
13	rs77500862	C	G	0.0605159	1008
13	rs2806632	A	G	0.479167	1008
13	rs2806633	C	A	0.479167	1008
13	rs2806634	G	A	0.41369	1008
13	rs2157961	A	G	0.484127	1008
13	rs10492392	T	C	0.00396825	1008
13	rs9595223	A	G	0.00694444	1008
13	rs76076299	A	C	0.00396825	1008
13	rs60951040	T	C	0.289683	1008
13	rs2806635	T	A	0.409722	1008
13	rs2520686	T	C	0.479167	1008
13	rs2806636	A	G	0.479167	1008
13	rs143240039	G	A	0.0446429	1008
13	rs2520687	T	C	0.480159	1008
13	rs73169145	G	T	0.0664683	1008
13	rs147812583	G	A	0.0267857	1008
13	rs2806637	A	T	0.414683	1008
13	rs2806638	A	G	0.480159	1008
13	rs4331229	G	A	0.00396825	1008
13	rs4941521	T	C	0.00396825	1008
13	rs9534010	C	G	0.407738	1008
13	rs56221249	A	G	0.0644841	1008
13	rs148427969	C	A	0.0208333	1008
13	rs9526028	G	C	0.420635	1008
13	rs9534017	C	T	0.212302	1008
13	rs137988491	A	T	0.0168651	1008
13	rs1380945	C	T	0.467262	1008
13	rs206084	A	G	0.480159	1008
13	rs206085	C	T	0.00396825	1008
13	rs7999304	A	G	0.477183	1008
13	rs17514595	G	A	0.0634921	1008
13	rs12874378	G	A	0.463294	1008
13	rs206087	G	A	0.00396825	1008
13	rs148133404	G	A	0.0426587	1008
13	rs441838	T	C	0.00396825	1008
13	rs1984386	G	A	0.0634921	1008
13	rs76594135	A	G	0.0505952	1008
13	rs2126043	C	T	0.463294	1008
13	rs7331819	T	G	0.235119	1008
13	rs9526033	G	A	0.400794	1008
13	rs206083	T	C	0.47619	1008
13	rs12877839	T	A	0.417659	1008
13	rs73169150	C	T	0.213294	1008
13	rs61948361	C	T	0.146825	1008
13	rs61948362	A	G	0.277778	1008
13	rs190129848	C	T	0.0734127	1008
13	rs148517047	G	A	0.0436508	1008
13	rs117846345	A	T	0.0813492	1008
13	rs17692058	T	A	0.159722	1008
13	rs17635503	G	C	0.159722	1008
13	rs17592921	T	G	0.0615079	1008
13	rs176177	C	T	0.0436508	1008
13	rs206088	C	A	0.228175	1008
13	rs76324799	G	A	0.0267857	1008
13	rs17692070	A	G	0.188492	1008
13	rs145599131	T	A	0.0248016	1008
13	rs10492393	G	A	0.263889	1008
13	rs17077381	A	G	0.188492	1008
13	rs78173385	A	G	0.0416667	1008
13	rs7981590	C	T	0.764881	1008
13	rs1460819	A	C	0.188492	1008
13	rs206089	A	T	0.0436508	1008
13	rs206090	G	A	0.0436508	1008
13	rs206091	G	A	0.0436508	1008
13	rs17077384	T	C	0.188492	1008
13	rs1460818	C	A	0.530754	1008
13	rs206092	G	T	0.0436508	1008
13	rs114827	C	G	0.0436508	1008
13	rs2078326	A	C	0.0436508	1008
13	rs206093	A	G	0.0446429	1008
13	rs206094	A	G	0.234127	1008
13	rs183270	G	A	0.234127	1008
13	rs9534076	G	C	0.147817	1008
13	rs9595279	C	T	0.264881	1008
13	rs2858211	C	T	0.19246	1008
13	rs6561216	A	G	0.984127	1008
13	rs2301386	T	A	0.093254	1008
13	rs206125	G	A	0.733135	1008
13	rs9534093	G	T	0.093254	1008
13	rs206126	G	A	0.733135	1008
13	rs206127	C	T	0.304563	1008
13	rs117380185	G	A	0.015873	1008
13	rs1126250	C	G	0.265873	1008
13	rs2022	C	T	0.156746	1008
13	rs2021	T	C	0.330357	1008
13	rs9534105	A	C	0.156746	1008
13	rs78378344	C	T	0.093254	1008
13	rs78993753	G	C	0.093254	1008
13	rs206128	G	T	0.734127	1008
13	rs206129	C	G	0.138889	1008
13	rs762891	G	T	0.329365	1008
13	rs2013080	G	A	0.306548	1008
13	rs206130	G	C	0.155754	1008
13	rs77409330	C	T	0.0952381	1008
13	rs9567542	C	T	0.331349	1008
13	rs78841918	C	T	0.0952381	1008
13	rs11838831	C	G	0.0952381	1008
13	rs206131	C	T	0.154762	1008
13	rs372670	A	G	0.154762	1008
13	rs407191	T	C	0.154762	1008
13	rs192838070	C	T	0.0128968	1008
13	rs206132	A	G	0.739087	1008
13	rs206133	T	C	0.15377	1008
13	rs206134	A	C	0.15377	1008
13	rs206135	T	C	0.15377	1008
13	rs206136	G	A	0.737103	1008
13	rs9590896	G	A	0.152778	1008
13	rs9526061	A	C	0.156746	1008
13	rs74694485	G	A	0.0952381	1008
13	rs206138	G	A	0.486111	1008
13	rs206139	C	T	0.486111	1008
13	rs206140	T	G	0.486111	1008
13	rs206141	A	C	0.486111	1008
13	rs206142	A	G	0.737103	1008
13	rs206143	G	A	0.486111	1008
13	rs206144	G	A	0.486111	1008
13	rs172241	T	C	0.486111	1008
13	rs371901	A	G	0.486111	1008
13	rs2858213	A	G	0.486111	1008
13	rs408394	G	T	0.486111	1008
13	rs2032471	A	T	0.485119	1008
13	rs176178	C	T	0.486111	1008
13	rs206100	T	C	0.486111	1008
13	rs206101	C	T	0.486111	1008
13	rs206102	C	G	0.486111	1008
13	rs206103	G	A	0.486111	1008
13	rs206105	C	T	0.486111	1008
13	rs74762519	A	G	0.0952381	1008
13	rs206106	T	C	0.486111	1008
13	rs206107	T	C	0.486111	1008
13	rs9526072	G	A	0.0952381	1008
13	rs12858289	A	C	0.332341	1008
13	rs206108	T	C	0.486111	1008
13	rs206109	G	C	0.641865	1008
13	rs142690293	T	C	0.0436508	1008
13	rs206110	G	T	0.737103	1008
13	rs206111	T	C	0.486111	1008
13	rs445909	T	C	0.485119	1008
13	rs371193	G	A	0.152778	1008
13	rs9534154	G	A	0.156746	1008
13	rs9534156	C	G	0.156746	1008
13	rs176179	G	A	0.485119	1008
13	rs74406670	G	T	0.0952381	1008
13	rs73169172	G	T	0.156746	1008
13	rs206112	A	T	0.485119	1008
13	rs4942417	A	C	0.156746	1008
13	rs367234	T	C	0.641865	1008
13	rs438903	T	C	0.737103	1008
13	rs206113	A	G	0.641865	1008
13	rs188208	A	G	0.485119	1008
13	rs9534160	G	A	0.0952381	1008
13	rs206114	A	C	0.641865	1008
13	rs206115	C	T	0.641865	1008
13	rs206116	G	A	0.485119	1008
13	rs206117	C	T	0.486111	1008
13	rs3092989	G	A	0.156746	1008
13	rs206118	A	G	0.169643	1008
13	rs206119	G	A	0.875	1008
13	rs9562605	C	T	0.310516	1008
13	rs9567552	G	T	0.324405	1008
13	rs1799943	G	A	0.360119	1008
13	rs11571576	T	C	0.0902778	1008
13	rs206120	A	G	0.173611	1008
13	rs11571579	T	C	0.369048	1008
13	rs11571582	G	T	0.0902778	1008
13	rs206122	T	C	0.695437	1008
13	rs11571583	A	C	0.368056	1008
13	rs11571584	T	C	0.0902778	1008
13	rs9534174	A	G	0.543651	1008
13	rs11571590	G	A	0.0823413	1008
13	rs11571591	G	A	0.0902778	1008
13	rs11571592	T	C	0.00198413	1008
13	rs11571594	C	T	0.0912698	1008
13	rs11571597	G	A	0.0972222	1008
13	rs11571598	C	T	0.0972222	1008
13	rs206070	G	A	0.151786	1008
13	rs11571605	G	A	0.0962302	1008
13	rs11571610	A	C	0.0962302	1008
13	rs11571613	G	C	0.369048	1008
13	rs3783265	T	C	0.0962302	1008
13	rs3752451	T	A	0.464286	1008
13	rs79990454	A	C	0.0962302	1008
13	rs79347017	A	G	0.0962302	1008
13	rs12869544	T	C	0.368056	1008
13	rs2126042	C	T	0.0793651	1008
13	rs11571638	C	A	0.0962302	1008
13	rs11147486	A	G	0.0962302	1008
13	rs766173	A	C	0.0962302	1008
13	rs144848	A	C	0.284722	1008
13	rs1801439	A	G	0.0962302	1008
13	rs11571643	C	T	0.0952381	1008
13	rs1963505	C	T	0.463294	1008
13	rs1029304	A	G	0.368056	1008
13	rs11571650	T	G	0.0952381	1008
13	rs2320236	T	C	0.0803571	1008
13	rs11571651	G	T	0.0952381	1008
13	rs1801499	T	C	0.0952381	1008
13	rs1799944	A	G	0.0972222	1008
13	rs1801406	A	G	0.368056	1008
13	rs543304	T	C	0.172619	1008
13	rs11571662	C	A	0.368056	1008
13	rs206077	C	A	0.172619	1008
13	rs117883904	G	T	0.0416667	1008
13	rs11571665	A	G	0.0962302	1008
13	rs11571671	A	G	0.0962302	1008
13	rs4942439	A	G	0.0793651	1008
13	rs4942440	G	A	0.0793651	1008
13	rs11147488	C	T	0.0962302	1008
13	rs4942443	A	T	0.0793651	1008
13	rs9567576	T	G	0.369048	1008
13	rs11571676	A	T	0.031746	1008
13	rs74834625	G	T	0.0962302	1008
13	rs206079	G	A	0.455357	1008
13	rs11571681	G	A	0.0962302	1008
13	rs11571682	T	C	0.0962302	1008
13	rs11571684	A	G	0.0962302	1008
13	rs9567578	A	G	0.369048	1008
13	rs206081	C	T	0.181548	1008
13	rs11571686	A	C	0.0634921	1008
13	rs74047010	C	T	0.0962302	1008
13	rs4942448	C	T	0.0714286	1008
13	rs11571695	A	G	0.0962302	1008
13	rs11571696	A	G	0.0634921	1008
13	rs9567582	G	C	0.366071	1008
13	rs559067	C	T	0.284722	1008
13	rs1853521	C	A	0.0714286	1008
13	rs142003293	T	C	0.0367063	1008
13	rs11571698	C	G	0.0902778	1008
13	rs11571699	T	G	0.0962302	1008
13	rs721185	A	G	0.0962302	1008
13	rs9943876	C	T	0.165675	1008
13	rs9943890	G	A	0.0704365	1008
13	rs9943888	A	G	0.0753968	1008
13	rs1460817	T	C	0.0704365	1008
13	rs1460816	G	A	0.534722	1008
13	rs1799955	A	G	0.369048	1008
13	rs11147489	C	T	0.0952381	1008
13	rs206097	G	T	0.465278	1008
13	rs117134513	A	G	0.0416667	1008
13	rs9567600	A	G	0.369048	1008
13	rs11571717	G	A	0.369048	1008
13	rs9534259	T	C	0.0704365	1008
13	rs9534262	T	C	0.53373	1008
13	rs11571722	A	C	0.0962302	1008
13	rs146753854	A	G	0.0357143	1008
13	rs11571725	A	G	0.368056	1008
13	rs11571727	C	T	0.0962302	1008
13	rs9534269	T	G	0.0704365	1008
13	rs206099	G	A	0.265873	1008
13	rs9534270	C	T	0.53373	1008
13	rs9534275	C	A	0.53373	1008
13	rs11571734	C	T	0.0704365	1008
13	rs117384844	C	T	0.0208333	1008
13	rs76370881	T	G	0.147817	1008
13	rs143161038	C	T	0.111111	1008
13	rs75649145	C	T	0.0962302	1008
13	rs11571739	C	T	0.0962302	1008
13	rs9634672	G	T	0.366071	1008
13	rs11571742	G	A	0.0704365	1008
13	rs10492395	A	T	0.0704365	1008
13	rs9567609	A	G	0.366071	1008
13	rs573014	C	T	0.197421	1008
13	rs61946969	G	A	0.366071	1008
13	rs9534318	T	C	0.532738	1008
13	rs140570300	C	G	0.0198413	1008
13	rs9534323	A	G	0.532738	1008
13	rs3764791	A	C	0.366071	1008
13	rs3764792	C	T	0.366071	1008
13	rs9567623	C	T	0.366071	1008
13	rs9526148	A	C	0.0704365	1008
13	rs4942485	A	G	0.0555556	1008
13	rs4942486	T	C	0.532738	1008
13	rs7328654	G	A	0.532738	1008
13	rs75562304	C	T	0.0208333	1008
13	rs141669194	G	A	0.0267857	1008
13	rs9534342	C	T	0.532738	1008
13	rs10870659	G	A	0.0704365	1008
13	rs9534344	G	A	0.0714286	1008
13	rs206146	G	A	0.268849	1008
13	rs7337574	G	A	0.366071	1008
13	rs7337784	G	C	0.366071	1008
13	rs11571787	T	G	0.366071	1008
13	rs9567639	G	A	0.366071	1008
13	rs75257853	G	A	0.0615079	1008
13	rs2238162	C	T	0.532738	1008
13	rs11571789	C	A	0.00198413	1008
13	rs542551	A	G	0.198413	1008
13	rs206147	T	C	0.268849	1008
13	rs2238163	A	C	0.532738	1008
13	rs11147492	T	G	0.532738	1008
13	rs11571791	C	T	0.0565476	1008
13	rs2100785	A	C	0.532738	1008
13	rs4570704	C	T	0.532738	1008
13	rs4942499	T	C	0.532738	1008
13	rs11571799	T	A	0.108135	1008
13	rs11571801	C	G	0.0882937	1008
13	rs4942505	C	T	0.532738	1008
13	rs147800399	C	T	0.0446429	1008
13	rs9534367	C	T	0.249008	1008
13	rs206340	G	A	0.268849	1008
13	rs11571809	C	T	0.0962302	1008
13	rs11571810	A	T	0.0436508	1008
13	rs11571811	G	A	0.0962302	1008
13	rs11571813	A	C	0.0962302	1008
13	rs9526165	A	G	0.53373	1008
13	rs206342	C	G	0.248016	1008
13	rs11147493	A	G	0.0208333	1008
13	rs7327867	G	A	0.532738	1008
13	rs7330025	A	G	0.532738	1008
13	rs9595456	G	A	0.0208333	1008
13	rs206343	A	G	0.248016	1008
13	rs1012130	T	C	0.0803571	1008
13	rs150075007	T	G	0.0238095	1008
13	rs517118	A	G	0.198413	1008
13	rs11147494	A	G	0.0962302	1008
13	rs1012129	G	C	0.532738	1008
13	rs11571827	T	G	0.0436508	1008
13	rs1801426	A	G	0.0208333	1008
13	rs15869	A	C	0.248016	1008
13	rs7334543	A	G	0.0714286	1008
13	rs11571836	A	G	0.366071	1008
13	rs1148321	T	A	0.801587	1008
13	rs3803282	G	A	0.0486111	1008
13	rs10492397	G	A	0.34127	1008
13	rs17692629	A	G	0.350198	1008
13	rs1207952	C	A	0.469246	1008
13	rs1207953	C	G	0.34127	1008
13	rs693963	T	C	0.670635	1008
13	rs1207954	G	C	0.771825	1008
13	rs2761367	T	G	0.670635	1008
13	rs59214163	G	A	0.368056	1008
13	rs703213	T	G	0.670635	1008
13	rs3752447	C	T	0.368056	1008
13	rs3752448	T	A	0.368056	1008
13	rs79333302	G	T	0.133929	1008
13	rs472817	G	A	0.668651	1008
13	rs9567670	T	G	0.384921	1008
13	rs17636116	C	T	0.119048	1008
13	rs206319	A	G	0.318452	1008
13	rs206320	A	G	0.319444	1008
13	rs615762	C	T	0.795635	1008
13	rs73458459	G	A	0.0208333	1008
13	rs627926	A	G	0.795635	1008
13	rs74189161	G	T	0.381944	1008
13	rs183272	C	T	0.314484	1008
13	rs629769	A	G	0.795635	1008
13	rs12861808	T	G	0.100198	1008
13	rs472873	T	C	0.299603	1008
13	rs471937	T	C	0.231151	1008
13	rs206321	A	C	0.227183	1008
13	rs206322	A	G	0.230159	1008
13	rs206323	G	A	0.655754	1008
13	rs206324	T	C	0.230159	1008
13	rs11841214	C	A	0.198413	1008
13	rs11842728	T	G	0.198413	1008
13	rs206325	T	C	0.230159	1008
13	rs206326	C	T	0.230159	1008
13	rs206327	A	C	0.230159	1008
13	rs206328	T	C	0.230159	1008
13	rs206329	A	T	0.230159	1008
13	rs206330	A	T	0.230159	1008
13	rs206331	G	C	0.230159	1008
13	rs206332	T	C	0.230159	1008
13	rs77592217	G	A	0.144841	1008
13	rs206333	G	A	0.229167	1008
13	rs139564283	G	A	0.0575397	1008
13	rs206334	C	T	0.229167	1008
13	rs169562	A	G	0.654762	1008
13	rs499966	T	G	0.883929	1008
13	rs497255	G	T	0.883929	1008
13	rs206335	G	C	0.65377	1008
13	rs206336	G	C	0.654762	1008
13	rs206337	G	A	0.229167	1008
13	rs206339	C	T	0.228175	1008
13	rs2085826	G	A	0.0674603	1008
13	rs666483	T	C	0.229167	1008
13	rs150286159	T	G	0.0744048	1008
13	rs2761365	C	A	0.883929	1008
13	rs2761366	C	T	0.883929	1008
13	rs2858139	G	A	0.654762	1008
13	rs2146994	A	C	0.655754	1008
13	rs3742318	T	C	0.229167	1008
13	rs1207944	G	T	0.654762	1008
13	rs1207945	A	G	0.655754	1008
13	rs7330459	G	C	0.229167	1008
13	rs9534492	G	A	0.230159	1008
13	rs9534494	C	T	0.228175	1008
13	rs7321117	T	A	0.228175	1008
13	rs78946385	G	A	0.228175	1008
13	rs117478860	A	C	0.00198413	1008
13	rs772646	A	G	0.883929	1008
13	rs1207947	A	C	0.654762	1008
13	rs1207948	C	T	0.651786	1008
13	rs1576710	A	G	0.229167	1008
13	rs1081799	T	A	0.229167	1008
13	rs1081798	T	G	0.229167	1008
13	rs1081797	T	G	0.229167	1008
13	rs1088550	G	A	0.676587	1008
13	rs1081796	A	T	0.204365	1008
13	rs117144163	C	A	0.0744048	1008
13	rs2022381	G	T	0.33631	1008
13	rs703212	G	A	0.201389	1008
13	rs798268	A	G	0.542659	1008
13	rs703225	T	C	0.542659	1008
13	rs9591001	G	A	0.137897	1008
13	rs4271479	G	C	0.186508	1008
13	rs9567772	C	T	0.0605159	1008
13	rs548369	A	C	0.542659	1008
13	rs117629637	A	G	0.0753968	1008
13	rs798274	G	A	0.541667	1008
13	rs703226	A	G	0.544643	1008
13	rs798273	A	T	0.542659	1008
13	rs76361429	C	T	0.0813492	1008
13	rs9595595	T	G	0.137897	1008
13	rs642604	C	G	0.542659	1008
13	rs11839309	A	G	0.137897	1008
13	rs703228	C	T	0.542659	1008
13	rs118067638	G	T	0.00198413	1008
13	rs76173168	G	A	0.0208333	1008
13	rs380627	C	T	0.794643	1008
13	rs11620547	T	C	0.199405	1008
13	rs408069	A	T	0.458333	1008
13	rs169600	T	C	0.597222	1008
13	rs9595617	G	T	0.137897	1008
13	rs9591012	G	A	0.137897	1008
13	rs117232604	C	T	0.00198413	1008
13	rs207649	C	G	0.460317	1008
13	rs9595624	T	C	0.137897	1008
13	rs207650	A	G	0.46131	1008
13	rs798272	C	G	0.460317	1008
13	rs808880	C	T	0.459325	1008
13	rs80344310	A	G	0.0406746	1008
13	rs207638	C	T	0.797619	1008
13	rs79863104	C	A	0.0297619	1008
13	rs9595630	T	G	0.137897	1008
13	rs207640	A	G	0.796627	1008
13	rs35555940	T	A	0.137897	1008
13	rs207641	C	A	0.458333	1008
13	rs9315167	C	T	0.136905	1008
13	rs77551387	C	T	0.199405	1008
13	rs116830113	T	A	0.0674603	1008
13	rs74525944	C	A	0.0128968	1008
13	rs2010997	G	A	0.340278	1008
13	rs743760	G	C	0.127976	1008
13	rs207642	G	T	0.797619	1008
13	rs189944236	C	T	0.0188492	1008
13	rs185941	A	G	0.593254	1008
13	rs798265	C	G	0.456349	1008
13	rs140307827	A	G	0.0188492	1008
13	rs798266	C	T	0.456349	1008
13	rs798267	T	C	0.594246	1008
13	rs34916533	C	A	0.130952	1008
13	rs207629	T	C	0.587302	1008
13	rs207630	T	C	0.587302	1008
13	rs58970304	G	A	0.0545635	1008
13	rs207631	C	T	0.58631	1008
13	rs10492398	T	C	0.204365	1008
13	rs117092430	C	T	0.015873	1008
13	rs183333361	T	C	0.015873	1008
13	rs9315168	G	C	0.401786	1008
13	rs207632	G	C	0.456349	1008
13	rs207633	C	T	0.58631	1008
13	rs207634	A	G	0.598214	1008
13	rs207635	T	C	0.801587	1008
13	rs207637	T	G	0.456349	1008
13	rs808879	C	T	0.592262	1008
13	rs2858232	C	T	0.592262	1008
13	rs207643	T	C	0.592262	1008
13	rs207644	T	A	0.459325	1008
13	rs9337	G	C	0.130952	1008
13	rs145115456	G	A	0.0188492	1008
13	rs35193668	C	T	0.135913	1008
13	rs207645	T	C	0.592262	1008
13	rs207646	C	T	0.592262	1008
13	rs140627599	T	C	0.0505952	1008
13	rs621450	G	A	0.454365	1008
13	rs144139855	G	A	0.0188492	1008
13	rs798269	G	C	0.802579	1008
13	rs77822091	C	T	0.0456349	1008
13	rs535803	C	T	0.58631	1008
13	rs535783	C	T	0.456349	1008
13	rs45604	G	T	0.599206	1008
13	rs392219	C	T	0.797619	1008
13	rs380916	A	G	0.797619	1008
13	rs144175630	T	C	0.0347222	1008
13	rs391612	T	C	0.599206	1008
13	rs2239748	C	T	0.135913	1008
13	rs1952994	A	G	0.198413	1008
13	rs368535	G	A	0.592262	1008
13	rs394254	C	T	0.592262	1008
13	rs378429	A	G	0.592262	1008
13	rs147661163	C	T	0.0188492	1008
13	rs207620	G	C	0.597222	1008
13	rs207621	T	C	0.594246	1008
13	rs207622	C	T	0.796627	1008
13	rs207623	G	A	0.595238	1008
13	rs207624	C	T	0.594246	1008
13	rs207625	C	T	0.459325	1008
13	rs207626	G	A	0.797619	1008
13	rs374292109	G	T	0.00892857	1008
13	rs75101540	G	T	0.0605159	1008
13	rs208434	G	C	0.53869	1008
13	rs208433	G	A	0.401786	1008
13	rs208432	C	T	0.53869	1008
13	rs9595795	T	C	0.136905	1008
13	rs140195559	G	C	0.046627	1008
13	rs208431	T	C	0.402778	1008
13	rs4941612	C	T	0.136905	1008
13	rs7998440	G	A	0.138889	1008
13	rs8000071	C	G	0.131944	1008
13	rs7991314	T	C	0.138889	1008
13	rs7984903	G	A	0.131944	1008
13	rs113050076	T	C	0.198413	1008
13	rs7328733	A	C	0.138889	1008
13	rs7328939	A	G	0.132937	1008
13	rs116897683	C	T	0.0238095	1008
13	rs116944991	C	T	0.047619	1008
13	rs10083285	A	G	0.147817	1008
13	rs79423781	A	G	0.0406746	1008
13	rs208428	A	G	0.21627	1008
13	rs7335710	C	T	0.134921	1008
13	rs11839692	C	T	0.180556	1008
13	rs7318297	G	A	0.131944	1008
13	rs76626573	T	C	0.0128968	1008
13	rs35817718	C	A	0.140873	1008
13	rs9634812	A	G	0.12004	1008
13	rs112588700	A	G	0.135913	1008
13	rs12323184	T	A	0.135913	1008
13	rs12323094	C	T	0.131944	1008
13	rs12323101	G	A	0.131944	1008
13	rs115345621	G	A	0.0128968	1008
13	rs7999125	G	A	0.135913	1008
13	rs75140185	T	C	0.0128968	1008
13	rs718444	C	T	0.140873	1008
13	rs7332115	T	G	0.141865	1008
13	rs7332763	T	G	0.140873	1008
13	rs9591134	T	A	0.140873	1008
13	rs147415316	G	C	0.031746	1008
13	rs12429371	G	A	0.031746	1008
13	rs9591136	C	A	0.135913	1008
13	rs144047170	A	G	0.0128968	1008
13	rs9591137	T	C	0.135913	1008
13	rs115695587	T	C	0.0128968	1008
13	rs9595847	C	T	0.135913	1008
13	rs143590118	C	T	0.0128968	1008
13	rs208416	T	C	0.431548	1008
13	rs208417	A	T	0.58631	1008
13	rs9595850	A	G	0.142857	1008
13	rs208418	C	T	0.576389	1008
13	rs11616287	T	C	0.135913	1008
13	rs208419	A	G	0.430556	1008
13	rs208420	A	G	0.537698	1008
13	rs129480	C	G	0.543651	1008
13	rs9591143	C	T	0.135913	1008
13	rs7994229	C	A	0.140873	1008
13	rs76403976	G	A	0.0128968	1008
13	rs9591145	G	T	0.133929	1008
13	rs797994	A	G	0.540675	1008
13	rs9595877	A	G	0.134921	1008
13	rs3742320	G	A	0.138889	1008
13	rs208430	A	G	0.383929	1008
13	rs208429	T	C	0.540675	1008
13	rs9595879	C	T	0.139881	1008
13	rs9595881	C	T	0.139881	1008
13	rs114744855	A	G	0.0128968	1008
13	rs78868030	G	A	0.178571	1008
13	rs9595883	A	G	0.138889	1008
13	rs7981943	G	T	0.143849	1008
13	rs9595885	G	A	0.134921	1008
13	rs76782957	A	G	0.0486111	1008
13	rs7327429	A	C	0.143849	1008
13	rs7337687	T	C	0.138889	1008
13	rs9535012	A	G	0.178571	1008
13	rs9595890	T	C	0.138889	1008
13	rs7323084	A	G	0.138889	1008
13	rs7321262	G	C	0.138889	1008
13	rs140647522	T	A	0.0128968	1008
13	rs422378	A	G	0.540675	1008
13	rs9595891	C	T	0.138889	1008
13	rs12429084	G	C	0.143849	1008
13	rs1324414	G	A	0.138889	1008
13	rs1324415	G	A	0.138889	1008
13	rs731414	T	G	0.138889	1008
13	rs77298050	C	A	0.00198413	1008
13	rs731413	G	A	0.143849	1008
13	rs9595893	G	T	0.138889	1008
13	rs9591159	G	T	0.138889	1008
13	rs112757190	A	G	0.138889	1008
13	rs28770476	A	C	0.138889	1008
13	rs7992980	T	C	0.138889	1008
13	rs9595902	G	A	0.134921	1008
13	rs9595903	G	A	0.134921	1008
13	rs9595905	G	A	0.143849	1008
13	rs9595908	T	C	0.138889	1008
13	rs9591165	G	A	0.143849	1008
13	rs2021658	G	A	0.138889	1008
13	rs208424	G	T	0.376984	1008
13	rs61947055	T	C	0.139881	1008
13	rs55880225	T	C	0.139881	1008
13	rs208426	T	C	0.541667	1008
13	rs114998469	G	C	0.0128968	1008
13	rs61947058	C	T	0.144841	1008
13	rs208409	A	T	0.198413	1008
13	rs7998956	T	G	0.140873	1008
13	rs208410	T	C	0.384921	1008
13	rs9591180	C	G	0.138889	1008
13	rs1018800	A	T	0.103175	1008
13	rs79751040	G	C	0.0486111	1008
13	rs11840502	G	A	0.143849	1008
13	rs75242855	A	C	0.0128968	1008
13	rs9591185	C	T	0.139881	1008
13	rs9595946	G	A	0.145833	1008
13	rs9595948	G	A	0.139881	1008
13	rs9595949	A	T	0.138889	1008
13	rs2032495	T	C	0.143849	1008
13	rs13378546	C	T	0.135913	1008
13	rs7983457	T	C	0.138889	1008
13	rs208411	T	C	0.540675	1008
13	rs9591189	T	G	0.138889	1008
13	rs208412	T	C	0.199405	1008
13	rs9591191	G	A	0.138889	1008
13	rs208413	G	A	0.377976	1008
13	rs9315172	C	T	0.134921	1008
13	rs9595962	A	C	0.138889	1008
13	rs77994360	A	G	0.0416667	1008
13	rs9595963	C	T	0.134921	1008
13	rs2320301	A	G	0.138889	1008
13	rs574934962	G	A	0.00992063	1008
13	rs61948860	A	G	0.143849	1008
13	rs9591197	C	T	0.136905	1008
13	rs9591198	A	G	0.138889	1008
13	rs9568085	A	C	0.132937	1008
13	rs76552088	A	G	0.0128968	1008
13	rs9595976	T	G	0.134921	1008
13	rs399622	A	C	0.208333	1008
13	rs7335992	G	T	0.179563	1008
13	rs408711	G	A	0.377976	1008
13	rs139829281	A	G	0.0505952	1008
13	rs9595983	A	G	0.138889	1008
13	rs56194166	G	C	0.143849	1008
13	rs145303451	C	T	0.0188492	1008
13	rs2031354	A	G	0.138889	1008
13	rs2031355	T	A	0.134921	1008
13	rs117699150	A	G	0.0198413	1008
13	rs7332884	T	A	0.138889	1008
13	rs76837553	G	A	0.0535714	1008
13	rs677095	T	C	0.987103	1008
13	rs12427832	G	A	0.134921	1008
13	rs9526495	C	G	0.0912698	1008
13	rs9315173	G	T	0.143849	1008
13	rs9315174	T	C	0.138889	1008
13	rs7329120	G	T	0.138889	1008
13	rs7331393	C	T	0.138889	1008
13	rs117714520	G	A	0.0198413	1008
13	rs17515873	T	G	0.138889	1008
13	rs2301388	C	G	0.138889	1008
13	rs2301389	G	A	0.138889	1008
13	rs2301390	T	C	0.138889	1008
13	rs9315175	A	T	0.138889	1008
13	rs76775391	C	T	0.183532	1008
13	rs75121445	A	G	0.0446429	1008
13	rs9591219	T	G	0.138889	1008
13	rs9591220	T	C	0.138889	1008
13	rs9591222	C	T	0.15377	1008
13	rs12428283	T	C	0.138889	1008
13	rs368011720	C	G	0.0198413	1008
13	rs9596032	G	T	0.138889	1008
13	rs9596035	A	G	0.138889	1008
13	rs9591226	C	T	0.138889	1008
13	rs141301889	A	G	0.0188492	1008
13	rs498372	T	G	0.37996	1008
13	rs7335546	G	A	0.138889	1008
13	rs2301393	A	G	0.138889	1008
13	rs9591228	G	A	0.138889	1008
13	rs9591229	A	G	0.134921	1008
13	rs573022	A	G	0.37996	1008
13	rs34693122	A	T	0.0674603	1008
13	rs4942791	A	G	0.138889	1008
13	rs4942792	C	G	0.134921	1008
13	rs185780683	A	T	0.0486111	1008
13	rs9591230	T	C	0.138889	1008
13	rs9596046	T	C	0.138889	1008
13	rs590558	T	C	0.376984	1008
13	rs3119702	G	A	0.532738	1008
13	rs7985656	G	T	0.138889	1008
13	rs9596048	A	G	0.134921	1008
13	rs2874282	G	A	0.138889	1008
13	rs9596051	C	T	0.138889	1008
13	rs191274900	A	G	0.0138889	1008
13	rs145023889	A	G	0.0128968	1008
13	rs2301391	A	T	0.135913	1008
13	rs9596056	C	A	0.138889	1008
13	rs9596057	A	G	0.138889	1008
13	rs9596058	G	A	0.138889	1008
13	rs9596059	T	A	0.138889	1008
13	rs9596060	G	A	0.138889	1008
13	rs513329	A	G	0.376984	1008
13	rs3783267	T	C	0.138889	1008
13	rs7317147	C	T	0.138889	1008
13	rs614770	T	G	0.197421	1008
13	rs9591236	C	G	0.138889	1008
13	rs17077732	C	T	0.180556	1008
13	rs60088097	A	C	0.138889	1008
13	rs6561499	C	T	0.138889	1008
13	rs6561500	G	C	0.143849	1008
13	rs3912038	T	G	0.143849	1008
13	rs687416	C	T	0.531746	1008
13	rs4942804	T	C	0.143849	1008
13	rs12428598	T	C	0.134921	1008
13	rs12428802	T	G	0.134921	1008
13	rs12429740	A	G	0.134921	1008
13	rs7328827	C	T	0.138889	1008
13	rs118104257	G	C	0.015873	1008
13	rs3858846	T	A	0.138889	1008
13	rs3848085	C	A	0.143849	1008
```
