## Supplementary material for "Characterization of shared and ancestry-specific signals driving complex traits using multi-ancestry fine-mapping": s2_ref.bim

```
13	rs9576764	0	32263977	G	C
13	rs9548710	0	32266119	C	T
13	rs149676087	0	32266590	C	A
13	rs34831379	0	32266840	G	A
13	rs7982851	0	32268963	G	C
13	rs9576773	0	32270018	G	A
13	rs12872806	0	32271102	A	G
13	rs182848040	0	32271329	G	A
13	rs78128329	0	32271426	T	C
13	rs12866901	0	32273655	T	G
13	rs117732288	0	32274934	C	T
13	rs76498524	0	32275036	A	G
13	rs148480372	0	32275237	C	T
13	rs9603526	0	32275990	T	C
13	rs11840366	0	32277492	C	T
13	rs148217324	0	32277627	C	A
13	rs143367246	0	32278551	T	C
13	rs17610977	0	32279238	T	G
13	rs9548753	0	32279504	C	G
13	rs77871123	0	32279792	T	C
13	rs943685	0	32280119	A	G
13	rs67225991	0	32280660	G	T
13	rs4344603	0	32281730	A	T
13	rs9576799	0	32282919	T	C
13	rs147757150	0	32283495	C	A
13	rs17611047	0	32283662	G	A
13	rs11841006	0	32284171	C	G
13	rs4142296	0	32284393	T	C
13	rs9548772	0	32284493	A	G
13	rs9603540	0	32284500	C	T
13	rs1410294	0	32286202	T	G
13	rs1571309	0	32286296	G	A
13	rs1571310	0	32286427	C	G
13	rs9548776	0	32286665	C	A
13	rs7492152	0	32286747	C	T
13	rs4300507	0	32286997	A	T
13	rs2314254	0	32287487	C	G
13	rs4941927	0	32287962	G	A
13	rs60474663	0	32289008	C	T
13	rs9576821	0	32289151	C	G
13	rs2149079	0	32289705	C	A
13	rs2149080	0	32289797	G	A
13	rs2149081	0	32289878	A	T
13	rs1887570	0	32290047	G	A
13	rs74044205	0	32290220	C	T
13	rs74044206	0	32290229	A	G
13	rs56667761	0	32290606	G	T
13	rs56919696	0	32290913	C	T
13	rs3904063	0	32291079	C	A
13	rs56228178	0	32291192	C	G
13	rs9548788	0	32292098	G	A
13	rs1923618	0	32292149	C	A
13	rs17076532	0	32292353	A	C
13	rs9548797	0	32292512	C	T
13	rs74044207	0	32292780	C	T
13	rs7324124	0	32293064	T	C
13	rs151016958	0	32294380	C	T
13	rs55873793	0	32295425	C	G
13	rs55960865	0	32295969	A	G
13	rs9315141	0	32296051	G	C
13	rs4943675	0	32296307	T	C
13	rs4943676	0	32296652	A	G
13	rs17076537	0	32297296	A	G
13	rs2025909	0	32298685	A	G
13	rs55642529	0	32298725	G	A
13	rs58730965	0	32298733	C	A
13	rs9566461	0	32298752	C	T
13	rs56932738	0	32298895	G	A
13	rs17076542	0	32299683	A	G
13	rs7984927	0	32300345	C	T
13	rs7326062	0	32300448	G	A
13	rs74044210	0	32300505	A	G
13	rs9548841	0	32300551	A	G
13	rs74044211	0	32300561	C	T
13	rs12868737	0	32300836	C	T
13	rs9594346	0	32300975	A	T
13	rs9548844	0	32301126	T	G
13	rs9566463	0	32301388	G	C
13	rs55876723	0	32302001	T	C
13	rs9576871	0	32302028	C	T
13	rs6563731	0	32302207	A	C
13	rs9532405	0	32302247	A	G
13	rs7321373	0	32302841	G	A
13	rs75712667	0	32303695	C	T
13	rs7332848	0	32304155	A	T
13	rs78091138	0	32304260	G	T
13	rs56259817	0	32304521	G	A
13	rs9594355	0	32304533	G	A
13	rs74732506	0	32304910	T	C
13	rs9576872	0	32305059	G	C
13	rs9594358	0	32305310	G	A
13	rs4605019	0	32305368	C	T
13	rs4359320	0	32305370	G	A
13	rs73161384	0	32305445	T	C
13	rs182193516	0	32306235	C	G
13	rs60299766	0	32306248	A	G
13	rs9315142	0	32306437	C	A
13	rs139413487	0	32306867	G	C
13	rs76326693	0	32307819	G	A
13	rs12869488	0	32307881	T	C
13	rs12869489	0	32307883	T	A
13	rs73161388	0	32307898	C	T
13	rs12584338	0	32308259	C	T
13	rs55657365	0	32308363	G	A
13	rs140087501	0	32308496	C	T
13	rs9532419	0	32309258	C	T
13	rs76087882	0	32309917	G	A
13	rs73161390	0	32310010	G	A
13	rs9646105	0	32310075	C	T
13	rs11839461	0	32310550	G	A
13	rs9548888	0	32310636	T	C
13	rs9566470	0	32310769	G	A
13	rs61954086	0	32311334	C	T
13	rs58668491	0	32311464	A	G
13	rs7981437	0	32311696	C	T
13	rs7990135	0	32311794	A	G
13	rs7995837	0	32311814	T	C
13	rs9603599	0	32312161	G	A
13	rs9594365	0	32312179	T	C
13	rs141099867	0	32312265	T	C
13	rs7988433	0	32313195	C	T
13	rs9603607	0	32314212	C	T
13	rs12877171	0	32314890	G	A
13	rs6563749	0	32315316	A	G
13	rs12861275	0	32315350	A	G
13	rs73161396	0	32315801	G	A
13	rs1322569	0	32316879	G	A
13	rs1322571	0	32316977	A	C
13	rs8002703	0	32317249	C	A
13	rs9603613	0	32317383	A	G
13	rs9566475	0	32317489	C	T
13	rs146284655	0	32317584	G	A
13	rs17076567	0	32317636	G	C
13	rs9548931	0	32317943	T	G
13	rs7331833	0	32318101	A	C
13	rs61954088	0	32318373	T	C
13	rs61954089	0	32318417	C	G
13	rs9548933	0	32318952	G	T
13	rs960712	0	32319503	A	T
13	rs9548935	0	32319880	G	A
13	rs9548936	0	32319994	T	C
13	rs77991225	0	32320051	C	T
13	rs9548937	0	32320052	A	G
13	rs9532440	0	32320076	G	A
13	rs117791444	0	32320294	A	G
13	rs7327612	0	32320716	A	G
13	rs17076571	0	32321109	T	A
13	rs9594369	0	32321924	T	A
13	rs56382042	0	32323279	G	A
13	rs145356530	0	32323554	G	A
13	rs78666006	0	32323652	T	A
13	rs9603629	0	32323684	T	C
13	rs9603630	0	32323704	T	G
13	rs142401455	0	32323751	T	C
13	rs9603631	0	32323826	T	C
13	rs55770536	0	32323996	C	T
13	rs60248911	0	32324062	A	T
13	rs9315143	0	32324793	T	C
13	rs7994300	0	32324827	A	T
13	rs7985751	0	32324924	C	A
13	rs7327232	0	32325151	G	A
13	rs61954093	0	32325207	A	T
13	rs7322563	0	32325297	C	T
13	rs185718095	0	32325964	C	A
13	rs73459186	0	32326414	G	C
13	rs17076574	0	32326602	A	G
13	rs9548955	0	32326851	C	T
13	rs9548956	0	32326917	G	C
13	rs9532445	0	32326922	A	G
13	rs9548957	0	32327091	A	G
13	rs1885637	0	32327217	C	T
13	rs144022320	0	32328214	T	G
13	rs10492610	0	32328328	G	A
13	rs9603639	0	32328688	C	T
13	rs7991127	0	32329039	C	T
13	rs9576911	0	32329118	C	T
13	rs9548963	0	32329155	C	T
13	rs12864143	0	32329243	A	T
13	rs12854014	0	32330034	G	A
13	rs10492609	0	32330179	G	A
13	rs12854222	0	32330271	C	T
13	rs17076581	0	32330421	C	T
13	rs17076583	0	32330546	C	T
13	rs17076586	0	32330596	C	T
13	rs7995324	0	32330799	T	C
13	rs9603647	0	32331781	C	T
13	rs9548976	0	32332013	A	G
13	rs113342684	0	32332026	T	G
13	rs9532455	0	32332044	C	G
13	rs9594382	0	32332217	G	A
13	rs9548977	0	32332292	C	G
13	rs61946567	0	32332556	C	T
13	rs1571311	0	32332661	T	C
13	rs1571312	0	32332680	T	C
13	rs61946568	0	32333162	T	C
13	rs61946569	0	32333262	T	C
13	rs73443768	0	32333422	C	T
13	rs73443769	0	32333431	G	A
13	rs11619671	0	32334093	G	T
13	rs9549005	0	32334205	T	C
13	rs9549007	0	32334522	T	C
13	rs9549008	0	32334587	C	T
13	rs9603650	0	32334801	G	A
13	rs7325059	0	32334869	G	T
13	rs9549009	0	32334871	T	C
13	rs9532472	0	32335146	T	C
13	rs9576929	0	32335526	A	T
13	rs9532478	0	32335840	A	T
13	rs9532479	0	32335880	G	A
13	rs1536635	0	32336040	C	T
13	rs9532480	0	32336386	G	A
13	rs9603657	0	32336534	G	A
13	rs1324011	0	32336737	G	A
13	rs7327825	0	32337461	G	A
13	rs9576936	0	32338885	C	T
13	rs9532486	0	32339012	G	A
13	rs12870532	0	32339382	C	T
13	rs7991339	0	32339465	T	G
13	rs4943721	0	32339561	T	C
13	rs17076633	0	32339625	G	A
13	rs7334526	0	32340482	T	G
13	rs17076642	0	32342611	G	A
13	rs138864532	0	32343519	C	T
13	rs9566491	0	32343997	G	T
13	rs118130871	0	32344623	C	T
13	rs7996328	0	32344989	G	A
13	rs1324012	0	32345208	G	A
13	rs9549045	0	32345752	T	C
13	rs9646107	0	32346060	A	G
13	rs9646108	0	32346241	G	A
13	rs7333829	0	32348573	T	C
13	rs9549049	0	32348859	T	C
13	rs17076647	0	32348987	C	T
13	rs3848100	0	32349017	A	G
13	rs7318791	0	32350325	T	C
13	rs9549057	0	32350582	T	C
13	rs9549059	0	32351162	A	C
13	rs4943729	0	32353100	C	A
13	rs1322576	0	32353639	A	T
13	rs6563792	0	32353791	T	C
13	rs17076649	0	32354009	G	A
13	rs9549074	0	32354131	A	G
13	rs9549075	0	32354309	G	A
13	rs7335707	0	32354883	C	T
13	rs1555633	0	32355432	T	G
13	rs7994829	0	32356288	C	T
13	rs117471947	0	32356777	G	A
13	rs4941960	0	32357083	A	G
13	rs9549082	0	32357343	C	G
13	rs9549083	0	32357358	A	G
13	rs9549084	0	32357535	T	A
13	rs6563802	0	32358227	A	G
13	rs6563803	0	32358260	A	G
13	rs6563804	0	32358528	G	A
13	rs7995496	0	32358946	G	A
13	rs9549097	0	32359192	G	A
13	rs6563805	0	32359225	G	A
13	rs6563806	0	32359404	C	T
13	rs1322572	0	32359456	G	C
13	rs2146285	0	32359778	A	G
13	rs2146286	0	32359886	A	T
13	rs2181255	0	32359960	T	C
13	rs1322573	0	32360108	C	T
13	rs117083699	0	32360165	C	T
13	rs1322574	0	32360279	T	G
13	rs1322575	0	32360349	C	T
13	rs7325513	0	32360547	A	G
13	rs9549106	0	32360583	A	G
13	rs2181256	0	32361132	C	G
13	rs7338204	0	32361659	T	C
13	rs7332735	0	32361825	A	G
13	rs4943742	0	32362209	G	T
13	rs9549118	0	32362554	A	G
13	rs45505793	0	32363217	T	C
13	rs7322815	0	32363958	A	G
13	rs9603707	0	32364831	C	T
13	rs9594399	0	32365271	A	G
13	rs11616527	0	32368419	G	C
13	rs79208772	0	32368973	G	A
13	rs113664467	0	32369347	C	T
13	rs118176159	0	32369399	G	A
13	rs61946590	0	32370040	C	A
13	rs7987979	0	32370660	C	T
13	rs17076657	0	32371361	A	G
13	rs7322562	0	32371651	T	C
13	rs56166500	0	32372014	C	T
13	rs73163342	0	32373089	A	G
13	rs10492607	0	32373115	T	C
13	rs7984268	0	32373300	G	A
13	rs9576992	0	32373942	C	T
13	rs2038729	0	32374281	G	A
13	rs9549181	0	32374321	G	A
13	rs147543072	0	32374554	A	G
13	rs9566513	0	32374695	T	C
13	rs7332460	0	32374788	G	A
13	rs1322579	0	32375154	G	C
13	rs9576999	0	32375453	C	T
13	rs9549183	0	32375481	C	T
13	rs9549184	0	32375587	G	A
13	rs117598191	0	32375914	G	A
13	rs7338341	0	32376718	A	G
13	rs9549192	0	32377128	G	C
13	rs118124144	0	32377390	T	C
13	rs9549193	0	32377638	C	G
13	rs9532536	0	32378214	C	T
13	rs7992238	0	32378506	T	C
13	rs1322578	0	32379077	C	T
13	rs4943776	0	32380134	G	C
13	rs4943777	0	32380317	G	A
13	rs17076673	0	32381039	G	A
13	rs7333582	0	32381455	C	T
13	rs9603747	0	32382043	C	T
13	rs9549204	0	32382683	T	C
13	rs10492606	0	32383225	T	C
13	rs9549207	0	32384284	G	A
13	rs9549209	0	32384535	A	C
13	rs9549210	0	32384552	C	T
13	rs9577032	0	32385025	A	T
13	rs73163352	0	32385250	G	A
13	rs7999518	0	32385323	C	A
13	rs7982163	0	32385327	G	T
13	rs9603755	0	32385331	G	T
13	rs9549213	0	32385799	A	C
13	rs6563833	0	32385874	C	A
13	rs9577037	0	32385943	C	A
13	rs4941978	0	32386199	T	C
13	rs2872643	0	32386994	G	T
13	rs73163357	0	32387045	G	C
13	rs7319765	0	32387516	C	T
13	rs151062198	0	32387782	T	C
13	rs9577041	0	32388101	A	C
13	rs7990046	0	32388666	C	A
13	rs9577042	0	32388811	T	A
13	rs9577043	0	32388866	C	T
13	rs2147173	0	32389144	C	T
13	rs2146284	0	32389332	C	A
13	rs73163362	0	32389975	C	T
13	rs9577044	0	32389976	G	A
13	rs7139573	0	32390588	C	T
13	rs4943787	0	32391299	C	T
13	rs4941983	0	32391327	A	G
13	rs111706557	0	32391561	A	C
13	rs4635207	0	32392752	C	T
13	rs61946606	0	32392865	G	C
13	rs7337431	0	32394301	C	T
13	rs9532560	0	32397113	A	G
13	rs75946756	0	32397184	T	C
13	rs9532561	0	32397359	A	G
13	rs6563839	0	32397444	G	C
13	rs7991675	0	32397987	C	G
13	rs2314454	0	32398259	A	G
13	rs9532567	0	32399810	T	C
13	rs58560389	0	32399888	A	G
13	rs10467356	0	32399975	C	T
13	rs61946609	0	32400254	C	T
13	rs9532569	0	32400608	C	A
13	rs145779669	0	32401060	G	A
13	rs76088934	0	32401070	G	T
13	rs7323777	0	32402392	T	C
13	rs8000347	0	32402700	C	T
13	rs12877554	0	32402996	G	A
13	rs9315145	0	32403684	T	C
13	rs9532570	0	32403817	G	A
13	rs9603774	0	32404671	C	T
13	rs9603775	0	32404722	G	A
13	rs1575345	0	32407576	A	G
13	rs139759327	0	32408548	G	A
13	rs182667676	0	32410007	C	G
13	rs73163367	0	32411501	A	C
13	rs117602606	0	32411645	G	A
13	rs7994415	0	32412709	A	G
13	rs61946611	0	32413119	T	C
13	rs61946612	0	32413137	G	A
13	rs61226263	0	32413219	T	C
13	rs55672274	0	32413265	C	T
13	rs1407521	0	32413678	G	A
13	rs591159	0	32416442	T	C
13	rs591656	0	32416573	T	C
13	rs78987300	0	32416588	C	T
13	rs9549284	0	32416711	G	A
13	rs142386496	0	32419710	G	C
13	rs587151	0	32419886	C	G
13	rs623578	0	32421130	G	T
13	rs4943816	0	32421423	C	T
13	rs635865	0	32421604	A	T
13	rs4941994	0	32421657	A	C
13	rs4943817	0	32421701	A	T
13	rs56361059	0	32422160	C	T
13	rs3848101	0	32422241	G	A
13	rs3848102	0	32422459	G	A
13	rs667139	0	32422611	G	C
13	rs9549299	0	32423045	G	T
13	rs117947329	0	32423606	A	G
13	rs684352	0	32424102	C	T
13	rs617247	0	32426318	T	C
13	rs544930	0	32426395	C	A
13	rs3848079	0	32426730	T	C
13	rs3848080	0	32426943	G	A
13	rs77791975	0	32427989	A	G
13	rs144562484	0	32428531	G	A
13	rs73163376	0	32428601	T	G
13	rs73163377	0	32428754	A	G
13	rs524566	0	32429355	A	G
13	rs184163367	0	32430253	G	A
13	rs12877069	0	32430415	C	T
13	rs9566603	0	32430939	T	G
13	rs9566604	0	32430965	T	C
13	rs473641	0	32431244	A	G
13	rs671746	0	32431263	C	T
13	rs9315146	0	32432193	A	G
13	rs657190	0	32432232	T	C
13	rs641470	0	32433415	A	T
13	rs594468	0	32433799	C	T
13	rs9566625	0	32433803	C	T
13	rs542746	0	32434192	G	A
13	rs9532677	0	32434303	C	G
13	rs75417528	0	32435132	G	A
13	rs548632	0	32436303	A	G
13	rs12872563	0	32436732	G	A
13	rs556780	0	32437160	G	A
13	rs660670	0	32438024	A	G
13	rs643595	0	32439508	T	C
13	rs12430665	0	32440065	C	T
13	rs537258	0	32440146	T	G
13	rs17076723	0	32440672	A	G
13	rs9532698	0	32441332	G	A
13	rs35019373	0	32441628	A	G
13	rs623009	0	32441905	G	A
13	rs610103	0	32441906	G	C
13	rs623441	0	32442015	G	A
13	rs9566663	0	32442311	A	G
13	rs622702	0	32442347	A	G
13	rs77606290	0	32442397	A	G
13	rs635759	0	32442510	T	C
13	rs635879	0	32443042	C	T
13	rs12858463	0	32443378	A	G
13	rs77447425	0	32443406	A	G
13	rs639064	0	32443752	C	T
13	rs17690112	0	32443902	A	G
13	rs12867836	0	32444426	G	A
13	rs12868611	0	32444439	T	C
13	rs17076740	0	32444479	T	C
13	rs495325	0	32444533	G	A
13	rs496202	0	32444611	G	C
13	rs12871982	0	32445065	A	G
13	rs34357381	0	32445115	C	A
13	rs7997102	0	32445660	T	C
13	rs668574	0	32445743	A	T
13	rs3	0	32446842	C	T
13	rs4	0	32447222	A	G
13	rs12584027	0	32447714	G	A
13	rs344	0	32448027	T	C
13	rs345	0	32448431	T	C
13	rs633180	0	32448488	G	T
13	rs346	0	32448574	G	T
13	rs634884	0	32448874	A	G
13	rs347	0	32449476	G	A
13	rs348	0	32449504	G	C
13	rs349	0	32450852	G	C
13	rs350	0	32450891	G	A
13	rs640772	0	32451065	A	C
13	rs679704	0	32451940	G	A
13	rs9532728	0	32453125	G	T
13	rs351	0	32453155	T	C
13	rs672839	0	32453583	A	G
13	rs12428921	0	32453963	G	A
13	rs12429141	0	32454222	G	A
13	rs7335517	0	32454234	C	T
13	rs352	0	32454282	T	C
13	rs353	0	32454349	A	G
13	rs61531788	0	32454522	T	C
13	rs354	0	32454539	A	C
13	rs689186	0	32454957	G	C
13	rs9594490	0	32454979	A	C
13	rs148876133	0	32455059	T	C
13	rs143022500	0	32455549	A	G
13	rs594422	0	32455797	A	G
13	rs117893434	0	32455884	G	C
13	rs606589	0	32456150	T	C
13	rs595971	0	32457157	C	T
13	rs596375	0	32457197	A	G
13	rs9532734	0	32457253	C	T
13	rs596474	0	32457262	G	A
13	rs622444	0	32457425	T	C
13	rs598637	0	32457690	A	G
13	rs355	0	32457979	A	G
13	rs4941394	0	32458097	A	G
13	rs612045	0	32458430	A	G
13	rs356	0	32458800	T	A
13	rs357	0	32458802	A	G
13	rs654927	0	32460071	C	T
13	rs640190	0	32460106	T	C
13	rs358	0	32460251	G	T
13	rs670502	0	32462277	G	C
13	rs138451957	0	32463936	G	A
13	rs633854	0	32464396	A	T
13	rs147212613	0	32464767	C	A
13	rs77378140	0	32465196	C	A
13	rs359	0	32465781	C	T
13	rs2314396	0	32466686	C	A
13	rs9532760	0	32466908	C	T
13	rs203424	0	32467899	C	A
13	rs3848081	0	32468891	A	G
13	rs23506	0	32468990	A	T
13	rs76079706	0	32470757	C	T
13	rs617974	0	32471105	G	A
13	rs619396	0	32472273	T	C
13	rs360	0	32473013	A	G
13	rs9562288	0	32473036	C	T
13	rs142937572	0	32474039	T	A
13	rs574382912	0	32474178	T	C
13	rs4942034	0	32475091	C	T
13	rs203401	0	32475150	C	T
13	rs9525476	0	32475273	A	G
13	rs142019576	0	32475304	C	G
13	rs3848083	0	32476358	G	T
13	rs203402	0	32476831	T	C
13	rs361	0	32477028	T	C
13	rs362	0	32477206	T	G
13	rs363	0	32477741	A	T
13	rs3848084	0	32478291	A	G
13	rs641696	0	32478444	A	G
13	rs619040	0	32478828	C	T
13	rs364	0	32479297	T	G
13	rs365	0	32479310	A	C
13	rs366	0	32479357	C	T
13	rs17633750	0	32479424	C	T
13	rs367	0	32479540	G	A
13	rs9532800	0	32479703	C	T
13	rs17690317	0	32479962	T	G
13	rs203408	0	32481574	T	C
13	rs4942044	0	32481813	T	C
13	rs9315148	0	32481926	C	T
13	rs370	0	32482344	T	C
13	rs9532810	0	32482442	G	A
13	rs371	0	32482491	T	C
13	rs203411	0	32482539	G	A
13	rs172151	0	32482569	G	A
13	rs582274	0	32483206	T	C
13	rs1208447	0	32483832	C	A
13	rs657697	0	32484559	T	C
13	rs9566776	0	32485044	A	G
13	rs372	0	32485542	A	G
13	rs75467111	0	32486215	A	G
13	rs9315149	0	32486846	A	C
13	rs17633839	0	32487145	G	A
13	rs185764	0	32489511	G	A
13	rs203415	0	32489796	C	G
13	rs594523	0	32490262	T	C
13	rs11147475	0	32490659	T	C
13	rs799523	0	32490760	C	T
13	rs374	0	32491387	G	C
13	rs375	0	32491396	C	T
13	rs203427	0	32491625	A	T
13	rs203428	0	32492023	A	G
13	rs117979892	0	32492184	A	G
13	rs17690413	0	32493245	G	T
13	rs203429	0	32493501	C	T
13	rs376	0	32494579	T	C
13	rs203432	0	32495061	C	T
13	rs670488	0	32495696	G	A
13	rs116799125	0	32495913	A	G
13	rs56083508	0	32496059	C	T
13	rs433284	0	32496754	C	G
13	rs451187	0	32496778	G	T
13	rs17076918	0	32498143	T	G
13	rs614318	0	32498220	G	A
13	rs377	0	32498356	C	T
13	rs703214	0	32498918	C	T
13	rs1544351	0	32500336	T	C
13	rs7993585	0	32500361	T	G
13	rs57476063	0	32500592	C	T
13	rs380	0	32501156	G	A
13	rs75743048	0	32501179	T	G
13	rs381	0	32501506	C	T
13	rs2106583	0	32501710	A	G
13	rs9562328	0	32502058	G	A
13	rs2012782	0	32502471	C	G
13	rs2773966	0	32502594	G	A
13	rs799527	0	32502729	T	C
13	rs382	0	32502991	C	T
13	rs4141377	0	32504374	A	G
13	rs150279575	0	32504677	G	T
13	rs383	0	32504939	A	C
13	rs384	0	32505201	A	G
13	rs9590624	0	32505476	A	T
13	rs72623499	0	32505503	G	A
13	rs384975	0	32505533	C	T
13	rs812865	0	32505941	G	A
13	rs435480	0	32506546	C	T
13	rs400416	0	32506578	T	C
13	rs715332	0	32507426	T	C
13	rs384838	0	32507665	G	A
13	rs415618	0	32507825	C	T
13	rs9532911	0	32507986	C	G
13	rs2521194	0	32508274	A	G
13	rs2074010	0	32508307	A	G
13	rs11147476	0	32509048	A	T
13	rs11147477	0	32509120	C	T
13	rs78150276	0	32509816	A	G
13	rs9525537	0	32510284	T	G
13	rs203413	0	32510673	G	T
13	rs203414	0	32510827	T	G
13	rs55991533	0	32511828	G	C
13	rs76949257	0	32512341	T	C
13	rs9532913	0	32512504	A	T
13	rs1576524	0	32512579	T	C
13	rs75644028	0	32512623	G	C
13	rs9532914	0	32513073	G	A
13	rs140234786	0	32513158	G	A
13	rs9566834	0	32513449	A	G
13	rs72623500	0	32513539	G	T
13	rs9566835	0	32513599	G	A
13	rs12868766	0	32513984	A	G
13	rs799521	0	32514004	C	T
13	rs799522	0	32514028	T	C
13	rs6561012	0	32514031	G	A
13	rs6561013	0	32514050	G	T
13	rs2521196	0	32514328	G	C
13	rs962306	0	32514868	C	T
13	rs8002819	0	32515032	G	A
13	rs11147478	0	32515939	T	C
13	rs367507	0	32516037	C	A
13	rs17076954	0	32516174	C	T
13	rs430834	0	32516471	T	C
13	rs9532922	0	32518146	T	G
13	rs387182	0	32519688	T	G
13	rs402540	0	32519715	C	T
13	rs17076955	0	32520787	G	A
13	rs7986448	0	32521086	C	A
13	rs418478	0	32521461	G	A
13	rs72623501	0	32521477	C	A
13	rs9532930	0	32522947	C	T
13	rs76774567	0	32523201	A	C
13	rs799524	0	32523928	T	C
13	rs60214943	0	32524019	T	C
13	rs1023112	0	32524443	G	T
13	rs756910	0	32524656	A	G
13	rs756911	0	32525073	G	C
13	rs737139	0	32525161	G	A
13	rs11618331	0	32525244	G	T
13	rs59155429	0	32525386	G	C
13	rs203416	0	32525400	C	T
13	rs203417	0	32525482	T	C
13	rs203418	0	32525538	C	T
13	rs9562358	0	32525678	A	G
13	rs76798609	0	32526373	G	A
13	rs41292157	0	32526778	C	T
13	rs190572056	0	32526945	G	C
13	rs916756	0	32527529	A	G
13	rs203419	0	32527540	A	C
13	rs813345	0	32528358	T	G
13	rs811642	0	32528457	T	C
13	rs11619279	0	32528524	G	A
13	rs426307	0	32528958	C	T
13	rs8000017	0	32529104	T	A
13	rs8000151	0	32529111	T	A
13	rs77469358	0	32529176	C	T
13	rs59730949	0	32530166	G	A
13	rs57264894	0	32530211	A	G
13	rs148417417	0	32530634	T	C
13	rs9594648	0	32531108	T	C
13	rs78344387	0	32531145	C	T
13	rs9594650	0	32531624	G	A
13	rs17076958	0	32532108	G	A
13	rs117714346	0	32532749	G	A
13	rs7995594	0	32532761	G	C
13	rs8002033	0	32533830	G	A
13	rs3742314	0	32535288	G	T
13	rs7983709	0	32535965	A	G
13	rs449421	0	32535996	C	T
13	rs7988499	0	32536064	T	C
13	rs9566890	0	32536653	C	G
13	rs35235037	0	32537404	A	G
13	rs9532961	0	32537768	C	T
13	rs12858144	0	32538368	A	G
13	rs72623502	0	32538419	G	T
13	rs461189	0	32539019	G	T
13	rs2773968	0	32539234	A	T
13	rs169410	0	32540047	T	C
13	rs660772	0	32540075	A	C
13	rs7322910	0	32540077	A	G
13	rs203422	0	32541521	C	T
13	rs147685272	0	32541828	C	T
13	rs203423	0	32542703	C	T
13	rs9562370	0	32542817	T	C
13	rs725995	0	32543539	T	G
13	rs465056	0	32543737	A	T
13	rs6561028	0	32543762	T	G
13	rs7326568	0	32544331	A	G
13	rs406051	0	32544447	A	T
13	rs7324680	0	32544491	G	A
13	rs7330763	0	32544521	C	T
13	rs421369	0	32544803	A	G
13	rs382580	0	32544867	T	C
13	rs368881	0	32544869	C	T
13	rs404234	0	32545129	G	A
13	rs57683861	0	32545164	G	A
13	rs465620	0	32545772	C	T
13	rs11616892	0	32545856	G	A
13	rs457707	0	32546041	A	G
13	rs465821	0	32546255	C	T
13	rs365873	0	32547131	T	C
13	rs7334588	0	32547251	A	G
13	rs457753	0	32547981	T	C
13	rs461808	0	32548065	C	T
13	rs182470043	0	32548931	C	G
13	rs463132	0	32549853	C	G
13	rs7334117	0	32550540	G	A
13	rs2773969	0	32550633	T	C
13	rs7337205	0	32551403	C	T
13	rs9566926	0	32553168	A	G
13	rs370445	0	32553677	G	A
13	rs9525577	0	32554286	T	G
13	rs427671	0	32554532	A	G
13	rs391678	0	32555287	G	A
13	rs9533021	0	32557370	T	C
13	rs203404	0	32557963	T	C
13	rs203405	0	32559164	G	A
13	rs419937	0	32559976	A	G
13	rs378167	0	32560173	G	A
13	rs203406	0	32560332	G	A
13	rs9562384	0	32560494	C	T
13	rs457936	0	32560677	C	T
13	rs1001852	0	32560995	G	C
13	rs1001853	0	32561254	C	T
13	rs1001854	0	32561356	A	G
13	rs461765	0	32563113	C	T
13	rs2188631	0	32563266	T	G
13	rs118117686	0	32563383	A	G
13	rs116864613	0	32563801	A	G
13	rs9566944	0	32564226	G	T
13	rs436271	0	32564442	G	T
13	rs9566947	0	32565152	C	G
13	rs9562389	0	32565369	G	A
13	rs9566949	0	32565539	T	C
13	rs35640732	0	32566897	G	A
13	rs405750	0	32566930	T	C
13	rs463550	0	32567494	T	C
13	rs4483729	0	32567495	G	A
13	rs35908390	0	32568452	T	C
13	rs461091	0	32568851	A	G
13	rs466317	0	32569352	A	G
13	rs407181	0	32569556	C	T
13	rs121046	0	32569815	G	A
13	rs466183	0	32570713	T	C
13	rs464007	0	32570844	C	T
13	rs458331	0	32570845	G	A
13	rs439716	0	32571088	A	C
13	rs463806	0	32571473	C	T
13	rs9562395	0	32572001	A	G
13	rs1615345	0	32572551	G	A
13	rs75505556	0	32572558	C	T
13	rs377880	0	32573119	T	G
13	rs442697	0	32576092	A	G
13	rs10459357	0	32578108	C	T
13	rs9315152	0	32578153	G	A
13	rs429330	0	32578256	G	A
13	rs61946667	0	32578284	G	A
13	rs430556	0	32578853	G	A
13	rs447522	0	32579100	T	C
13	rs76394389	0	32579238	G	A
13	rs9315153	0	32579308	C	T
13	rs9315154	0	32579317	A	T
13	rs466282	0	32579513	G	A
13	rs7992130	0	32579551	C	G
13	rs147205162	0	32579781	C	T
13	rs1148313	0	32580097	A	C
13	rs11617881	0	32580110	T	C
13	rs457696	0	32581314	T	C
13	rs456319	0	32581617	A	T
13	rs448909	0	32582138	G	A
13	rs12585416	0	32582430	A	G
13	rs34609713	0	32582476	G	T
13	rs12584065	0	32583204	C	A
13	rs449722	0	32583353	C	T
13	rs79183170	0	32583567	T	C
13	rs175920	0	32585023	A	T
13	rs79200675	0	32585607	G	C
13	rs12161844	0	32585861	G	T
13	rs388445	0	32585906	C	T
13	rs79332190	0	32586078	G	A
13	rs450341	0	32586131	A	T
13	rs1148314	0	32586187	G	A
13	rs1411481	0	32586408	A	T
13	rs9562405	0	32586549	G	T
13	rs459747	0	32586749	C	T
13	rs467636	0	32586856	G	A
13	rs459596	0	32587044	C	G
13	rs17591215	0	32587062	C	T
13	rs455805	0	32588825	G	A
13	rs204125	0	32588848	G	A
13	rs66609886	0	32589357	A	T
13	rs67989666	0	32589361	G	T
13	rs12856583	0	32589490	G	A
13	rs204124	0	32589674	T	C
13	rs68119519	0	32589677	C	A
13	rs204123	0	32589781	C	A
13	rs34858589	0	32589954	G	A
13	rs204122	0	32590000	G	A
13	rs460366	0	32590165	A	G
13	rs204121	0	32590604	T	G
13	rs461782	0	32590761	A	G
13	rs117065773	0	32591493	G	A
13	rs204120	0	32592052	C	T
13	rs79572725	0	32592518	A	G
13	rs204118	0	32592791	G	A
13	rs77270397	0	32594211	G	A
13	rs12877736	0	32594429	G	A
13	rs9566985	0	32594476	C	T
13	rs389216	0	32594970	C	A
13	rs9566986	0	32595027	C	T
13	rs9562411	0	32595109	T	G
13	rs12050053	0	32595740	G	T
13	rs455923	0	32596313	C	T
13	rs2038697	0	32596877	A	G
13	rs17634316	0	32598856	C	T
13	rs418374	0	32599266	A	G
13	rs416443	0	32601801	T	C
13	rs431506	0	32602069	G	T
13	rs424118	0	32606069	A	G
13	rs147785987	0	32606077	A	G
13	rs433551	0	32606087	T	C
13	rs204126	0	32608479	G	A
13	rs117206142	0	32608715	C	G
13	rs204127	0	32608748	G	A
13	rs9567021	0	32610494	G	A
13	rs457267	0	32611739	A	G
13	rs144077755	0	32611789	A	C
13	rs455893	0	32611971	G	A
13	rs74672012	0	32614028	C	T
13	rs149494513	0	32614234	C	G
13	rs369666	0	32614966	A	G
13	rs413833	0	32616386	C	T
13	rs467241	0	32616969	A	G
13	rs465023	0	32617091	T	A
13	rs462762	0	32617802	A	G
13	rs456705	0	32618005	T	G
13	rs412226	0	32621178	G	T
13	rs384765	0	32621245	T	C
13	rs378850	0	32621857	A	G
13	rs463450	0	32623719	T	C
13	rs462803	0	32624636	T	G
13	rs35997760	0	32625538	C	T
13	rs458324	0	32626578	T	C
13	rs379693	0	32626858	T	A
13	rs71436461	0	32627188	C	T
13	rs11838934	0	32627358	A	G
13	rs392455	0	32627847	T	G
13	rs73444552	0	32628278	G	A
13	rs402881	0	32629555	T	A
13	rs411126	0	32629771	T	G
13	rs117152316	0	32629775	G	A
13	rs398251	0	32629803	A	G
13	rs140890393	0	32629881	G	A
13	rs388086	0	32630195	G	T
13	rs453109	0	32630252	C	T
13	rs144257529	0	32631543	A	G
13	rs148713991	0	32631562	G	A
13	rs416377	0	32631835	A	G
13	rs407522	0	32632052	G	A
13	rs78726755	0	32633519	A	C
13	rs7338754	0	32633694	A	G
13	rs436227	0	32634424	T	C
13	rs425029	0	32635690	A	G
13	rs456053	0	32635763	G	A
13	rs9533319	0	32636083	C	T
13	rs78405651	0	32637115	A	G
13	rs28580332	0	32637139	G	A
13	rs146939666	0	32637700	C	G
13	rs120650	0	32637825	A	G
13	rs392655	0	32638174	C	A
13	rs74539297	0	32638459	G	A
13	rs390704	0	32638866	A	G
13	rs117490837	0	32639761	A	G
13	rs114413131	0	32640290	G	A
13	rs9567094	0	32640572	C	G
13	rs9533342	0	32640734	T	C
13	rs463365	0	32641155	G	A
13	rs7327274	0	32641328	C	T
13	rs368140	0	32641421	G	C
13	rs368392	0	32641978	T	C
13	rs148436517	0	32642586	G	T
13	rs378205	0	32642782	T	A
13	rs150358217	0	32644025	G	A
13	rs138034597	0	32644211	T	C
13	rs117719571	0	32644626	G	A
13	rs148806058	0	32644870	A	G
13	rs141564295	0	32645001	A	C
13	rs446676	0	32646097	A	C
13	rs421456	0	32646183	C	T
13	rs461603	0	32646210	A	G
13	rs9315155	0	32648311	C	T
13	rs378693	0	32649176	T	G
13	rs17691010	0	32649313	C	G
13	rs17691016	0	32649608	C	A
13	rs389831	0	32650143	T	A
13	rs76615559	0	32653242	A	G
13	rs12864812	0	32653377	A	G
13	rs204568	0	32654194	G	T
13	rs17691046	0	32654379	G	T
13	rs17634507	0	32654918	G	A
13	rs9989127	0	32655157	A	C
13	rs185810	0	32655399	T	C
13	rs76757310	0	32656058	A	C
13	rs733258	0	32656200	T	C
13	rs139261184	0	32656968	T	C
13	rs369389	0	32657242	A	G
13	rs407004	0	32657434	G	C
13	rs379261	0	32657742	A	G
13	rs1344098	0	32657756	G	A
13	rs407389	0	32658041	T	G
13	rs79814202	0	32658250	G	A
13	rs407961	0	32658292	T	A
13	rs407412	0	32658323	C	G
13	rs415482	0	32659105	C	T
13	rs446909	0	32659371	G	A
13	rs17691082	0	32659535	A	G
13	rs423932	0	32660137	T	G
13	rs409496	0	32660702	A	G
13	rs17634577	0	32661706	A	G
13	rs204566	0	32661712	A	G
13	rs17077047	0	32661926	G	A
13	rs9567133	0	32662022	G	A
13	rs73167112	0	32662954	G	A
13	rs204567	0	32663172	A	G
13	rs73167113	0	32663268	C	T
13	rs9567134	0	32664214	T	C
13	rs9315156	0	32664934	G	T
13	rs17591593	0	32665969	G	C
13	rs9567137	0	32665975	G	T
13	rs7988248	0	32667281	A	C
13	rs7992602	0	32667636	C	T
13	rs73167118	0	32667905	T	C
13	rs80156437	0	32668379	G	T
13	rs61946693	0	32668812	C	G
13	rs9562470	0	32669461	T	G
13	rs389740	0	32670713	C	A
13	rs448682	0	32670725	T	C
13	rs78513105	0	32671414	A	G
13	rs389914	0	32671718	G	A
13	rs426510	0	32671721	T	C
13	rs391180	0	32672074	G	A
13	rs442689	0	32672084	A	T
13	rs451758	0	32672159	C	T
13	rs465051	0	32672463	A	G
13	rs433669	0	32673042	T	C
13	rs150949255	0	32673110	A	G
13	rs17507008	0	32673125	G	A
13	rs453774	0	32673350	C	A
13	rs434414	0	32673410	T	C
13	rs438998	0	32673837	T	C
13	rs465549	0	32674508	A	G
13	rs12583398	0	32675408	G	A
13	rs464935	0	32675472	A	C
13	rs12428144	0	32676096	C	T
13	rs364995	0	32676114	A	G
13	rs455676	0	32676504	T	G
13	rs9567163	0	32676605	C	T
13	rs457793	0	32677274	C	G
13	rs379096	0	32677372	G	A
13	rs448792	0	32677424	T	C
13	rs118141153	0	32677452	C	T
13	rs150045560	0	32677585	T	C
13	rs399197	0	32678038	G	A
13	rs461373	0	32678754	G	C
13	rs76845607	0	32679294	G	C
13	rs150678103	0	32679626	C	A
13	rs76711238	0	32679854	A	G
13	rs434856	0	32681518	A	T
13	rs73167129	0	32681882	G	A
13	rs9567188	0	32682735	A	T
13	rs387139	0	32683100	G	A
13	rs396150	0	32683609	G	A
13	rs78359091	0	32683691	G	A
13	rs437321	0	32683876	G	C
13	rs79276203	0	32684267	T	C
13	rs75224142	0	32684556	A	G
13	rs11617920	0	32684758	C	T
13	rs407912	0	32685088	T	C
13	rs78236166	0	32685948	T	C
13	rs2021946	0	32686759	T	C
13	rs2021947	0	32686956	C	T
13	rs61946709	0	32687613	A	C
13	rs4529997	0	32689584	T	C
13	rs455428	0	32689602	A	G
13	rs78363510	0	32690749	T	A
13	rs176059	0	32690975	G	A
13	rs12427736	0	32692310	A	G
13	rs144316598	0	32692346	A	G
13	rs11147482	0	32695929	A	G
13	rs430317	0	32696485	C	T
13	rs799052	0	32697374	T	C
13	rs799054	0	32697787	G	A
13	rs185567105	0	32698266	C	T
13	rs629265	0	32698544	T	C
13	rs79455481	0	32699528	C	A
13	rs138522246	0	32701660	A	T
13	rs545262	0	32701796	A	G
13	rs143908951	0	32702156	T	G
13	rs78861205	0	32702359	C	T
13	rs9567240	0	32704253	T	A
13	rs146605188	0	32704424	C	A
13	rs9567242	0	32704470	A	G
13	rs7335729	0	32705344	T	A
13	rs7330619	0	32705349	A	G
13	rs41308556	0	32706028	T	C
13	rs9652161	0	32706640	A	G
13	rs9594990	0	32707371	A	G
13	rs9594994	0	32707596	T	G
13	rs9594995	0	32707663	A	G
13	rs9594996	0	32707691	A	G
13	rs188243015	0	32708376	T	A
13	rs10219883	0	32708478	T	C
13	rs10220102	0	32708644	C	T
13	rs9590780	0	32708993	T	C
13	rs4365176	0	32709589	G	C
13	rs17077115	0	32709913	T	C
13	rs7331540	0	32710520	G	C
13	rs9567251	0	32710545	T	C
13	rs2106134	0	32710638	C	T
13	rs1024375	0	32710920	G	A
13	rs756645	0	32711373	T	C
13	rs7317385	0	32711493	T	C
13	rs7334889	0	32711505	C	G
13	rs12873155	0	32711703	C	T
13	rs7981972	0	32711949	A	G
13	rs66505312	0	32712333	T	C
13	rs10492390	0	32712949	C	T
13	rs9595005	0	32713206	G	A
13	rs150361757	0	32713250	C	T
13	rs7993765	0	32713470	T	C
13	rs192489377	0	32713634	C	T
13	rs74044405	0	32714164	A	C
13	rs17077119	0	32714388	A	T
13	rs9590784	0	32714459	A	C
13	rs74957411	0	32714727	T	C
13	rs17507316	0	32715273	G	C
13	rs7320363	0	32715498	T	G
13	rs7330056	0	32715802	G	A
13	rs7330812	0	32716156	G	T
13	rs17077125	0	32716488	A	G
13	rs916593	0	32717159	A	G
13	rs74945198	0	32717447	A	G
13	rs7985410	0	32717827	C	T
13	rs7990912	0	32717920	T	C
13	rs11842137	0	32718336	G	A
13	rs9567260	0	32718346	A	C
13	rs2518794	0	32718459	C	T
13	rs17077128	0	32718472	T	C
13	rs13313317	0	32718750	C	T
13	rs17077130	0	32718885	G	A
13	rs58214747	0	32718995	G	T
13	rs117392003	0	32719071	G	A
13	rs2762041	0	32719131	A	C
13	rs75588063	0	32719405	C	T
13	rs35876342	0	32719976	C	T
13	rs9562512	0	32720481	C	A
13	rs9533620	0	32720735	T	G
13	rs9567264	0	32720756	T	C
13	rs2285330	0	32721615	C	G
13	rs204571	0	32721730	A	G
13	rs204572	0	32721743	G	T
13	rs2285331	0	32722329	C	T
13	rs61946719	0	32722659	C	T
13	rs78734869	0	32722735	G	A
13	rs561937	0	32722802	A	G
13	rs191468536	0	32723473	G	C
13	rs204558	0	32723799	C	T
13	rs61946721	0	32723800	G	A
13	rs204559	0	32724207	A	T
13	rs204560	0	32724687	G	C
13	rs204561	0	32724844	T	C
13	rs204562	0	32724865	A	G
13	rs61946722	0	32725351	G	A
13	rs9567282	0	32725762	C	A
13	rs61946723	0	32726248	C	T
13	rs204564	0	32726828	G	T
13	rs79194437	0	32726878	A	G
13	rs204565	0	32728135	G	C
13	rs9567296	0	32728483	A	T
13	rs9567297	0	32728573	A	G
13	rs61946724	0	32728601	G	A
13	rs9567301	0	32728842	G	A
13	rs141874726	0	32729991	T	A
13	rs395341	0	32730228	A	T
13	rs558585	0	32730429	T	G
13	rs2476719	0	32730587	A	G
13	rs2427867	0	32730643	C	T
13	rs2476720	0	32730695	A	G
13	rs2476721	0	32730722	C	G
13	rs537967	0	32731896	G	A
13	rs689401	0	32731915	A	T
13	rs689338	0	32731948	C	T
13	rs539834	0	32732115	G	A
13	rs205003	0	32732537	A	G
13	rs9533698	0	32732547	C	T
13	rs147965551	0	32732795	C	G
13	rs61946725	0	32732826	G	A
13	rs17634824	0	32733138	G	A
13	rs205004	0	32733179	T	A
13	rs205005	0	32733260	A	G
13	rs11841900	0	32733327	G	A
13	rs205006	0	32733886	A	G
13	rs205008	0	32734832	A	G
13	rs11842391	0	32734933	G	A
13	rs205009	0	32735089	T	C
13	rs205010	0	32735718	G	A
13	rs9567325	0	32735960	C	T
13	rs9567327	0	32736085	C	T
13	rs205011	0	32736150	G	T
13	rs205012	0	32736438	A	G
13	rs189967	0	32736618	C	A
13	rs1004075	0	32737061	G	C
13	rs2011150	0	32737129	T	C
13	rs1984843	0	32737267	C	T
13	rs798972	0	32737558	A	T
13	rs798973	0	32738025	C	G
13	rs115708445	0	32738989	T	A
13	rs798974	0	32739065	C	A
13	rs9533736	0	32739145	C	T
13	rs798975	0	32739164	G	A
13	rs703215	0	32739411	C	T
13	rs798976	0	32739586	T	C
13	rs703216	0	32739984	A	C
13	rs703217	0	32740042	T	C
13	rs798977	0	32740514	C	T
13	rs798978	0	32740925	A	G
13	rs703218	0	32741660	G	A
13	rs67925251	0	32744134	C	T
13	rs9315157	0	32744352	C	T
13	rs9533748	0	32744594	C	A
13	rs57935435	0	32744690	C	T
13	rs61040704	0	32745077	A	G
13	rs143113325	0	32745649	G	A
13	rs112618939	0	32746221	A	G
13	rs916732	0	32747122	C	T
13	rs2073998	0	32747468	C	T
13	rs798980	0	32750571	C	A
13	rs703219	0	32750753	C	T
13	rs703220	0	32750910	A	G
13	rs9567370	0	32752799	G	A
13	rs117810708	0	32752836	C	A
13	rs2520688	0	32754278	C	T
13	rs73167186	0	32754618	C	T
13	rs2520689	0	32754710	G	A
13	rs9567378	0	32755071	A	C
13	rs2762029	0	32755083	A	G
13	rs2520690	0	32755130	C	T
13	rs9567380	0	32755257	G	A
13	rs2476722	0	32755834	C	T
13	rs11147483	0	32756053	A	C
13	rs17635028	0	32756143	A	T
13	rs2762030	0	32757699	A	G
13	rs7318406	0	32757784	G	A
13	rs798970	0	32758248	C	T
13	rs184216575	0	32758423	C	A
13	rs41300588	0	32758722	C	T
13	rs798971	0	32758834	A	G
13	rs2073999	0	32760225	C	T
13	rs34413414	0	32760476	C	A
13	rs810134	0	32760874	G	A
13	rs55907050	0	32761969	A	G
13	rs1575522	0	32762565	C	T
13	rs7992065	0	32763111	G	A
13	rs9567393	0	32763757	A	G
13	rs77348680	0	32764083	T	A
13	rs142640006	0	32764195	A	G
13	rs798956	0	32764250	C	G
13	rs798957	0	32764327	G	A
13	rs798958	0	32764697	T	C
13	rs9567394	0	32765241	C	A
13	rs809559	0	32765784	T	G
13	rs73169104	0	32766176	C	T
13	rs117202592	0	32766273	T	C
13	rs798959	0	32766304	A	G
13	rs798960	0	32766610	T	C
13	rs798961	0	32766817	C	T
13	rs798962	0	32767490	A	G
13	rs2073993	0	32768797	G	A
13	rs798963	0	32768843	C	T
13	rs78361250	0	32769216	T	G
13	rs77104176	0	32769274	A	G
13	rs7322062	0	32770597	G	A
13	rs205015	0	32770598	C	T
13	rs2214122	0	32771573	G	C
13	rs2188584	0	32771704	T	A
13	rs2252552	0	32771828	T	C
13	rs942343	0	32772454	A	G
13	rs75705423	0	32772645	T	C
13	rs9567413	0	32772671	A	T
13	rs73169113	0	32773204	C	T
13	rs881917	0	32773359	G	A
13	rs2520696	0	32773559	G	A
13	rs2520697	0	32773612	A	T
13	rs1858938	0	32774024	G	A
13	rs1858939	0	32774158	C	T
13	rs2762033	0	32774333	G	C
13	rs2520698	0	32774533	C	T
13	rs2520699	0	32774625	C	A
13	rs2520700	0	32774777	C	T
13	rs2520701	0	32775094	C	G
13	rs2520702	0	32775150	C	T
13	rs113989552	0	32775232	A	G
13	rs2520703	0	32775401	A	T
13	rs2762034	0	32775551	G	T
13	rs73169119	0	32775650	T	A
13	rs73169120	0	32776028	C	A
13	rs9567419	0	32776060	G	T
13	rs9567420	0	32776153	T	C
13	rs2520704	0	32776253	A	T
13	rs2762035	0	32776306	A	C
13	rs2762036	0	32776318	T	C
13	rs2428249	0	32776603	T	C
13	rs61750791	0	32776616	T	A
13	rs73169124	0	32776694	G	A
13	rs9567421	0	32776877	A	G
13	rs141476052	0	32777206	C	A
13	rs2520705	0	32777290	A	G
13	rs2520706	0	32777534	A	G
13	rs61946735	0	32777604	C	T
13	rs2520707	0	32777731	A	G
13	rs715129	0	32778223	A	T
13	rs715128	0	32778305	C	T
13	rs113935848	0	32778425	A	G
13	rs2249149	0	32778502	G	A
13	rs2762038	0	32778949	T	G
13	rs9562552	0	32779120	A	G
13	rs2428250	0	32779272	A	G
13	rs9567426	0	32779326	C	T
13	rs812840	0	32779977	A	G
13	rs2520709	0	32780048	G	A
13	rs74451838	0	32780363	A	G
13	rs144032136	0	32780608	C	A
13	rs77514442	0	32780801	C	T
13	rs76035998	0	32781014	G	A
13	rs9562553	0	32781223	C	T
13	rs798989	0	32781305	G	A
13	rs798990	0	32781313	C	T
13	rs798991	0	32782299	C	T
13	rs798992	0	32782447	C	A
13	rs61946736	0	32783388	T	C
13	rs3803280	0	32784009	A	G
13	rs798993	0	32784082	A	G
13	rs798994	0	32784594	A	G
13	rs798981	0	32785086	G	A
13	rs2073994	0	32785340	C	T
13	rs798982	0	32785591	A	G
13	rs77505308	0	32785672	G	A
13	rs9562556	0	32785818	T	C
13	rs798983	0	32786416	T	A
13	rs798984	0	32786614	A	G
13	rs798985	0	32786946	G	C
13	rs9567439	0	32787180	G	A
13	rs798986	0	32787276	T	C
13	rs798987	0	32787876	A	G
13	rs74642778	0	32788084	A	G
13	rs76148070	0	32788214	T	C
13	rs798988	0	32788225	G	A
13	rs56079676	0	32788480	T	C
13	rs56289612	0	32788551	T	C
13	rs56186906	0	32788633	C	G
13	rs55830745	0	32788682	C	T
13	rs9315161	0	32789242	T	C
13	rs8002690	0	32790641	A	G
13	rs7985446	0	32790747	T	C
13	rs7338289	0	32790998	G	A
13	rs9567440	0	32791053	G	T
13	rs6561179	0	32791504	G	A
13	rs9525969	0	32791621	C	A
13	rs7323213	0	32791791	A	G
13	rs9533886	0	32792138	T	G
13	rs9525970	0	32792252	G	C
13	rs9567441	0	32792550	G	A
13	rs139207141	0	32792589	G	A
13	rs1807283	0	32793377	C	T
13	rs79278399	0	32794568	T	A
13	rs7324424	0	32794613	T	C
13	rs77544611	0	32795380	G	A
13	rs9533903	0	32795449	T	A
13	rs74677233	0	32797101	T	C
13	rs1974490	0	32797198	A	C
13	rs7321831	0	32797384	C	T
13	rs9595159	0	32798953	G	A
13	rs12429612	0	32799236	A	G
13	rs1029398	0	32799288	A	G
13	rs117415157	0	32799402	T	G
13	rs9567445	0	32799593	A	T
13	rs9567446	0	32800426	G	A
13	rs34197581	0	32800729	G	A
13	rs7992848	0	32800816	T	C
13	rs76298865	0	32801365	G	A
13	rs186673989	0	32801941	C	T
13	rs12869814	0	32802014	G	A
13	rs798965	0	32802037	G	C
13	rs77241512	0	32803597	A	G
13	rs798966	0	32804129	C	G
13	rs12583096	0	32804241	G	A
13	rs798967	0	32804513	A	G
13	rs798968	0	32804711	C	T
13	rs798969	0	32804852	A	G
13	rs145010877	0	32804944	C	A
13	rs7333337	0	32805218	T	A
13	rs12583521	0	32806246	G	C
13	rs205013	0	32807586	T	A
13	rs205014	0	32809607	G	A
13	rs34925559	0	32809938	C	T
13	rs12583237	0	32810018	G	A
13	rs111245823	0	32812712	C	T
13	rs2762039	0	32812866	T	C
13	rs2073995	0	32813256	A	C
13	rs45467296	0	32813818	T	C
13	rs9567469	0	32814563	A	G
13	rs17077321	0	32814974	T	C
13	rs7318708	0	32816893	T	A
13	rs2806623	0	32817525	G	A
13	rs80144442	0	32817669	G	A
13	rs2073996	0	32817819	A	T
13	rs2073997	0	32817850	A	G
13	rs77216304	0	32817926	C	T
13	rs2806624	0	32818070	A	G
13	rs138165196	0	32818080	A	G
13	rs17068199	0	32818984	A	C
13	rs113993495	0	32819162	C	T
13	rs80201685	0	32820039	G	A
13	rs2806628	0	32820297	G	A
13	rs80344295	0	32820363	G	A
13	rs200560222	0	32821097	G	A
13	rs2254299	0	32822076	C	G
13	rs2025415	0	32822104	C	G
13	rs7322328	0	32822470	G	A
13	rs2806629	0	32822617	G	A
13	rs983130	0	32822975	G	A
13	rs9567484	0	32824153	C	A
13	rs2520711	0	32824467	T	C
13	rs2806631	0	32824723	T	A
13	rs2520712	0	32825086	T	C
13	rs77500862	0	32825510	C	G
13	rs2806632	0	32825913	A	G
13	rs2806633	0	32825941	C	A
13	rs2806634	0	32826186	G	A
13	rs2157961	0	32828553	A	G
13	rs10492392	0	32828907	T	C
13	rs9595223	0	32828933	A	G
13	rs76076299	0	32829865	A	C
13	rs60951040	0	32831393	T	C
13	rs2806635	0	32831643	T	A
13	rs2520686	0	32832149	T	C
13	rs2806636	0	32832350	A	G
13	rs143240039	0	32832623	G	A
13	rs2520687	0	32832854	T	C
13	rs73169145	0	32833333	G	T
13	rs147812583	0	32833596	G	A
13	rs2806637	0	32833702	A	T
13	rs2806638	0	32833878	A	G
13	rs4331229	0	32834116	G	A
13	rs4941521	0	32834617	T	C
13	rs9534010	0	32834911	C	G
13	rs56221249	0	32836223	A	G
13	rs148427969	0	32836311	C	A
13	rs9526028	0	32839079	G	C
13	rs9534017	0	32839224	C	T
13	rs137988491	0	32840274	A	T
13	rs1380945	0	32841619	C	T
13	rs206084	0	32842173	A	G
13	rs206085	0	32842335	C	T
13	rs7999304	0	32842960	A	G
13	rs17514595	0	32843272	G	A
13	rs12874378	0	32843599	G	A
13	rs206087	0	32843784	G	A
13	rs148133404	0	32844460	G	A
13	rs441838	0	32844831	T	C
13	rs1984386	0	32844834	G	A
13	rs76594135	0	32845048	A	G
13	rs2126043	0	32845230	C	T
13	rs7331819	0	32845339	T	G
13	rs9526033	0	32846031	G	A
13	rs206083	0	32847017	T	C
13	rs12877839	0	32847833	T	A
13	rs73169150	0	32848335	C	T
13	rs61948361	0	32848582	C	T
13	rs61948362	0	32848583	A	G
13	rs190129848	0	32848701	C	T
13	rs148517047	0	32848820	G	A
13	rs117846345	0	32849177	A	T
13	rs17692058	0	32849557	T	A
13	rs17635503	0	32849959	G	C
13	rs17592921	0	32851814	T	G
13	rs176177	0	32852184	C	T
13	rs206088	0	32853216	C	A
13	rs76324799	0	32854400	G	A
13	rs17692070	0	32854998	A	G
13	rs145599131	0	32856163	T	A
13	rs10492393	0	32856197	G	A
13	rs17077381	0	32856389	A	G
13	rs78173385	0	32856775	A	G
13	rs7981590	0	32857681	C	T
13	rs1460819	0	32857769	A	C
13	rs206089	0	32857818	A	T
13	rs206090	0	32858144	G	A
13	rs206091	0	32858671	G	A
13	rs17077384	0	32859048	T	C
13	rs1460818	0	32859154	C	A
13	rs206092	0	32859159	G	T
13	rs114827	0	32859423	C	G
13	rs2078326	0	32859674	A	C
13	rs206093	0	32860273	A	G
13	rs206094	0	32860625	A	G
13	rs183270	0	32860731	G	A
13	rs9534076	0	32864488	G	C
13	rs9595279	0	32865177	C	T
13	rs2858211	0	32865784	C	T
13	rs6561216	0	32866221	A	G
13	rs2301386	0	32868498	T	A
13	rs206125	0	32870882	G	A
13	rs9534093	0	32870906	G	T
13	rs206126	0	32871089	G	A
13	rs206127	0	32872177	C	T
13	rs117380185	0	32872838	G	A
13	rs1126250	0	32872987	C	G
13	rs2022	0	32873110	C	T
13	rs2021	0	32873175	T	C
13	rs9534105	0	32873265	A	C
13	rs78378344	0	32873824	C	T
13	rs78993753	0	32873832	G	C
13	rs206128	0	32873844	G	T
13	rs206129	0	32873902	C	G
13	rs762891	0	32873953	G	T
13	rs2013080	0	32874234	G	A
13	rs206130	0	32874643	G	C
13	rs77409330	0	32874970	C	T
13	rs9567542	0	32874975	C	T
13	rs78841918	0	32875014	C	T
13	rs11838831	0	32875503	C	G
13	rs206131	0	32875763	C	T
13	rs372670	0	32876094	A	G
13	rs407191	0	32876097	T	C
13	rs192838070	0	32876124	C	T
13	rs206132	0	32876296	A	G
13	rs206133	0	32876413	T	C
13	rs206134	0	32876504	A	C
13	rs206135	0	32876514	T	C
13	rs206136	0	32877321	G	A
13	rs9590896	0	32877696	G	A
13	rs9526061	0	32877888	A	C
13	rs74694485	0	32878769	G	A
13	rs206138	0	32879195	G	A
13	rs206139	0	32879261	C	T
13	rs206140	0	32879312	T	G
13	rs206141	0	32879582	A	C
13	rs206142	0	32880046	A	G
13	rs206143	0	32880626	G	A
13	rs206144	0	32881185	G	A
13	rs172241	0	32881431	T	C
13	rs371901	0	32881502	A	G
13	rs2858213	0	32881543	A	G
13	rs408394	0	32881587	G	T
13	rs2032471	0	32881775	A	T
13	rs176178	0	32882128	C	T
13	rs206100	0	32882238	T	C
13	rs206101	0	32882504	C	T
13	rs206102	0	32882646	C	G
13	rs206103	0	32883052	G	A
13	rs206105	0	32883161	C	T
13	rs74762519	0	32883245	A	G
13	rs206106	0	32883345	T	C
13	rs206107	0	32883422	T	C
13	rs9526072	0	32883583	G	A
13	rs12858289	0	32883779	A	C
13	rs206108	0	32884048	T	C
13	rs206109	0	32884504	G	C
13	rs142690293	0	32884647	T	C
13	rs206110	0	32884653	G	T
13	rs206111	0	32884771	T	C
13	rs445909	0	32885654	T	C
13	rs371193	0	32885658	G	A
13	rs9534154	0	32886213	G	A
13	rs9534156	0	32886574	C	G
13	rs176179	0	32886741	G	A
13	rs74406670	0	32886940	G	T
13	rs73169172	0	32887150	G	T
13	rs206112	0	32887307	A	T
13	rs4942417	0	32887389	A	C
13	rs367234	0	32887530	T	C
13	rs438903	0	32887534	T	C
13	rs206113	0	32887565	A	G
13	rs188208	0	32887616	A	G
13	rs9534160	0	32888021	G	A
13	rs206114	0	32888062	A	C
13	rs206115	0	32888473	C	T
13	rs206116	0	32888483	G	A
13	rs206117	0	32888709	C	T
13	rs3092989	0	32889363	G	A
13	rs206118	0	32889792	A	G
13	rs206119	0	32889968	G	A
13	rs9562605	0	32890026	C	T
13	rs9567552	0	32890227	G	T
13	rs1799943	0	32890572	G	A
13	rs11571576	0	32891305	T	C
13	rs206120	0	32891706	A	G
13	rs11571579	0	32891798	T	C
13	rs11571582	0	32892694	G	T
13	rs206122	0	32892735	T	C
13	rs11571583	0	32892760	A	C
13	rs11571584	0	32892820	T	C
13	rs9534174	0	32893791	A	G
13	rs11571590	0	32894484	G	A
13	rs11571591	0	32894738	G	A
13	rs11571592	0	32894865	T	C
13	rs11571594	0	32895674	C	T
13	rs11571597	0	32896676	G	A
13	rs11571598	0	32896722	C	T
13	rs206070	0	32896846	G	A
13	rs11571605	0	32898238	G	A
13	rs11571610	0	32899388	A	C
13	rs11571613	0	32899567	G	C
13	rs3783265	0	32900149	T	C
13	rs3752451	0	32900933	T	A
13	rs79990454	0	32901430	A	C
13	rs79347017	0	32902067	A	G
13	rs12869544	0	32902394	T	C
13	rs2126042	0	32903685	C	T
13	rs11571638	0	32905628	C	A
13	rs11147486	0	32905998	A	G
13	rs766173	0	32906480	A	C
13	rs144848	0	32906729	A	C
13	rs1801439	0	32906980	A	G
13	rs11571643	0	32907767	C	T
13	rs1963505	0	32908347	C	T
13	rs1029304	0	32908629	A	G
13	rs11571650	0	32910056	T	G
13	rs2320236	0	32910328	T	C
13	rs11571651	0	32910351	G	T
13	rs1801499	0	32910721	T	C
13	rs1799944	0	32911463	A	G
13	rs1801406	0	32911888	A	G
13	rs543304	0	32912299	T	C
13	rs11571662	0	32915524	C	A
13	rs206077	0	32916297	C	A
13	rs117883904	0	32916677	G	T
13	rs11571665	0	32916789	A	G
13	rs11571671	0	32918222	A	G
13	rs4942439	0	32918941	A	G
13	rs4942440	0	32918967	G	A
13	rs11147488	0	32919230	C	T
13	rs4942443	0	32919526	A	T
13	rs9567576	0	32919637	T	G
13	rs11571676	0	32919768	A	T
13	rs74834625	0	32920340	G	T
13	rs206079	0	32920618	G	A
13	rs11571681	0	32921306	G	A
13	rs11571682	0	32921362	T	C
13	rs11571684	0	32921536	A	G
13	rs9567578	0	32921944	A	G
13	rs206081	0	32922136	C	T
13	rs11571686	0	32922331	A	C
13	rs74047010	0	32922440	C	T
13	rs4942448	0	32923690	C	T
13	rs11571695	0	32923988	A	G
13	rs11571696	0	32924192	A	G
13	rs9567582	0	32924647	G	C
13	rs559067	0	32924884	C	T
13	rs1853521	0	32925257	C	A
13	rs142003293	0	32925475	T	C
13	rs11571698	0	32926046	C	G
13	rs11571699	0	32926654	T	G
13	rs721185	0	32926944	A	G
13	rs9943876	0	32927894	C	T
13	rs9943890	0	32928112	G	A
13	rs9943888	0	32928202	A	G
13	rs1460817	0	32928404	T	C
13	rs1460816	0	32928408	G	A
13	rs1799955	0	32929232	A	G
13	rs11147489	0	32929478	C	T
13	rs206097	0	32933022	G	T
13	rs117134513	0	32933439	A	G
13	rs9567600	0	32933926	A	G
13	rs11571717	0	32934911	G	A
13	rs9534259	0	32935406	T	C
13	rs9534262	0	32936646	T	C
13	rs11571722	0	32938173	A	C
13	rs146753854	0	32938452	A	G
13	rs11571725	0	32938881	A	G
13	rs11571727	0	32939085	C	T
13	rs9534269	0	32939286	T	G
13	rs206099	0	32939302	G	A
13	rs9534270	0	32939314	C	T
13	rs9534275	0	32940345	C	A
13	rs11571734	0	32940888	C	T
13	rs117384844	0	32941441	C	T
13	rs76370881	0	32942437	T	G
13	rs143161038	0	32943072	C	T
13	rs75649145	0	32943135	C	T
13	rs11571739	0	32943782	C	T
13	rs9634672	0	32944056	G	T
13	rs11571742	0	32944098	G	A
13	rs10492395	0	32945537	A	T
13	rs9567609	0	32945717	A	G
13	rs573014	0	32945932	C	T
13	rs61946969	0	32946805	G	A
13	rs9534318	0	32949382	T	C
13	rs140570300	0	32949667	C	G
13	rs9534323	0	32950257	A	G
13	rs3764791	0	32951111	A	C
13	rs3764792	0	32951115	C	T
13	rs9567623	0	32951454	C	T
13	rs9526148	0	32951596	A	C
13	rs4942485	0	32953182	A	G
13	rs4942486	0	32953388	T	C
13	rs7328654	0	32954561	G	A
13	rs75562304	0	32954912	C	T
13	rs141669194	0	32954913	G	A
13	rs9534342	0	32955397	C	T
13	rs10870659	0	32956109	G	A
13	rs9534344	0	32956283	G	A
13	rs206146	0	32956757	G	A
13	rs7337574	0	32957819	G	A
13	rs7337784	0	32957972	G	C
13	rs11571787	0	32958466	T	G
13	rs9567639	0	32958649	G	A
13	rs75257853	0	32958997	G	A
13	rs2238162	0	32959199	C	T
13	rs11571789	0	32959240	C	A
13	rs542551	0	32959534	A	G
13	rs206147	0	32959789	T	C
13	rs2238163	0	32959839	A	C
13	rs11147492	0	32960363	T	G
13	rs11571791	0	32961497	C	T
13	rs2100785	0	32962045	A	C
13	rs4570704	0	32962088	C	T
13	rs4942499	0	32962318	T	C
13	rs11571799	0	32962679	T	A
13	rs11571801	0	32963529	C	G
13	rs4942505	0	32963707	C	T
13	rs147800399	0	32964499	C	T
13	rs9534367	0	32964504	C	T
13	rs206340	0	32965310	G	A
13	rs11571809	0	32965764	C	T
13	rs11571810	0	32965795	A	T
13	rs11571811	0	32966668	G	A
13	rs11571813	0	32967246	A	C
13	rs9526165	0	32967466	A	G
13	rs206342	0	32967809	C	G
13	rs11147493	0	32968309	A	G
13	rs7327867	0	32968591	G	A
13	rs7330025	0	32968607	A	G
13	rs9595456	0	32968743	G	A
13	rs206343	0	32969248	A	G
13	rs1012130	0	32970031	T	C
13	rs150075007	0	32970055	T	G
13	rs517118	0	32970586	A	G
13	rs11147494	0	32970599	A	G
13	rs1012129	0	32970736	G	C
13	rs11571827	0	32972056	T	G
13	rs1801426	0	32972884	A	G
13	rs15869	0	32973012	A	C
13	rs7334543	0	32973276	A	G
13	rs11571836	0	32973439	A	G
13	rs1148321	0	32974288	T	A
13	rs3803282	0	32974904	G	A
13	rs10492397	0	32976358	G	A
13	rs17692629	0	32976608	A	G
13	rs1207952	0	32977496	C	A
13	rs1207953	0	32977532	C	G
13	rs693963	0	32979138	T	C
13	rs1207954	0	32979453	G	C
13	rs2761367	0	32979647	T	G
13	rs59214163	0	32980756	G	A
13	rs703213	0	32980799	T	G
13	rs3752447	0	32981142	C	T
13	rs3752448	0	32981279	T	A
13	rs79333302	0	32982687	G	T
13	rs472817	0	32983250	G	A
13	rs9567670	0	32984197	T	G
13	rs17636116	0	32986005	C	T
13	rs206319	0	32986219	A	G
13	rs206320	0	32986232	A	G
13	rs615762	0	32986340	C	T
13	rs73458459	0	32986435	G	A
13	rs627926	0	32986745	A	G
13	rs74189161	0	32987028	G	T
13	rs183272	0	32987134	C	T
13	rs629769	0	32987186	A	G
13	rs12861808	0	32987353	T	G
13	rs472873	0	32989794	T	C
13	rs471937	0	32989928	T	C
13	rs206321	0	32990780	A	C
13	rs206322	0	32990878	A	G
13	rs206323	0	32991426	G	A
13	rs206324	0	32991939	T	C
13	rs11841214	0	32992351	C	A
13	rs11842728	0	32992367	T	G
13	rs206325	0	32992738	T	C
13	rs206326	0	32992778	C	T
13	rs206327	0	32994393	A	C
13	rs206328	0	32994533	T	C
13	rs206329	0	32996023	A	T
13	rs206330	0	32996034	A	T
13	rs206331	0	32996385	G	C
13	rs206332	0	32997354	T	C
13	rs77592217	0	32997514	G	A
13	rs206333	0	32997745	G	A
13	rs139564283	0	32997962	G	A
13	rs206334	0	32998328	C	T
13	rs169562	0	32998362	A	G
13	rs499966	0	32998610	T	G
13	rs497255	0	32998891	G	T
13	rs206335	0	32999951	G	C
13	rs206336	0	33000581	G	C
13	rs206337	0	33001297	G	A
13	rs206339	0	33003728	C	T
13	rs2085826	0	33003993	G	A
13	rs666483	0	33009274	T	C
13	rs150286159	0	33011190	T	G
13	rs2761365	0	33011824	C	A
13	rs2761366	0	33011872	C	T
13	rs2858139	0	33013916	G	A
13	rs2146994	0	33014487	A	C
13	rs3742318	0	33017043	T	C
13	rs1207944	0	33019845	G	T
13	rs1207945	0	33023729	A	G
13	rs7330459	0	33024085	G	C
13	rs9534492	0	33024525	G	A
13	rs9534494	0	33024882	C	T
13	rs7321117	0	33025158	T	A
13	rs78946385	0	33025404	G	A
13	rs117478860	0	33025606	A	C
13	rs772646	0	33026356	A	G
13	rs1207947	0	33027067	A	C
13	rs1207948	0	33030098	C	T
13	rs1576710	0	33032564	A	G
13	rs1081799	0	33032985	T	A
13	rs1081798	0	33034981	T	G
13	rs1081797	0	33035832	T	G
13	rs1088550	0	33036660	G	A
13	rs1081796	0	33036759	A	T
13	rs117144163	0	33038959	C	A
13	rs2022381	0	33039231	G	T
13	rs703212	0	33040430	G	A
13	rs798268	0	33041625	A	G
13	rs703225	0	33042802	T	C
13	rs9591001	0	33042870	G	A
13	rs4271479	0	33043554	G	C
13	rs9567772	0	33044004	C	T
13	rs548369	0	33044826	A	C
13	rs117629637	0	33044917	A	G
13	rs798274	0	33045639	G	A
13	rs703226	0	33045909	A	G
13	rs798273	0	33046284	A	T
13	rs76361429	0	33046770	C	T
13	rs9595595	0	33047815	T	G
13	rs642604	0	33047823	C	G
13	rs11839309	0	33047990	A	G
13	rs703228	0	33048415	C	T
13	rs118067638	0	33051028	G	T
13	rs76173168	0	33051739	G	A
13	rs380627	0	33052294	C	T
13	rs11620547	0	33053786	T	C
13	rs408069	0	33054148	A	T
13	rs169600	0	33055620	T	C
13	rs9595617	0	33057345	G	T
13	rs9591012	0	33058333	G	A
13	rs117232604	0	33058778	C	T
13	rs207649	0	33060391	C	G
13	rs9595624	0	33060570	T	C
13	rs207650	0	33061237	A	G
13	rs798272	0	33061719	C	G
13	rs808880	0	33062155	C	T
13	rs80344310	0	33063726	A	G
13	rs207638	0	33064636	C	T
13	rs79863104	0	33065263	C	A
13	rs9595630	0	33065443	T	G
13	rs207640	0	33065855	A	G
13	rs35555940	0	33067112	T	A
13	rs207641	0	33068746	C	A
13	rs9315167	0	33069188	C	T
13	rs77551387	0	33070050	C	T
13	rs116830113	0	33070349	T	A
13	rs74525944	0	33070501	C	A
13	rs2010997	0	33070506	G	A
13	rs743760	0	33071127	G	C
13	rs207642	0	33071894	G	T
13	rs189944236	0	33072702	C	T
13	rs185941	0	33072822	A	G
13	rs798265	0	33073478	C	G
13	rs140307827	0	33073623	A	G
13	rs798266	0	33073693	C	T
13	rs798267	0	33074027	T	C
13	rs34916533	0	33074674	C	A
13	rs207629	0	33078742	T	C
13	rs207630	0	33078836	T	C
13	rs58970304	0	33080268	G	A
13	rs207631	0	33080493	C	T
13	rs10492398	0	33080900	T	C
13	rs117092430	0	33081935	C	T
13	rs183333361	0	33082107	T	C
13	rs9315168	0	33082351	G	C
13	rs207632	0	33083371	G	C
13	rs207633	0	33083553	C	T
13	rs207634	0	33084559	A	G
13	rs207635	0	33084784	T	C
13	rs207637	0	33085469	T	G
13	rs808879	0	33087093	C	T
13	rs2858232	0	33087218	C	T
13	rs207643	0	33087577	T	C
13	rs207644	0	33089413	T	A
13	rs9337	0	33091241	G	C
13	rs145115456	0	33091566	G	A
13	rs35193668	0	33092929	C	T
13	rs207645	0	33092999	T	C
13	rs207646	0	33093155	C	T
13	rs140627599	0	33093483	T	C
13	rs621450	0	33095620	G	A
13	rs144139855	0	33095752	G	A
13	rs798269	0	33097483	G	C
13	rs77822091	0	33098830	C	T
13	rs535803	0	33099315	C	T
13	rs535783	0	33099321	C	T
13	rs45604	0	33099347	G	T
13	rs392219	0	33100260	C	T
13	rs380916	0	33100353	A	G
13	rs144175630	0	33101019	T	C
13	rs391612	0	33101731	T	C
13	rs2239748	0	33101817	C	T
13	rs1952994	0	33102876	A	G
13	rs368535	0	33104376	G	A
13	rs394254	0	33105016	C	T
13	rs378429	0	33106182	A	G
13	rs147661163	0	33106884	C	T
13	rs207620	0	33113403	G	C
13	rs207621	0	33114209	T	C
13	rs207622	0	33114557	C	T
13	rs207623	0	33115314	G	A
13	rs207624	0	33115345	C	T
13	rs207625	0	33115354	C	T
13	rs207626	0	33116167	G	A
13	rs374292109	0	33118800	G	T
13	rs75101540	0	33119988	G	T
13	rs208434	0	33120256	G	C
13	rs208433	0	33120492	G	A
13	rs208432	0	33122007	C	T
13	rs9595795	0	33122795	T	C
13	rs140195559	0	33123386	G	C
13	rs208431	0	33123516	T	C
13	rs4941612	0	33123928	C	T
13	rs7998440	0	33125206	G	A
13	rs8000071	0	33125373	C	G
13	rs7991314	0	33126074	T	C
13	rs7984903	0	33126139	G	A
13	rs113050076	0	33126430	T	C
13	rs7328733	0	33126737	A	C
13	rs7328939	0	33126848	A	G
13	rs116897683	0	33126941	C	T
13	rs116944991	0	33130059	C	T
13	rs10083285	0	33131342	A	G
13	rs79423781	0	33131813	A	G
13	rs208428	0	33132911	A	G
13	rs7335710	0	33135424	C	T
13	rs11839692	0	33136705	C	T
13	rs7318297	0	33137972	G	A
13	rs76626573	0	33140200	T	C
13	rs35817718	0	33141940	C	A
13	rs9634812	0	33142373	A	G
13	rs112588700	0	33142797	A	G
13	rs12323184	0	33143248	T	A
13	rs12323094	0	33143364	C	T
13	rs12323101	0	33143406	G	A
13	rs115345621	0	33143679	G	A
13	rs7999125	0	33145995	G	A
13	rs75140185	0	33145999	T	C
13	rs718444	0	33147052	C	T
13	rs7332115	0	33147548	T	G
13	rs7332763	0	33147888	T	G
13	rs9591134	0	33148216	T	A
13	rs147415316	0	33150407	G	C
13	rs12429371	0	33150939	G	A
13	rs9591136	0	33152316	C	A
13	rs144047170	0	33152371	A	G
13	rs9591137	0	33152482	T	C
13	rs115695587	0	33152589	T	C
13	rs9595847	0	33152721	C	T
13	rs143590118	0	33153191	C	T
13	rs208416	0	33153424	T	C
13	rs208417	0	33153716	A	T
13	rs9595850	0	33153910	A	G
13	rs208418	0	33154022	C	T
13	rs11616287	0	33154276	T	C
13	rs208419	0	33154483	A	G
13	rs208420	0	33157843	A	G
13	rs129480	0	33159228	C	G
13	rs9591143	0	33159438	C	T
13	rs7994229	0	33160705	C	A
13	rs76403976	0	33161396	G	A
13	rs9591145	0	33161459	G	T
13	rs797994	0	33161575	A	G
13	rs9595877	0	33163649	A	G
13	rs3742320	0	33164418	G	A
13	rs208430	0	33165082	A	G
13	rs208429	0	33165145	T	C
13	rs9595879	0	33165301	C	T
13	rs9595881	0	33165500	C	T
13	rs114744855	0	33165577	A	G
13	rs78868030	0	33165736	G	A
13	rs9595883	0	33167700	A	G
13	rs7981943	0	33167891	G	T
13	rs9595885	0	33168050	G	A
13	rs76782957	0	33168552	A	G
13	rs7327429	0	33169396	A	C
13	rs7337687	0	33169697	T	C
13	rs9535012	0	33170934	A	G
13	rs9595890	0	33171655	T	C
13	rs7323084	0	33171916	A	G
13	rs7321262	0	33172079	G	C
13	rs140647522	0	33172280	T	A
13	rs422378	0	33173033	A	G
13	rs9595891	0	33173158	C	T
13	rs12429084	0	33174013	G	C
13	rs1324414	0	33174225	G	A
13	rs1324415	0	33174323	G	A
13	rs731414	0	33175297	T	G
13	rs77298050	0	33175434	C	A
13	rs731413	0	33175656	G	A
13	rs9595893	0	33175793	G	T
13	rs9591159	0	33177693	G	T
13	rs112757190	0	33179627	A	G
13	rs28770476	0	33180609	A	C
13	rs7992980	0	33181142	T	C
13	rs9595902	0	33181669	G	A
13	rs9595903	0	33182140	G	A
13	rs9595905	0	33183403	G	A
13	rs9595908	0	33184288	T	C
13	rs9591165	0	33185153	G	A
13	rs2021658	0	33186457	G	A
13	rs208424	0	33187358	G	T
13	rs61947055	0	33188551	T	C
13	rs55880225	0	33190870	T	C
13	rs208426	0	33191371	T	C
13	rs114998469	0	33191452	G	C
13	rs61947058	0	33191556	C	T
13	rs208409	0	33195445	A	T
13	rs7998956	0	33196376	T	G
13	rs208410	0	33196791	T	C
13	rs9591180	0	33197001	C	G
13	rs1018800	0	33198176	A	T
13	rs79751040	0	33198268	G	C
13	rs11840502	0	33198709	G	A
13	rs75242855	0	33201804	A	C
13	rs9591185	0	33201966	C	T
13	rs9595946	0	33203135	G	A
13	rs9595948	0	33203656	G	A
13	rs9595949	0	33204076	A	T
13	rs2032495	0	33204742	T	C
13	rs13378546	0	33205659	C	T
13	rs7983457	0	33205934	T	C
13	rs208411	0	33206083	T	C
13	rs9591189	0	33206651	T	G
13	rs208412	0	33207314	T	C
13	rs9591191	0	33207534	G	A
13	rs208413	0	33207695	G	A
13	rs9315172	0	33208172	C	T
13	rs9595962	0	33208566	A	C
13	rs77994360	0	33208701	A	G
13	rs9595963	0	33208806	C	T
13	rs2320301	0	33209204	A	G
13	rs574934962	0	33209471	G	A
13	rs61948860	0	33209558	A	G
13	rs9591197	0	33209637	C	T
13	rs9591198	0	33209715	A	G
13	rs9568085	0	33210632	A	C
13	rs76552088	0	33211511	A	G
13	rs9595976	0	33212047	T	G
13	rs399622	0	33212785	A	C
13	rs7335992	0	33213330	G	T
13	rs408711	0	33213724	G	A
13	rs139829281	0	33214427	A	G
13	rs9595983	0	33214653	A	G
13	rs56194166	0	33215001	G	C
13	rs145303451	0	33215264	C	T
13	rs2031354	0	33215591	A	G
13	rs2031355	0	33215632	T	A
13	rs117699150	0	33215996	A	G
13	rs7332884	0	33216549	T	A
13	rs76837553	0	33216677	G	A
13	rs677095	0	33217696	T	C
13	rs12427832	0	33219033	G	A
13	rs9526495	0	33219141	C	G
13	rs9315173	0	33219811	G	T
13	rs9315174	0	33219887	T	C
13	rs7329120	0	33220742	G	T
13	rs7331393	0	33221202	C	T
13	rs117714520	0	33221392	G	A
13	rs17515873	0	33221848	T	G
13	rs2301388	0	33222615	C	G
13	rs2301389	0	33222831	G	A
13	rs2301390	0	33223444	T	C
13	rs9315175	0	33223718	A	T
13	rs76775391	0	33226774	C	T
13	rs75121445	0	33226957	A	G
13	rs9591219	0	33227157	T	G
13	rs9591220	0	33227196	T	C
13	rs9591222	0	33227398	C	T
13	rs12428283	0	33227912	T	C
13	rs368011720	0	33228435	C	G
13	rs9596032	0	33228845	G	T
13	rs9596035	0	33228940	A	G
13	rs9591226	0	33229459	C	T
13	rs141301889	0	33231136	A	G
13	rs498372	0	33231591	T	G
13	rs7335546	0	33232334	G	A
13	rs2301393	0	33232435	A	G
13	rs9591228	0	33232769	G	A
13	rs9591229	0	33233007	A	G
13	rs573022	0	33233159	A	G
13	rs34693122	0	33235128	A	T
13	rs4942791	0	33237222	A	G
13	rs4942792	0	33237463	C	G
13	rs185780683	0	33237468	A	T
13	rs9591230	0	33238081	T	C
13	rs9596046	0	33238233	T	C
13	rs590558	0	33238322	T	C
13	rs3119702	0	33238530	G	A
13	rs7985656	0	33238551	G	T
13	rs9596048	0	33238732	A	G
13	rs2874282	0	33240013	G	A
13	rs9596051	0	33240665	C	T
13	rs191274900	0	33241085	A	G
13	rs145023889	0	33242151	A	G
13	rs2301391	0	33242535	A	T
13	rs9596056	0	33243539	C	A
13	rs9596057	0	33243968	A	G
13	rs9596058	0	33244075	G	A
13	rs9596059	0	33244282	T	A
13	rs9596060	0	33244604	G	A
13	rs513329	0	33244727	A	G
13	rs3783267	0	33244856	T	C
13	rs7317147	0	33244975	C	T
13	rs614770	0	33245705	T	G
13	rs9591236	0	33245804	C	G
13	rs17077732	0	33250732	C	T
13	rs60088097	0	33252180	A	C
13	rs6561499	0	33255212	C	T
13	rs6561500	0	33255371	G	C
13	rs3912038	0	33256198	T	G
13	rs687416	0	33256987	C	T
13	rs4942804	0	33258502	T	C
13	rs12428598	0	33258976	T	C
13	rs12428802	0	33259007	T	G
13	rs12429740	0	33259065	A	G
13	rs7328827	0	33260787	C	T
13	rs118104257	0	33260873	G	C
13	rs3858846	0	33261545	T	A
13	rs3848085	0	33261664	C	A
```
