## Supplementary material for "Characterization of shared and ancestry-specific signals driving complex traits using multi-ancestry fine-mapping": susiex_nc3.cs80.cs

```
CS_ID	SNP	BP	REF_ALLELE	ALT_ALLELE	REF_FRQ	BETA	SE	-LOG10P	CS_PIP	OVRL_PIP
1	rs7992065	32763111	A,A	G,G	0.964215,0.736111	-0.00891033,-0.0565004	0.0106439,0.00969886	0.395214,8.24447	0.0780398	0.0780398
1	rs9567378	32755071	C,C	A,A	0.964215,0.733135	-0.00829943,-0.0563103	0.0106439,0.00966419	0.360966,8.24769	0.0756959	0.0756959
1	rs9567380	32755257	A,A	G,G	0.964215,0.735119	-0.00860497,-0.0560475	0.0106439,0.00968721	0.377956,8.14145	0.0612155	0.0612155
1	rs73169104	32766176	T,T	C,C	0.964215,0.735119	-0.0091655,-0.0558868	0.0106439,0.00968721	0.409849,8.09863	0.0578617	0.0578617
1	rs9567394	32765241	A,A	C,C	0.964215,0.735119	-0.00901542,-0.0558868	0.0106439,0.00968721	0.401217,8.09863	0.0571621	0.0571621
1	rs9567426	32779326	T,T	C,C	0.964215,0.734127	-0.00840463,-0.0558938	0.0106439,0.00967566	0.366785,8.11826	0.0565047	0.0565047
1	rs2073999	32760225	T,T	C,C	0.964215,0.736111	-0.00901542,-0.0558674	0.0106439,0.00969886	0.401217,8.07566	0.0543391	0.0543391
1	rs9567370	32752799	A,A	G,G	0.964215,0.734127	-0.00896538,-0.0556965	0.0106439,0.00967566	0.398355,8.06575	0.0534008	0.0534008
1	rs9562552	32779120	G,G	A,A	0.964215,0.732143	-0.00840463,-0.0556612	0.0106439,0.00965281	0.366785,8.0914	0.0528348	0.0528348
1	rs73167186	32754618	T,T	C,C	0.964215,0.734127	-0.00824932,-0.0556965	0.0106439,0.00967566	0.358206,8.06575	0.0505301	0.0505301
1	rs61750791	32776616	A,A	T,T	0.964215,0.735119	-0.00835454,-0.0555045	0.0106439,0.00968721	0.36401,7.99727	0.0434731	0.0434731
1	rs73169124	32776694	A,A	G,G	0.964215,0.735119	-0.00835454,-0.0555045	0.0106439,0.00968721	0.36401,7.99727	0.0434731	0.0434731
1	rs9562556	32785818	C,C	T,T	0.964215,0.729167	-0.00850481,-0.0550216	0.0106439,0.0096192	0.372356,7.97249	0.0414553	0.0414553
1	rs9567413	32772671	T,T	A,A	0.964215,0.732143	-0.00849537,-0.0552278	0.0106439,0.00965281	0.37183,7.97619	0.0413256	0.0413256
1	rs9567420	32776153	C,C	T,T	0.964215,0.735119	-0.00835454,-0.0554029	0.0106439,0.00968721	0.36401,7.97044	0.0409891	0.0409891
```
