## Supplementary material for "Characterization of shared and ancestry-specific signals driving complex traits using multi-ancestry fine-mapping": susiex_nc3.cs80.snp

```
BP	SNP	PIP(CS1)	LogBF(CS1,Pop1)	LogBF(CS1,Pop2)
32263977	rs9576764	9.41362e-09	-4.1227e-11	-1.77358
32266119	rs9548710	1.01185e-08	-0.00773667	-1.69364
32266590	rs149676087	9.74729e-09	-4.1227e-11	-1.73875
32266834	rs9532365	1.93828e-08	-1.05136	-6.20371e-10
32266840	rs34831379	7.9457e-09	-0.693435	-1.24968
32267302	rs138797030	6.57155e-08	0.169593	-6.20371e-10
32267929	rs56150633	3.44988e-08	-0.474817	-6.20371e-10
32268286	rs147653720	1.79661e-08	-1.12725	-6.20371e-10
32268313	rs145547142	2.18508e-08	-0.931504	-6.20371e-10
32268963	rs7982851	9.85112e-09	-0.0234661	-1.70469
32269850	rs117376245	1.65207e-08	-1.21113	-6.20371e-10
32270018	rs9576773	1.1028e-08	-4.1227e-11	-1.6153
32271102	rs12872806	1.21245e-08	-0.48309	-1.03742
32271329	rs182848040	1.05748e-08	-4.1227e-11	-1.65727
32271426	rs78128329	9.77859e-09	-4.1227e-11	-1.73555
32272246	rs111845874	1.7467e-08	-1.15543	-6.20371e-10
32273655	rs12866901	1.16633e-08	-0.48309	-1.0762
32273860	rs12427773	7.82198e-08	0.34378	-6.20371e-10
32274934	rs117732288	9.65112e-09	-4.1227e-11	-1.74867
32275036	rs76498524	9.89237e-09	-4.1227e-11	-1.72398
32275237	rs148480372	3.1438e-08	-4.1227e-11	-0.567723
32275302	rs75682456	1.63531e-08	-1.22133	-6.20371e-10
32275990	rs9603526	9.83169e-09	-0.00773667	-1.72239
32277492	rs11840366	5.73225e-09	-0.5154	-1.75423
32277627	rs148217324	9.9571e-09	-4.1227e-11	-1.71746
32278551	rs143367246	2.9189e-08	-4.1227e-11	-0.641951
32279238	rs17610977	8.82196e-09	-0.600206	-1.23829
32279504	rs9548753	8.09086e-09	-0.149227	-1.77578
32279792	rs77871123	9.53152e-09	-4.1227e-11	-1.76114
32280119	rs943685	8.37109e-09	-0.600496	-1.29046
32280660	rs67225991	9.60726e-09	-0.579057	-1.17417
32280749	rs17611005	1.65587e-08	-1.20883	-6.20371e-10
32281730	rs4344603	7.94365e-09	-0.166309	-1.77706
32282427	rs61954083	1.95362e-08	-1.04347	-6.20371e-10
32282647	rs139827118	4.61858e-08	-0.183071	-6.20371e-10
32282919	rs9576799	1.18045e-08	-4.1227e-11	-1.54726
32283495	rs147757150	1.09133e-08	-4.1227e-11	-1.62576
32283662	rs17611047	8.74664e-09	-0.482762	-1.36431
32284171	rs11841006	1.01196e-08	-0.0143624	-1.68691
32284311	rs4943664	4.04639e-08	-0.315332	-6.20371e-10
32284393	rs4142296	7.63792e-09	-0.471239	-1.51138
32284493	rs9548772	7.26013e-09	-0.51829	-1.51505
32284500	rs9603540	4.60149e-08	1.51182	-1.6986
32284975	rs73459130	1.90414e-08	-1.06913	-6.20371e-10
32286202	rs1410294	4.07796e-09	-0.839597	-1.77055
32286296	rs1571309	5.31832e-08	1.64121	-1.68321
32286427	rs1571310	7.29744e-08	2.04883	-1.77446
32286665	rs9548776	3.75475e-08	1.38686	-1.777
32286747	rs7492152	4.53661e-08	1.49496	-1.69593
32286997	rs4300507	7.16012e-08	2.0274	-1.77203
32287487	rs2314254	7.67963e-08	2.10196	-1.77654
32287657	rs139972646	1.63257e-08	-1.223	-6.20371e-10
32287962	rs4941927	7.28086e-08	2.04911	-1.77702
32289008	rs60474663	3.59384e-09	-0.959872	-1.77665
32289151	rs9576821	1.03293e-08	-4.1227e-11	-1.68076
32289460	rs148992168	2.96292e-08	-0.626983	-6.20371e-10
32289705	rs2149079	3.59996e-09	-0.969055	-1.76576
32289797	rs2149080	3.96851e-09	-0.880883	-1.75647
32289878	rs2149081	3.83381e-09	-0.900605	-1.77128
32290047	rs1887570	3.7264e-08	1.33524	-1.73296
32290220	rs74044205	3.87557e-09	-0.891457	-1.76959
32290229	rs74044206	3.87557e-09	-0.891457	-1.76959
32290606	rs56667761	3.8768e-09	-0.891457	-1.76927
32290913	rs56919696	3.87806e-09	-0.891457	-1.76895
32291058	rs149521976	1.76242e-08	-1.14647	-6.20371e-10
32291079	rs3904063	3.59004e-08	1.33359	-1.76859
32291163	rs35714651	3.9924e-08	-0.328766	-6.20371e-10
32291192	rs56228178	3.88066e-09	-0.891457	-1.76828
32292098	rs9548788	3.48846e-08	1.29831	-1.762
32292149	rs1923618	3.50963e-08	1.29632	-1.75396
32292353	rs17076532	3.88462e-09	-0.891457	-1.76726
32292512	rs9548797	5.98086e-08	1.83797	-1.76256
32292780	rs74044207	3.8725e-09	-0.894945	-1.7669
32293064	rs7324124	3.32296e-08	1.25531	-1.76761
32293834	rs549543270	2.21819e-08	-0.916464	-6.20371e-10
32294380	rs151016958	3.98655e-08	-4.1227e-11	-0.33023
32295425	rs55873793	6.97918e-09	-0.32533	-1.74748
32295969	rs55960865	3.84693e-09	-0.905491	-1.76298
32296051	rs9315141	3.66486e-09	-0.948393	-1.76856
32296053	rs111554904	1.96375e-08	-1.0383	-6.20371e-10
32296307	rs4943675	3.56355e-09	-0.982009	-1.76298
32296652	rs4943676	3.83253e-09	-0.912271	-1.75995
32297296	rs17076537	3.68899e-09	-0.95828	-1.75211
32297550	rs73161370	1.64952e-08	-1.21267	-6.20371e-10
32298685	rs2025909	9.97813e-09	-4.1227e-11	-1.71535
32298725	rs55642529	3.4773e-09	-1.04685	-1.72263
32298733	rs58730965	3.47119e-09	-1.04942	-1.72183
32298752	rs9566461	9.97659e-09	-4.1227e-11	-1.7155
32298895	rs56932738	3.47703e-09	-1.05197	-1.7176
32299119	rs150509827	1.26446e-07	0.824075	-6.20371e-10
32299683	rs17076542	3.44066e-09	-1.06951	-1.71056
32300345	rs7984927	6.32024e-08	1.73078	-1.60018
32300448	rs7326062	3.22974e-08	1.23402	-1.77477
32300505	rs74044210	3.58649e-09	-1.08121	-1.65736
32300551	rs9548841	2.57228e-08	1.00161	-1.76998
32300561	rs74044211	3.6207e-09	-1.07463	-1.65445
32300836	rs12868737	1.26245e-08	-1.20588	-0.274217
32300975	rs9594346	2.88335e-09	-1.20475	-1.75203
32301126	rs9548844	4.33736e-09	-0.790532	-1.75794
32301388	rs9566463	1.05948e-08	-4.1227e-11	-1.65538
32301913	rs138245640	1.96899e-08	-1.03564	-6.20371e-10
32302001	rs55876723	1.24024e-08	-0.913585	-0.584268
32302028	rs9576871	4.33627e-09	-1.22313	-1.32559
32302207	rs6563731	4.52054e-09	-1.18685	-1.32026
32302247	rs9532405	2.67859e-08	-0.91156	0.183692
32302841	rs7321373	1.25618e-08	-0.862132	-0.622948
32303695	rs75712667	3.45386e-08	-4.1227e-11	-0.473665
32304074	rs61954085	1.90008e-08	-1.07126	-6.20371e-10
32304155	rs7332848	1.14285e-08	-0.905827	-0.673803
32304260	rs78091138	3.39112e-09	-1.1368	-1.65778
32304521	rs56259817	4.83156e-09	-1.17976	-1.26082
32304533	rs9594355	3.99442e-09	-0.857518	-1.77333
32304910	rs74732506	3.29341e-09	-1.17601	-1.64781
32305059	rs9576872	6.1241e-09	-1.21308	-0.990429
32305310	rs9594358	4.98518e-09	-1.21736	-1.19191
32305368	rs4605019	1.35031e-08	-1.22317	-0.18965
32305370	rs4359320	1.34993e-08	-1.2231	-0.190002
32305445	rs73161384	5.01803e-09	-1.21079	-1.19191
32306235	rs182193516	3.02632e-08	-4.1227e-11	-0.605811
32306248	rs60299766	5.07309e-09	-1.21504	-1.17676
32306437	rs9315142	7.04706e-09	-1.2105	-0.852629
32306867	rs139413487	3.81802e-08	-4.1227e-11	-0.373425
32307819	rs76326693	3.2938e-08	-4.1227e-11	-0.521115
32307881	rs12869488	3.96022e-09	-0.865778	-1.77366
32307883	rs12869489	3.99493e-09	-0.856473	-1.77424
32307898	rs73161388	4.75502e-09	-1.20835	-1.24819
32308259	rs12584338	3.39304e-08	-1.12179	0.630364
32308363	rs55657365	4.67775e-09	-1.17727	-1.29566
32308496	rs140087501	5.30158e-09	-0.861539	-1.4862
32309024	rs150397358	1.63286e-08	-1.22283	-6.20371e-10
32309258	rs9532419	1.71354e-07	0.799496	0.328492
32309917	rs76087882	5.899e-09	-0.853288	-1.38767
32310010	rs73161390	4.38965e-09	-1.13041	-1.40608
32310075	rs9646105	1.48615e-07	0.704919	0.2807
32310550	rs11839461	4.26529e-09	-1.1238	-1.44143
32310636	rs9548888	5.59742e-09	-1.1927	-1.10074
32310769	rs9566470	6.26366e-09	-1.19355	-0.98743
32311334	rs61954086	1.47924e-07	0.493385	0.487573
32311464	rs58668491	4.16427e-09	-1.14061	-1.44859
32311582	rs139260698	1.65113e-08	-1.2117	-6.20371e-10
32311696	rs7981437	8.8766e-09	-0.814863	-1.01746
32311794	rs7990135	6.11164e-09	-1.22099	-0.984559
32311814	rs7995837	4.78295e-09	-1.15272	-1.29797
32312161	rs9603599	3.55021e-09	-0.972284	-1.77645
32312179	rs9594365	3.41902e-09	-1.00945	-1.77694
32312265	rs141099867	1.05802e-08	-4.1227e-11	-1.65676
32312784	rs80182088	2.02231e-08	-1.00892	-6.20371e-10
32313195	rs7988433	8.8843e-09	-0.838219	-0.993239
32314212	rs9603607	3.49319e-09	-0.993209	-1.77172
32314890	rs12877171	3.49885e-09	-0.993209	-1.7701
32315316	rs6563749	6.02481e-09	-1.22302	-0.996837
32315350	rs12861275	3.40517e-09	-1.02155	-1.7689
32315715	rs61954087	2.43722e-08	-0.822301	-6.20371e-10
32315801	rs73161396	4.00269e-09	-1.13041	-1.49836
32316879	rs1322569	8.64167e-09	-0.860569	-0.998577
32316977	rs1322571	8.95195e-09	-0.7749	-1.04897
32317249	rs8002703	6.05728e-09	-1.22301	-0.991475
32317383	rs9603613	4.33152e-09	-0.795275	-1.75455
32317489	rs9566475	1.13721e-08	-4.1227e-11	-1.58458
32317584	rs146284655	9.46945e-09	-4.1227e-11	-1.76767
32317636	rs17076567	1.30541e-08	-0.804584	-0.642057
32317943	rs9548931	3.3495e-09	-1.1483	-1.65863
32318101	rs7331833	7.56811e-09	-0.899347	-1.09245
32318373	rs61954088	3.96596e-09	-1.02311	-1.61488
32318417	rs61954089	3.91903e-09	-1.02856	-1.62134
32318952	rs9548933	8.38496e-08	1.98564	-1.57236
32319365	rs17611678	1.64518e-08	-1.21531	-6.20371e-10
32319503	rs960712	3.57956e-09	-1.10568	-1.63482
32319880	rs9548935	4.65358e-09	-1.12	-1.3581
32319994	rs9548936	3.41959e-09	-1.10176	-1.68447
32320051	rs77991225	6.02159e-08	-0.411733	0.493928
32320052	rs9548937	3.47595e-09	-1.07837	-1.6915
32320076	rs9532440	3.85302e-09	-0.970849	-1.69604
32320294	rs117791444	1.0568e-08	-4.1227e-11	-1.65791
32320716	rs7327612	4.21377e-09	-1.00238	-1.57501
32320823	rs142639823	2.17264e-08	-0.937214	-6.20371e-10
32321109	rs17076571	9.4014e-09	-4.1227e-11	-1.77488
32321924	rs9594369	4.1822e-09	-0.947828	-1.63708
32323279	rs56382042	3.58091e-09	-0.974125	-1.766
32323554	rs145356530	9.52206e-09	-4.1227e-11	-1.76213
32323652	rs78666006	8.0012e-08	1.79198	-1.42555
32323684	rs9603629	4.23023e-09	-0.955771	-1.61771
32323704	rs9603630	3.29961e-09	-1.2078	-1.61413
32323751	rs142401455	9.72744e-09	-4.1227e-11	-1.74079
32323826	rs9603631	3.31677e-09	-1.20586	-1.61089
32323855	rs117496480	2.88039e-08	-0.655232	-6.20371e-10
32323996	rs55770536	3.71334e-09	-0.934882	-1.76893
32324062	rs60248911	3.63737e-09	-0.954865	-1.76962
32324793	rs9315143	3.30432e-09	-1.20962	-1.61089
32324827	rs7994300	9.47071e-09	-4.1227e-11	-1.76754
32324924	rs7985751	9.42174e-09	-4.1227e-11	-1.77272
32325151	rs7327232	4.32907e-09	-0.963598	-1.58679
32325207	rs61954093	4.86071e-09	-1.06025	-1.37431
32325297	rs7322563	4.37494e-09	-0.955771	-1.58408
32325964	rs185718095	1.0201e-08	-4.1227e-11	-1.69325
32326383	rs7995174	1.65367e-08	-1.21016	-6.20371e-10
32326414	rs73459186	3.30099e-09	-1.1115	-1.71002
32326602	rs17076574	9.4009e-09	-4.1227e-11	-1.77494
32326851	rs9548955	1.93888e-08	0.426421	-1.47747
32326917	rs9548956	1.03633e-08	-0.00782428	-1.66965
32326922	rs9532445	3.54338e-09	-1.08403	-1.66663
32327091	rs9548957	4.02538e-09	-0.858869	-1.76425
32327217	rs1885637	8.11468e-09	-0.673067	-1.249
32328214	rs144022320	1.70603e-08	-4.1227e-11	-1.17899
32328328	rs10492610	1.94352e-08	0.477969	-1.52663
32328688	rs9603639	8.23182e-09	-0.774581	-1.13315
32329039	rs7991127	6.27299e-09	-1.07905	-1.10043
32329118	rs9576911	4.57526e-09	-1.08077	-1.41431
32329155	rs9548963	2.34714e-08	0.33551	-1.19547
32329243	rs12864143	8.58393e-09	-0.682735	-1.18312
32329323	rs73163306	1.68545e-08	-1.19112	-6.20371e-10
32330034	rs12854014	8.48231e-09	-0.704568	-1.17319
32330179	rs10492609	2.29692e-08	0.33551	-1.2171
32330271	rs12854222	1.47579e-08	-1.18248	-0.141483
32330421	rs17076581	2.22609e-08	0.320277	-1.23319
32330546	rs17076583	2.22609e-08	0.320277	-1.23319
32330596	rs17076586	2.21468e-08	0.320277	-1.23833
32330799	rs7995324	8.9214e-09	-1.03664	-0.790651
32331153	rs17076594	1.85948e-08	-1.09286	-6.20371e-10
32331594	rs7327984	2.20524e-08	-0.92232	-6.20371e-10
32331781	rs9603647	9.24868e-09	-0.703883	-1.08738
32332013	rs9548976	2.07619e-08	0.276533	-1.25915
32332026	rs113342684	9.52276e-09	-4.1227e-11	-1.76206
32332044	rs9532455	1.20111e-08	-0.644863	-0.885048
32332217	rs9594382	9.47499e-09	-0.703883	-1.0632
32332292	rs9548977	8.76897e-09	-0.429714	-1.41481
32332556	rs61946567	1.96344e-08	0.320277	-1.35874
32332661	rs1571311	7.60056e-09	-1.07293	-0.914591
32332680	rs1571312	9.74581e-09	-0.691745	-1.04716
32333162	rs61946568	1.92783e-08	0.320277	-1.37704
32333262	rs61946569	1.89345e-08	0.306633	-1.38139
32333422	rs73443768	2.03458e-08	0.366205	-1.36907
32333431	rs73443769	2.03458e-08	0.366205	-1.36907
32334093	rs11619671	1.00005e-08	-0.703883	-1.00923
32334205	rs9549005	1.24027e-08	-0.618943	-0.878886
32334522	rs9549007	1.34381e-08	-1.17952	-0.238123
32334587	rs9549008	1.28626e-08	-0.586891	-0.874525
32334801	rs9603650	1.02352e-08	-0.725567	-0.964342
32334869	rs7325059	1.33258e-08	-1.1583	-0.267745
32334871	rs9549009	1.33861e-08	-1.17286	-0.248666
32335146	rs9532472	7.32423e-09	-1.07293	-0.951624
32335526	rs9576929	5.3426e-09	-1.12828	-1.21175
32335840	rs9532478	1.84614e-08	0.320277	-1.42034
32335880	rs9532479	7.85937e-09	-0.902494	-1.05154
32336040	rs1536635	9.96009e-09	-0.746793	-0.970362
32336386	rs9532480	1.71931e-08	0.261598	-1.43283
32336534	rs9603657	9.87715e-09	-0.778788	-0.94673
32336737	rs1324011	1.63989e-08	0.175031	-1.39356
32337461	rs7327825	9.99729e-09	-4.1227e-11	-1.71343
32338885	rs9576936	1.57839e-08	-4.1227e-11	-1.25675
32339012	rs9532486	1.90675e-08	0.270151	-1.33791
32339296	rs17612599	2.40453e-08	-0.835801	-6.20371e-10
32339382	rs12870532	2.27708e-08	-1.21579	0.32552
32339465	rs7991339	3.60383e-09	-1.20793	-1.52581
32339561	rs4943721	1.01281e-08	-4.1227e-11	-1.70043
32339625	rs17076633	1.26491e-08	-1.0482	-0.429955
32339795	rs139061243	1.77098e-08	-1.14162	-6.20371e-10
32340482	rs7334526	1.87918e-08	0.269023	-1.35134
32342440	rs79705330	1.97683e-08	-1.03166	-6.20371e-10
32342611	rs17076642	1.04299e-08	-4.1227e-11	-1.67106
32343519	rs138864532	4.14506e-08	-4.1227e-11	-0.29124
32343997	rs9566491	1.75819e-08	-4.1227e-11	-1.14887
32344623	rs118130871	1.05933e-08	-4.1227e-11	-1.65552
32344989	rs7996328	8.16028e-09	-0.848033	-1.06843
32345208	rs1324012	1.60927e-08	0.176907	-1.41428
32345752	rs9549045	9.90532e-09	-0.823774	-0.898896
32346060	rs9646107	1.50584e-08	0.106474	-1.41028
32346241	rs9646108	1.50584e-08	0.106474	-1.41028
32348573	rs7333829	7.50838e-09	-0.854103	-1.14562
32348859	rs9549049	3.37596e-09	-1.02435	-1.77472
32348987	rs17076647	1.51976e-08	0.119678	-1.41428
32349017	rs3848100	5.82098e-09	-1.14611	-1.10816
32350325	rs7318791	7.17581e-09	-1.07905	-0.965974
32350582	rs9549057	1.51371e-08	0.119678	-1.41827
32351162	rs9549059	3.39403e-09	-1.01901	-1.77472
32353100	rs4943729	8.56442e-09	-0.135575	-1.73255
32353639	rs1322576	1.49534e-08	0.119678	-1.43048
32353735	rs73163318	2.13262e-08	-0.955807	-6.20371e-10
32353791	rs6563792	8.54198e-09	-0.871233	-0.999516
32353792	rs76410852	1.63748e-08	-1.22	-6.20371e-10
32354009	rs17076649	1.40805e-08	0.055614	-1.42657
32354131	rs9549074	7.7962e-09	-0.968313	-0.993793
32354309	rs9549075	1.28674e-08	-0.644924	-0.816122
32354883	rs7335707	1.38496e-08	-0.644924	-0.742559
32355432	rs1555633	1.43231e-08	-0.703653	-0.650216
32356288	rs7994829	1.21252e-08	0.115812	-1.63626
32356777	rs117471947	9.41826e-09	-4.1227e-11	-1.77309
32357083	rs4941960	1.41218e-08	-0.703653	-0.664366
32357343	rs9549082	1.40327e-08	-0.703653	-0.670702
32357358	rs9549083	1.40327e-08	-0.703653	-0.670702
32357535	rs9549084	1.40176e-08	-0.703653	-0.671777
32358227	rs6563802	1.41761e-08	-0.692409	-0.671777
32358260	rs6563803	1.39247e-08	-0.703653	-0.678424
32358528	rs6563804	1.37707e-08	-0.714777	-0.678424
32358946	rs7995496	1.37707e-08	-0.714777	-0.678424
32359192	rs9549097	1.86286e-08	-0.341968	-0.749075
32359225	rs6563805	1.13505e-08	-0.144901	-1.44158
32359404	rs6563806	1.35698e-08	-0.714777	-0.693122
32359456	rs1322572	1.62495e-08	-0.0144836	-1.2132
32359778	rs2146285	6.97538e-09	-0.983274	-1.09008
32359886	rs2146286	6.87825e-09	-0.997296	-1.09008
32359960	rs2181255	1.64136e-08	-0.0503745	-1.16726
32360108	rs1322573	1.3189e-08	-0.736659	-0.699703
32360165	rs117083699	3.29122e-09	-1.07494	-1.74955
32360279	rs1322574	1.3276e-08	-0.736659	-0.693122
32360349	rs1322575	1.32913e-08	-0.736659	-0.691978
32360547	rs7325513	1.3276e-08	-0.736659	-0.693122
32360583	rs9549106	1.20888e-08	-0.0820727	-1.44139
32361132	rs2181256	1.32786e-08	-0.725817	-0.703771
32361659	rs7338204	1.32364e-08	-0.725778	-0.706991
32361825	rs7332735	1.32364e-08	-0.725778	-0.706991
32362209	rs4943742	1.30553e-08	-0.725778	-0.720768
32362554	rs9549118	1.28212e-08	-0.736659	-0.727982
32362907	rs117244169	2.83754e-08	-0.67022	-6.20371e-10
32363217	rs45505793	3.29532e-09	-1.07256	-1.75068
32363958	rs7322815	1.43763e-08	-0.113495	-1.23667
32364105	rs61946589	3.51544e-08	-0.455992	-6.20371e-10
32364713	rs78748310	2.62736e-07	1.55541	-6.20371e-10
32364831	rs9603707	6.52402e-09	-0.885302	-1.25495
32365235	rs78530398	9.74191e-08	0.56328	-6.20371e-10
32365271	rs9594399	6.46689e-09	-0.894098	-1.25495
32365504	rs112326147	1.63744e-08	-1.22002	-6.20371e-10
32365715	rs73163339	2.13722e-08	-0.953652	-6.20371e-10
32368419	rs11616527	6.23233e-09	-0.904181	-1.28181
32368973	rs79208772	3.19737e-09	-1.09747	-1.75594
32369347	rs113664467	1.35093e-08	-0.0111302	-1.40124
32369399	rs118176159	3.19112e-09	-1.09943	-1.75594
32369449	rs144887956	2.27885e-08	-0.889487	-6.20371e-10
32370040	rs61946590	1.2833e-08	-0.0580294	-1.40569
32370660	rs7987979	1.19499e-08	-0.76959	-0.76543
32370761	rs116850109	1.96098e-08	-1.03971	-6.20371e-10
32371361	rs17076657	1.27398e-08	-0.0820727	-1.38894
32371651	rs7322562	1.17462e-08	-0.315989	-1.23622
32372014	rs56166500	1.30125e-08	-0.623267	-0.826561
32373089	rs73163342	1.28637e-08	-0.583275	-0.878059
32373115	rs10492607	1.22324e-08	-0.636721	-0.874935
32373142	rs78556315	4.55029e-07	2.10462	-6.20371e-10
32373300	rs7984268	5.98684e-09	-1.15251	-1.07367
32373854	rs111499260	2.93886e-08	-0.635134	-6.20371e-10
32373942	rs9576992	5.98407e-09	-1.13967	-1.08697
32374281	rs2038729	5.69327e-09	-0.978104	-1.29835
32374321	rs9549181	1.53226e-08	0.143399	-1.42981
32374554	rs147543072	4.32287e-08	-4.1227e-11	-0.249238
32374695	rs9566513	1.00331e-08	-0.878146	-0.83171
32374788	rs7332460	1.00113e-08	-0.887184	-0.824839
32375154	rs1322579	5.70809e-09	-1.13967	-1.13419
32375453	rs9576999	5.74219e-09	-1.14877	-1.11913
32375481	rs9549183	1.19408e-08	-0.64941	-0.88637
32375587	rs9549184	1.20706e-08	-0.630326	-0.894642
32375914	rs117598191	4.00024e-08	-4.1227e-11	-0.326803
32376718	rs7338341	1.01581e-08	-0.887184	-0.810291
32377128	rs9549192	1.57263e-08	0.1694	-1.42981
32377390	rs118124144	1.24321e-08	-4.1227e-11	-1.49546
32377638	rs9549193	1.19238e-08	-0.72903	-0.808174
32378214	rs9532536	1.57033e-08	0.143399	-1.40527
32378506	rs7992238	9.82789e-09	-0.868987	-0.861531
32379077	rs1322578	5.62473e-09	-1.14835	-1.14022
32379407	rs75037145	2.87716e-08	-0.656353	-6.20371e-10
32379975	rs76003600	1.64345e-08	-1.21636	-6.20371e-10
32380134	rs4943776	5.51873e-09	-1.15251	-1.15509
32380317	rs4943777	6.11261e-09	-1.20008	-1.00531
32380626	rs76903233	1.66362e-08	-1.20416	-6.20371e-10
32381039	rs17076673	1.5403e-08	0.156368	-1.43755
32381455	rs7333582	1.20601e-08	-0.662586	-0.863251
32382043	rs9603747	5.55873e-09	-0.993498	-1.30687
32382683	rs9549204	1.22088e-08	-0.65633	-0.857253
32383225	rs10492606	1.57953e-08	0.193615	-1.44964
32384284	rs9549207	1.2133e-08	-0.674995	-0.84482
32384380	rs78204994	2.9153e-08	-0.643186	-6.20371e-10
32384535	rs9549209	9.05428e-09	-0.130472	-1.68203
32384552	rs9549210	9.06126e-09	-0.129701	-1.68203
32385025	rs9577032	9.25092e-09	-0.113734	-1.67729
32385250	rs73163352	1.19537e-08	-0.687877	-0.846825
32385323	rs7999518	9.73115e-09	-0.0798715	-1.66054
32385327	rs7982163	9.73115e-09	-0.0798715	-1.66054
32385331	rs9603755	6.20634e-09	-0.945957	-1.24421
32385799	rs9549213	1.01918e-08	-0.840783	-0.853375
32385874	rs6563833	5.72846e-09	-0.954938	-1.31536
32385943	rs9577037	5.50195e-09	-1.15029	-1.16035
32386199	rs4941978	1.06705e-08	-0.821376	-0.826879
32386994	rs2872643	9.21804e-09	-0.113734	-1.68085
32387045	rs73163357	1.20151e-08	-0.682757	-0.846825
32387516	rs7319765	1.20848e-08	-0.674995	-0.848798
32387782	rs151062198	9.44986e-09	-4.1227e-11	-1.76974
32388101	rs9577041	9.41948e-09	-0.0968673	-1.6761
32388666	rs7990046	5.87682e-09	-0.946985	-1.29774
32388762	rs149614559	3.98501e-08	-0.330617	-6.20371e-10
32388811	rs9577042	1.41052e-08	-4.1227e-11	-1.3692
32388866	rs9577043	9.54514e-09	-0.0959984	-1.66371
32388998	rs11619516	2.13013e-08	-0.956972	-6.20371e-10
32389144	rs2147173	5.52962e-09	-1.15029	-1.15533
32389332	rs2146284	1.02592e-08	-0.443827	-1.24374
32389460	rs117465580	4.44721e-08	-0.220879	-6.20371e-10
32389975	rs73163362	1.24738e-08	-0.651269	-0.840843
32389976	rs9577044	9.4631e-09	-0.0968673	-1.67148
32390588	rs7139573	9.39699e-09	-0.0968673	-1.67849
32390766	rs79744738	1.63801e-08	-1.21967	-6.20371e-10
32391299	rs4943787	5.56229e-09	-1.15029	-1.14944
32391327	rs4941983	5.52962e-09	-1.15029	-1.15533
32391561	rs111706557	2.76079e-09	-1.22316	-1.77706
32392752	rs4635207	1.04515e-08	-0.438886	-1.23011
32392865	rs61946606	3.4473e-09	-1.22213	-1.55602
32394053	rs117710228	1.9269e-08	-1.05725	-6.20371e-10
32394301	rs7337431	1.76686e-08	0.285972	-1.42992
32397113	rs9532560	9.9011e-09	-0.0298541	-1.69324
32397184	rs75946756	3.4354e-09	-1.06788	-1.71373
32397359	rs9532561	9.762e-09	-0.0298541	-1.70739
32397444	rs6563839	9.9011e-09	-0.0298541	-1.69324
32397987	rs7991675	6.71146e-09	-1.19556	-0.916366
32398259	rs2314454	9.90287e-09	-0.0275125	-1.6954
32399808	rs113767576	2.06391e-08	-0.988556	-6.20371e-10
32399810	rs9532567	1.23235e-08	-0.55156	-0.952673
32399888	rs58560389	1.94306e-08	0.352893	-1.40179
32399975	rs10467356	5.38681e-09	-0.945957	-1.38583
32400254	rs61946609	1.96345e-08	0.366733	-1.40519
32400608	rs9532569	1.17242e-08	-0.423559	-1.13052
32401060	rs145779669	1.47711e-08	-4.1227e-11	-1.32307
32401070	rs76088934	3.35646e-09	-1.08084	-1.72401
32402392	rs7323777	1.98299e-08	0.366733	-1.39529
32402700	rs8000347	1.21159e-08	-0.516579	-1.00465
32402996	rs12877554	4.3726e-08	-4.1227e-11	-0.237799
32403684	rs9315145	9.54889e-09	-0.42903	-1.33029
32403784	rs148890987	1.78758e-08	-1.13229	-6.20371e-10
32403817	rs9532570	8.69289e-09	-0.531583	-1.32165
32404671	rs9603774	4.12584e-09	-1.0073	-1.59117
32404722	rs9603775	4.04207e-09	-1.02781	-1.59117
32405601	rs143428869	3.4098e-08	-0.486503	-6.20371e-10
32407576	rs1575345	3.99769e-09	-1.02034	-1.60969
32408548	rs139759327	9.75686e-09	-4.1227e-11	-1.73777
32410007	rs182667676	9.41418e-09	-4.1227e-11	-1.77352
32410730	rs112709296	1.71391e-08	-1.17438	-6.20371e-10
32411501	rs73163367	6.77851e-09	-0.751215	-1.35077
32411645	rs117602606	9.46288e-09	-4.1227e-11	-1.76837
32412709	rs7994415	5.94888e-09	-0.873341	-1.3592
32413119	rs61946611	3.39218e-08	0.820581	-1.31227
32413137	rs61946612	6.51054e-09	-1.16787	-0.974448
32413219	rs61226263	3.34287e-08	0.804715	-1.31104
32413265	rs55672274	6.72284e-09	-0.751215	-1.35902
32413550	rs56106371	1.63731e-08	-1.2201	-6.20371e-10
32413678	rs1407521	5.10778e-09	-1.22315	-1.16182
32413865	rs9532589	1.76008e-08	-1.1478	-6.20371e-10
32416029	rs117869233	3.66724e-08	-0.413718	-6.20371e-10
32416151	rs117278948	1.64023e-08	-1.21832	-6.20371e-10
32416442	rs591159	5.28879e-09	-1.12174	-1.22842
32416573	rs591656	5.20491e-09	-1.14239	-1.22375
32416588	rs78987300	3.78923e-09	-1.1934	-1.49018
32416711	rs9549284	6.46056e-09	-0.699557	-1.45047
32417079	rs61946614	2.47144e-08	-0.808356	-6.20371e-10
32419710	rs142386496	3.78423e-09	-1.20535	-1.47955
32419886	rs587151	3.37547e-09	-1.08032	-1.71888
32420514	rs73163372	1.63513e-08	-1.22143	-6.20371e-10
32421130	rs623578	3.48992e-09	-1.08126	-1.6846
32421423	rs4943816	2.66606e-08	0.701947	-1.4345
32421604	rs635865	3.46004e-09	-1.08001	-1.69446
32421654	rs78237476	1.72031e-08	-1.17065	-6.20371e-10
32421657	rs4941994	5.15708e-09	-1.22285	-1.15252
32421701	rs4943817	5.22461e-09	-1.22285	-1.13951
32422160	rs56361059	5.62664e-09	-0.725186	-1.56304
32422241	rs3848101	5.19767e-09	-1.2215	-1.14604
32422459	rs3848102	5.2661e-09	-1.2215	-1.13296
32422611	rs667139	3.65824e-09	-1.0856	-1.63316
32422806	rs61946617	1.83188e-08	-1.10781	-6.20371e-10
32423045	rs9549299	5.52809e-09	-0.731216	-1.57468
32423606	rs117947329	1.02805e-08	-4.1227e-11	-1.6855
32424102	rs684352	5.6752e-09	-1.22303	-1.05661
32425135	rs181806454	2.56435e-08	-0.77145	-6.20371e-10
32425366	rs61946618	1.81774e-08	-1.11556	-6.20371e-10
32426318	rs617247	3.60661e-09	-0.99467	-1.7383
32426395	rs544930	5.63431e-09	-1.21075	-1.07612
32426467	rs545137	3.04909e-08	-0.598315	-6.20371e-10
32426730	rs3848079	2.27228e-08	0.124554	-1.01693
32426943	rs3848080	2.32788e-08	0.0719624	-0.940161
32427989	rs77791975	5.38728e-09	-1.16971	-1.16199
32428208	rs12875824	1.64766e-08	-1.2138	-6.20371e-10
32428531	rs144562484	2.6706e-08	-4.1227e-11	-0.730853
32428601	rs73163376	6.254e-09	-0.662975	-1.51955
32428754	rs73163377	6.89308e-09	-0.591683	-1.49354
32429355	rs524566	4.09068e-09	-1.22309	-1.38394
32430253	rs184163367	3.1206e-08	-4.1227e-11	-0.575132
32430415	rs12877069	9.56363e-09	-0.441035	-1.31674
32430939	rs9566603	3.81794e-09	-1.16696	-1.50908
32430965	rs9566604	3.97231e-09	-1.15358	-1.48282
32431244	rs473641	3.63045e-09	-1.22318	-1.50321
32431263	rs671746	3.67621e-09	-1.22318	-1.49068
32431492	rs9532655	3.9711e-08	-0.334114	-6.20371e-10
32431664	rs76952780	1.65103e-08	-1.21176	-6.20371e-10
32432193	rs9315146	6.86316e-09	-1.13937	-0.950201
32432232	rs657190	3.64407e-09	-1.22315	-1.49949
32433415	rs641470	3.65938e-09	-1.22318	-1.49527
32433799	rs594468	3.61633e-09	-1.22318	-1.5071
32433803	rs9566625	5.02488e-09	-0.892943	-1.5084
32434192	rs542746	8.2753e-09	-0.791702	-1.11076
32434303	rs9532677	6.62147e-09	-1.14762	-0.977803
32435132	rs75417528	1.27907e-08	-4.1227e-11	-1.46702
32436303	rs548632	3.61515e-09	-1.22318	-1.50743
32436732	rs12872563	3.98777e-09	-1.14616	-1.48635
32437160	rs556780	8.06899e-09	-0.822977	-1.10474
32437858	rs150644906	1.64961e-08	-1.21262	-6.20371e-10
32438024	rs660670	8.1903e-09	-0.831948	-1.08084
32439174	rs17590365	1.77193e-08	-1.14109	-6.20371e-10
32439508	rs643595	3.58553e-09	-1.22318	-1.51566
32440065	rs12430665	3.98773e-09	-1.14231	-1.49021
32440146	rs537258	3.59884e-09	-1.2229	-1.51224
32440672	rs17076723	1.09285e-08	-0.382145	-1.24222
32441332	rs9532698	6.63072e-09	-1.15545	-0.968582
32441628	rs35019373	1.17146e-08	-0.328781	-1.22612
32441905	rs623009	7.99601e-09	-0.886912	-1.04989
32441906	rs610103	3.5822e-09	-1.22309	-1.51667
32442015	rs623441	7.8904e-09	-0.89471	-1.05539
32442311	rs9566663	3.9842e-09	-1.13837	-1.49504
32442347	rs622702	7.98619e-09	-0.891028	-1.047
32442397	rs77606290	1.04679e-08	-4.1227e-11	-1.66743
32442510	rs635759	7.98619e-09	-0.891028	-1.047
32442721	rs149826299	1.78498e-08	-1.13375	-6.20371e-10
32443042	rs635879	3.5822e-09	-1.22309	-1.51667
32443378	rs12858463	6.60588e-09	-1.1592	-0.968582
32443406	rs77447425	9.92252e-09	-4.1227e-11	-1.72094
32443752	rs639064	8.02209e-09	-0.89471	-1.03883
32443902	rs17690112	6.64829e-09	-1.1592	-0.962184
32444426	rs12867836	6.69908e-09	-1.15159	-0.962184
32444439	rs12868611	6.64829e-09	-1.1592	-0.962184
32444479	rs17076740	1.17979e-08	-0.321699	-1.22612
32444533	rs495325	7.99287e-09	-0.906834	-1.03036
32444611	rs496202	8.02503e-09	-0.902819	-1.03036
32444734	rs497241	2.79872e-08	-0.683994	-6.20371e-10
32445065	rs12871982	6.64872e-09	-1.15913	-0.962184
32445115	rs34357381	1.27567e-08	-0.269904	-1.19978
32445660	rs7997102	6.67156e-09	-1.16284	-0.955044
32445743	rs668574	3.59708e-09	-1.22306	-1.51256
32446090	rs139289726	1.89923e-08	-1.07171	-6.20371e-10
32446842	rs3	8.0188e-09	-0.914788	-1.01916
32447222	rs4	7.94575e-09	-0.918334	-1.02477
32447418	rs61946620	1.63244e-08	-1.22308	-6.20371e-10
32447714	rs12584027	7.0175e-09	-0.927809	-1.13953
32448027	rs344	6.89165e-09	-1.15916	-0.926276
32448431	rs345	1.30112e-08	-0.246763	-1.20317
32448488	rs633180	3.62779e-09	-1.22289	-1.50423
32448574	rs346	7.99042e-09	-0.918334	-1.01916
32448874	rs634884	3.64534e-09	-1.22257	-1.49972
32448966	rs17505833	1.65168e-08	-1.21137	-6.20371e-10
32449185	rs138116758	1.6627e-08	-1.20471	-6.20371e-10
32449476	rs347	1.26808e-08	-0.239725	-1.23593
32449504	rs348	6.94449e-09	-1.15916	-0.918638
32450852	rs349	7.97517e-09	-0.926139	-1.01327
32450891	rs350	7.04221e-09	-1.15916	-0.904664
32451065	rs640772	3.67451e-09	-1.22289	-1.49143
32451940	rs679704	3.69111e-09	-1.22257	-1.48724
32453125	rs9532728	1.25866e-08	-0.269904	-1.2132
32453155	rs351	1.28365e-08	-0.24717	-1.21628
32453583	rs672839	3.7104e-09	-1.22257	-1.48203
32453963	rs12428921	4.2526e-09	-1.12854	-1.43968
32454222	rs12429141	4.16736e-09	-1.12854	-1.45992
32454234	rs7335517	7.90153e-09	-0.941063	-1.00762
32454282	rs352	3.70638e-09	-0.948967	-1.75672
32454349	rs353	7.93527e-09	-0.933841	-1.01058
32454522	rs61531788	8.16905e-09	-0.639269	-1.27612
32454539	rs354	7.99457e-09	-0.915143	-1.02184
32454957	rs689186	3.58948e-09	-0.967591	-1.77014
32454979	rs9594490	7.81085e-09	-0.941063	-1.01916
32455059	rs148876133	1.0694e-08	-4.1227e-11	-1.64606
32455347	rs112863662	3.40301e-08	-0.488495	-6.20371e-10
32455549	rs143022500	1.44119e-08	-4.1227e-11	-1.34769
32455797	rs594422	3.80828e-09	-1.22257	-1.45599
32455884	rs117893434	4.51934e-09	-1.21902	-1.28836
32456009	rs189325568	1.64399e-08	-1.21603	-6.20371e-10
32456150	rs606589	3.87413e-09	-1.22315	-1.43827
32457157	rs595971	3.87628e-09	-1.22315	-1.43772
32457197	rs596375	3.89389e-09	-1.22315	-1.43318
32457253	rs9532734	8.66578e-09	-0.584738	-1.27162
32457262	rs596474	3.85887e-09	-1.22315	-1.44222
32457425	rs622444	3.91193e-09	-1.22309	-1.42862
32457690	rs598637	3.91193e-09	-1.22309	-1.42862
32457979	rs355	7.42763e-09	-0.952278	-1.05826
32458097	rs4941394	1.19927e-08	-0.40645	-1.12499
32458430	rs612045	3.9117e-09	-1.22315	-1.42862
32458800	rs356	7.38104e-09	-0.955964	-1.06086
32458802	rs357	4.51557e-09	-0.94223	-1.56598
32460071	rs654927	3.9478e-09	-1.22318	-1.41941
32460106	rs640190	3.90898e-09	-1.22289	-1.42958
32460251	rs358	7.4003e-09	-0.955964	-1.05826
32460561	rs12431321	1.97038e-08	-1.03493	-6.20371e-10
32462277	rs670502	3.96807e-09	-1.22318	-1.41429
32463936	rs138451957	6.55988e-09	-1.21288	-0.921885
32464048	rs139847890	2.00565e-08	-1.01719	-6.20371e-10
32464118	rs117600347	1.73643e-08	-1.16132	-6.20371e-10
32464396	rs633854	3.55518e-09	-0.972986	-1.77435
32464767	rs147212613	6.4646e-09	-1.21288	-0.936516
32465196	rs77378140	6.38887e-09	-1.21288	-0.948299
32465781	rs359	1.16968e-08	-0.35379	-1.20264
32466580	rs73163401	1.81266e-08	-1.11836	-6.20371e-10
32466686	rs2314396	7.14839e-09	-0.97366	-1.0752
32466908	rs9532760	7.84027e-09	-0.692196	-1.26427
32467899	rs203424	3.9478e-09	-1.22318	-1.41941
32468891	rs3848081	4.59701e-09	-1.09419	-1.39615
32468990	rs23506	4.00553e-09	-1.22318	-1.40489
32469418	rs117897890	1.63228e-08	-1.22318	-6.20371e-10
32470260	rs112513505	1.74968e-08	-1.15372	-6.20371e-10
32470619	rs79279247	1.65376e-08	-1.21011	-6.20371e-10
32470639	rs117226301	1.66695e-08	-1.20216	-6.20371e-10
32470757	rs76079706	3.80222e-09	-1.22274	-1.45742
32471105	rs617974	1.12266e-08	-0.375101	-1.22236
32472273	rs619396	3.96863e-09	-1.22303	-1.41429
32472367	rs116908681	1.35794e-07	0.8954	-6.20371e-10
32472970	rs78458763	5.83497e-08	0.0507122	-6.20371e-10
32473013	rs360	1.23617e-08	-0.284625	-1.21651
32473036	rs9562288	4.52732e-09	-1.10064	-1.40498
32474039	rs142937572	1.46031e-08	-4.1227e-11	-1.33451
32474178	rs574382912	2.48143e-08	-4.1227e-11	-0.804322
32474342	rs139292549	1.64949e-08	-1.21269	-6.20371e-10
32475091	rs4942034	8.39266e-09	-0.651224	-1.23716
32475150	rs203401	3.5474e-09	-0.981023	-1.76851
32475273	rs9525476	8.42614e-09	-0.642171	-1.24223
32475304	rs142019576	5.6656e-09	-1.2199	-1.06143
32476007	rs73165108	2.02583e-08	-1.00718	-6.20371e-10
32476358	rs3848083	7.84392e-09	-0.67795	-1.27805
32476831	rs203402	3.55747e-09	-0.973275	-1.77342
32477028	rs361	6.54411e-09	-1.02967	-1.10751
32477206	rs362	7.4486e-09	-1.18751	-0.820209
32477741	rs363	7.48309e-09	-1.19024	-0.812858
32478291	rs3848084	4.59965e-09	-1.06659	-1.42317
32478444	rs641696	3.5558e-09	-0.973275	-1.77389
32478828	rs619040	3.47537e-09	-0.996154	-1.77389
32479297	rs364	1.3279e-08	-0.258817	-1.17074
32479310	rs365	6.65194e-09	-0.784714	-1.33612
32479357	rs366	3.41604e-09	-1.01035	-1.77691
32479424	rs17633750	1.03049e-08	-4.1227e-11	-1.68312
32479540	rs367	7.18006e-09	-0.694541	-1.34989
32479703	rs9532800	7.03014e-09	-0.720209	-1.34533
32479962	rs17690317	7.21956e-09	-0.693622	-1.34533
32481213	rs117367023	1.65333e-08	-1.21037	-6.20371e-10
32481574	rs203408	9.97511e-09	-1.04484	-0.670808
32481813	rs4942044	7.14243e-09	-0.685788	-1.3639
32481926	rs9315148	4.45246e-09	-1.09485	-1.42744
32482344	rs370	1.35964e-08	-0.266514	-1.13942
32482442	rs9532810	7.06663e-09	-0.691988	-1.36837
32482491	rs371	1.3647e-08	-0.266514	-1.13571
32482539	rs203411	3.41785e-09	-1.00992	-1.77681
32482569	rs172151	3.41785e-09	-1.00992	-1.77681
32482728	rs78337595	1.64416e-08	-1.21593	-6.20371e-10
32483206	rs582274	3.41894e-09	-1.00992	-1.77649
32483832	rs1208447	3.397e-09	-1.01707	-1.77578
32484559	rs657697	3.42621e-09	-1.00992	-1.77437
32485044	rs9566776	4.88559e-09	-0.964677	-1.46477
32485542	rs372	5.93048e-09	-1.05059	-1.18505
32486215	rs75467111	5.96832e-09	-1.21499	-1.01428
32486735	rs373	2.30964e-08	-0.876064	-6.20371e-10
32486846	rs9315149	4.92588e-09	-0.970935	-1.45031
32487145	rs17633839	7.43373e-09	-0.641208	-1.36851
32487823	rs73165123	1.80586e-08	-1.12212	-6.20371e-10
32489511	rs185764	3.45828e-09	-1.00252	-1.77245
32489796	rs203415	3.43527e-09	-1.0098	-1.77185
32490262	rs594523	3.41279e-09	-1.01695	-1.77126
32490659	rs11147475	7.13845e-09	-0.668172	-1.38207
32490760	rs799523	3.46037e-09	-1.00252	-1.77185
32491238	rs143729949	1.8721e-08	-1.0861	-6.20371e-10
32491387	rs374	8.29848e-09	-1.16911	-0.730557
32491396	rs375	5.97322e-09	-1.03586	-1.1926
32491625	rs203427	3.48801e-09	-0.995116	-1.7713
32492021	rs78038007	1.63283e-08	-1.22284	-6.20371e-10
32492023	rs203428	3.44155e-09	-1.0098	-1.77002
32492184	rs117979892	9.66677e-09	-4.1227e-11	-1.74705
32493245	rs17690413	1.03317e-08	-4.1227e-11	-1.68053
32493501	rs203429	3.47307e-09	-1.0098	-1.76091
32494579	rs376	1.24003e-08	-0.251862	-1.24616
32495061	rs203432	4.43703e-09	-1.21558	-1.31018
32495696	rs670488	5.60468e-09	-0.539168	-1.75297
32495913	rs116799125	5.82349e-09	-1.04164	-1.2122
32496059	rs56083508	1.55198e-08	0.195554	-1.46918
32496754	rs433284	5.68741e-09	-0.551822	-1.72567
32496778	rs451187	5.61184e-09	-0.551822	-1.73904
32498143	rs17076918	5.7346e-09	-1.04944	-1.21978
32498220	rs614318	3.68921e-09	-0.970511	-1.73982
32498356	rs377	6.1812e-09	-1.01623	-1.178
32498527	rs77699125	3.0709e-08	-0.591186	-6.20371e-10
32498918	rs703214	3.68102e-09	-1.04466	-1.66789
32500336	rs1544351	2.82095e-09	-1.20452	-1.77414
32500361	rs7993585	3.67564e-09	-1.05281	-1.6612
32500592	rs57476063	5.95192e-09	-0.993137	-1.23889
32501156	rs380	5.87299e-09	-1.00649	-1.23889
32501179	rs75743048	6.36439e-09	-1.17989	-0.985138
32501506	rs381	2.79713e-09	-1.2149	-1.77225
32501710	rs2106583	2.99961e-09	-1.21532	-1.70195
32502058	rs9562328	2.98682e-09	-1.21532	-1.70622
32502471	rs2012782	3.57301e-09	-0.998444	-1.74389
32502594	rs2773966	4.73046e-09	-1.0597	-1.40202
32502729	rs799527	2.79667e-09	-1.21624	-1.77107
32502991	rs382	2.79653e-09	-1.21624	-1.77112
32504006	rs76818157	3.22835e-08	-0.541185	-6.20371e-10
32504374	rs4141377	1.57969e-08	0.223786	-1.47971
32504677	rs150279575	3.31457e-08	-4.1227e-11	-0.514828
32504939	rs383	2.02185e-08	0.376157	-1.3853
32505201	rs384	1.54733e-08	-0.158161	-1.11846
32505476	rs9590624	2.97347e-09	-1.21393	-1.71208
32505503	rs72623499	4.35411e-09	-1.10728	-1.43734
32505533	rs384975	3.50961e-09	-1.01208	-1.74816
32505941	rs812865	1.43425e-08	-0.1586	-1.19391
32506117	rs143950397	1.63883e-08	-1.21917	-6.20371e-10
32506546	rs435480	1.44109e-08	-0.15649	-1.19126
32506578	rs400416	1.49135e-08	-0.148201	-1.16528
32507426	rs715332	4.23072e-09	-1.15102	-1.42235
32507665	rs384838	1.44013e-08	-0.150424	-1.198
32507825	rs415618	1.35229e-08	-0.174046	-1.23731
32507986	rs9532911	4.45824e-09	-1.10379	-1.4172
32508274	rs2521194	1.31929e-08	-0.194971	-1.24109
32508307	rs2074010	4.39007e-09	-0.771881	-1.76452
32509048	rs11147476	1.90982e-08	0.359731	-1.42588
32509120	rs11147477	1.91891e-08	0.362255	-1.42366
32509816	rs78150276	5.8442e-09	-1.20207	-1.04822
32510284	rs9525537	4.48425e-09	-1.09797	-1.4172
32510553	rs143779161	4.76625e-08	-0.151596	-6.20371e-10
32510673	rs203413	4.32456e-09	-0.785232	-1.7662
32510827	rs203414	3.48226e-09	-1.02927	-1.73879
32511828	rs55991533	1.84809e-08	0.347027	-1.44603
32512341	rs76949257	6.18094e-09	-1.02687	-1.1674
32512504	rs9532913	4.47412e-09	-1.10036	-1.41708
32512579	rs1576524	6.19671e-09	-1.02687	-1.16486
32512623	rs75644028	6.34016e-09	-1.20463	-0.964207
32513073	rs9532914	4.34942e-09	-1.1085	-1.4372
32513143	rs145826446	2.77238e-08	-0.693452	-6.20371e-10
32513158	rs140234786	9.93589e-09	-4.1227e-11	-1.71959
32513449	rs9566834	3.91435e-09	-1.16533	-1.48576
32513539	rs72623500	4.36959e-09	-1.10388	-1.4372
32513599	rs9566835	3.9322e-09	-1.16855	-1.47799
32513984	rs12868766	3.91435e-09	-1.16533	-1.48576
32514004	rs799521	3.46816e-09	-1.03642	-1.7357
32514028	rs799522	4.32456e-09	-0.785232	-1.7662
32514031	rs6561012	4.75862e-09	-1.22315	-1.23264
32514050	rs6561013	6.51451e-09	-1.03928	-1.10243
32514328	rs2521196	1.40859e-08	-0.16364	-1.20693
32514868	rs962306	3.75996e-09	-1.17167	-1.51966
32515032	rs8002819	6.57473e-09	-1.03519	-1.09732
32515939	rs11147478	3.71576e-09	-1.17764	-1.52552
32516037	rs367507	1.38394e-08	-0.179767	-1.20846
32516174	rs17076954	6.72289e-09	-1.03105	-1.07917
32516471	rs430834	3.41422e-09	-1.0485	-1.73929
32517709	rs55944555	2.05334e-08	-0.993688	-6.20371e-10
32518146	rs9532922	4.06452e-09	-1.08846	-1.52499
32519688	rs387182	1.89596e-08	-0.184612	-0.88882
32519715	rs402540	3.04307e-09	-1.21674	-1.68613
32520787	rs17076955	4.81776e-09	-1.21086	-1.23258
32521086	rs7986448	3.95496e-09	-1.00905	-1.63172
32521344	rs78976917	1.99121e-08	-1.02441	-6.20371e-10
32521461	rs418478	3.13982e-09	-1.22216	-1.64942
32521477	rs72623501	3.88919e-09	-1.03916	-1.61838
32522298	rs113587190	4.93569e-08	-0.116664	-6.20371e-10
32522457	rs117594470	2.10463e-08	-0.969018	-6.20371e-10
32522947	rs9532930	3.78125e-09	-1.04484	-1.64085
32523201	rs76774567	1.03405e-08	-1.21366	-0.466013
32523928	rs799524	3.20935e-09	-1.22318	-1.62649
32524019	rs60214943	8.54821e-09	-1.06194	-0.808079
32524443	rs1023112	8.07218e-09	-0.452939	-1.47438
32524477	rs9532934	1.63647e-08	-1.22062	-6.20371e-10
32524656	rs756910	1.50033e-08	-0.312677	-0.994794
32525073	rs756911	1.49987e-08	-0.332807	-0.97497
32525161	rs737139	3.77501e-09	-1.05935	-1.62799
32525244	rs11618331	2.29359e-08	0.779884	-1.66292
32525386	rs59155429	8.41085e-09	-1.06571	-0.820513
32525400	rs203416	3.14167e-09	-1.22289	-1.64809
32525482	rs203417	3.07301e-08	0.255112	-0.845612
32525538	rs203418	3.14781e-09	-1.22315	-1.64588
32525678	rs9562358	8.4884e-09	-0.440097	-1.43694
32526068	rs56072309	1.65995e-08	-1.20637	-6.20371e-10
32526373	rs76798609	8.33893e-09	-1.07311	-0.821702
32526778	rs41292157	8.39715e-09	-1.07537	-0.812484
32526945	rs190572056	1.20133e-08	-4.1227e-11	-1.52973
32527529	rs916756	3.73083e-09	-1.19437	-1.50474
32527540	rs203419	2.75798e-08	0.138957	-0.837614
32528358	rs813345	2.77609e-08	0.19234	-0.884452
32528457	rs811642	2.78674e-08	0.19234	-0.880624
32528524	rs11619279	5.8718e-09	-0.469113	-1.77647
32528925	rs75890523	1.6374e-08	-1.22005	-6.20371e-10
32528958	rs426307	2.87298e-09	-1.19606	-1.76434
32529104	rs8000017	1.0123e-08	-1.05929	-0.641638
32529111	rs8000151	1.02097e-08	-1.05929	-0.633112
32529176	rs77469358	9.21176e-09	-1.03953	-0.755727
32530166	rs59730949	7.57058e-09	-1.15407	-0.837405
32530211	rs57264894	7.66251e-09	-1.15407	-0.825335
32530516	rs183977843	6.74732e-08	0.195989	-6.20371e-10
32530634	rs148417417	8.30937e-09	-1.2055	-0.692859
32531108	rs9594648	8.36528e-09	-0.732914	-1.15874
32531145	rs78344387	5.04072e-09	-1.20837	-1.18983
32531624	rs9594650	8.21303e-09	-0.620111	-1.28991
32532108	rs17076958	7.74896e-09	-1.21159	-0.75659
32532170	rs2051728	7.77077e-08	0.337212	-6.20371e-10
32532541	rs12867862	1.14165e-07	0.721902	-6.20371e-10
32532749	rs117714346	1.00314e-08	-4.1227e-11	-1.71003
32532761	rs7995594	3.65798e-09	-1.2216	-1.49723
32533830	rs8002033	4.99217e-09	-0.723558	-1.68431
32534064	rs7982443	1.63253e-08	-1.22303	-6.20371e-10
32534161	rs8002636	1.63371e-08	-1.2223	-6.20371e-10
32534591	rs36043853	1.63269e-08	-1.22293	-6.20371e-10
32535288	rs3742314	4.36553e-09	-0.902465	-1.63954
32535965	rs7983709	3.13754e-09	-1.21876	-1.65354
32535996	rs449421	4.15002e-09	-0.925499	-1.66713
32536064	rs7988499	3.15426e-09	-1.21799	-1.64899
32536653	rs9566890	4.26077e-09	-0.795975	-1.77032
32537404	rs35235037	3.9297e-09	-1.21703	-1.43015
32537768	rs9532961	5.65795e-09	-0.540209	-1.74247
32538368	rs12858144	4.12995e-09	-1.21715	-1.38032
32538419	rs72623502	2.8667e-09	-1.19936	-1.76322
32539019	rs461189	4.41014e-09	-0.837585	-1.69425
32539234	rs2773968	3.97066e-09	-0.876219	-1.76059
32540047	rs169410	4.08838e-09	-0.839451	-1.76814
32540075	rs660772	4.08838e-09	-0.839451	-1.76814
32540077	rs7322910	6.54958e-09	-1.21819	-0.918154
32540631	rs383377	1.67583e-08	-1.19685	-6.20371e-10
32540839	rs73165161	1.99406e-08	-1.02298	-6.20371e-10
32541279	rs463969	1.669e-08	-1.20093	-6.20371e-10
32541521	rs203422	4.43628e-09	-0.846837	-1.67909
32541737	rs118002674	5.43011e-08	-0.0211972	-6.20371e-10
32541828	rs147685272	2.60451e-08	-4.1227e-11	-0.755911
32542127	rs423557	1.66569e-08	-1.20292	-6.20371e-10
32542527	rs381693	1.66878e-08	-1.20106	-6.20371e-10
32542703	rs203423	4.34993e-09	-0.846837	-1.69875
32542817	rs9562370	6.5126e-09	-0.599315	-1.54269
32543255	rs411859	1.68205e-08	-1.19314	-6.20371e-10
32543539	rs725995	5.09036e-09	-0.682809	-1.70558
32543737	rs465056	4.19665e-09	-0.882711	-1.69875
32543762	rs6561028	2.92749e-09	-1.22229	-1.71931
32543861	rs76926806	2.04484e-08	-0.997839	-6.20371e-10
32544331	rs7326568	6.73809e-09	-0.599315	-1.50865
32544390	rs420429	1.69032e-08	-1.18824	-6.20371e-10
32544447	rs406051	2.92442e-09	-1.22152	-1.72113
32544449	rs142390945	2.07039e-08	-0.985418	-6.20371e-10
32544491	rs7324680	6.76533e-09	-1.21064	-0.893288
32544521	rs7330763	6.76533e-09	-1.21064	-0.893288
32544803	rs421369	4.38181e-09	-0.826876	-1.7114
32544867	rs382580	4.38145e-09	-0.826876	-1.71149
32544869	rs368881	4.25152e-09	-0.854979	-1.71349
32545129	rs404234	4.34045e-09	-0.83636	-1.7114
32545164	rs57683861	2.96651e-09	-1.22309	-1.70527
32545772	rs465620	4.19526e-09	-0.873136	-1.70865
32545822	rs457469	1.69925e-08	-1.18297	-6.20371e-10
32545856	rs11616892	7.22898e-09	-1.2171	-0.820541
32546037	rs144553434	2.4117e-08	-0.832824	-6.20371e-10
32546041	rs457707	4.21293e-09	-0.873136	-1.70445
32546255	rs465821	4.25111e-09	-0.864116	-1.70445
32546338	rs463234	1.69925e-08	-1.18297	-6.20371e-10
32546919	rs380132	1.71136e-08	-1.17587	-6.20371e-10
32547131	rs365873	4.14114e-09	-0.882041	-1.71273
32547251	rs7334588	5.44056e-09	-0.636666	-1.68519
32547981	rs457753	3.45703e-09	-1.18623	-1.5891
32548065	rs461808	9.64098e-09	-0.0464367	-1.70328
32548170	rs466845	1.69951e-08	-1.18282	-6.20371e-10
32548931	rs182470043	1.58223e-08	-4.1227e-11	-1.25432
32549306	rs73165169	1.90863e-08	-1.06677	-6.20371e-10
32549853	rs463132	1.17362e-08	-1.17644	-0.376626
32550181	rs9532996	5.92117e-08	0.0653776	-6.20371e-10
32550540	rs7334117	9.6036e-09	-1.12642	-0.627189
32550633	rs2773969	1.72617e-08	-1.13106	-0.0361924
32551403	rs7337205	9.18244e-09	-1.16345	-0.635004
32551486	rs186226157	1.63945e-08	-1.2188	-6.20371e-10
32552124	rs55958050	2.55598e-08	-0.774721	-6.20371e-10
32553168	rs9566926	1.12362e-08	-1.201	-0.395604
32553677	rs370445	1.22369e-08	-1.15538	-0.355913
32553799	rs118099352	4.17119e-08	-0.284955	-6.20371e-10
32554286	rs9525577	6.08998e-09	-1.06257	-1.14652
32554532	rs427671	1.61235e-08	-1.11756	-0.117897
32554539	rs77409329	1.6362e-08	-1.22078	-6.20371e-10
32554975	rs150910507	3.09374e-08	-0.583778	-6.20371e-10
32555287	rs391678	1.5862e-08	-1.1605	-0.0913106
32557252	rs138609700	1.78512e-08	-1.13367	-6.20371e-10
32557370	rs9533021	7.75782e-08	1.55681	-1.22127
32557963	rs203404	9.58209e-09	-0.0627399	-1.69311
32558094	rs403125	3.08701e-08	-0.585954	-6.20371e-10
32559164	rs203405	3.37105e-08	1.16211	-1.66004
32559976	rs419937	1.16168e-08	-0.884104	-0.679184
32560173	rs378167	3.11687e-09	-1.22052	-1.65839
32560332	rs203406	1.26649e-08	-0.523791	-0.953115
32560494	rs9562384	9.51091e-09	-4.1227e-11	-1.7633
32560677	rs457936	8.29356e-09	-0.423034	-1.47723
32560836	rs75545069	1.8649e-08	-1.08995	-6.20371e-10
32560946	rs80061031	3.67079e-08	-0.41275	-6.20371e-10
32560995	rs1001852	1.53251e-08	0.48945	-1.7757
32561200	rs113602839	5.62704e-08	0.0144271	-6.20371e-10
32561254	rs1001853	1.18172e-08	0.230787	-1.77697
32561356	rs1001854	1.2266e-08	0.257061	-1.76597
32563113	rs461765	5.78707e-09	-1.04748	-1.21263
32563266	rs2188631	7.05713e-09	-0.308992	-1.75271
32563383	rs118117686	9.91385e-09	-4.1227e-11	-1.72181
32563801	rs116864613	9.38845e-09	-4.1227e-11	-1.77626
32564226	rs9566944	1.16095e-08	0.209372	-1.77329
32564442	rs436271	8.75052e-09	-0.474008	-1.37262
32565152	rs9566947	1.21681e-08	0.254488	-1.77141
32565369	rs9562389	1.16097e-08	0.201585	-1.76549
32565539	rs9566949	1.02645e-08	0.0757173	-1.76277
32566214	rs73165178	1.63229e-08	-1.22317	-6.20371e-10
32566897	rs35640732	1.0798e-08	0.125689	-1.76207
32566930	rs405750	6.49942e-09	-1.04013	-1.1039
32567494	rs463550	7.42735e-09	-1.0439	-0.966669
32567495	rs4483729	1.1129e-08	0.160403	-1.76659
32568452	rs35908390	7.19562e-09	-0.273368	-1.7689
32568851	rs461091	1.00221e-08	-0.527825	-1.18312
32569352	rs466317	6.19498e-09	-1.03121	-1.16079
32569556	rs407181	1.06885e-08	-0.508982	-1.13759
32569815	rs121046	1.07021e-08	-0.496098	-1.14921
32570165	rs117665716	3.66448e-08	-0.41447	-6.20371e-10
32570500	rs9590684	1.79724e-08	-1.12691	-6.20371e-10
32570543	rs73165181	1.63604e-08	-1.22088	-6.20371e-10
32570713	rs466183	6.6912e-09	-1.02847	-1.08648
32570844	rs464007	1.03542e-08	-0.581457	-1.0969
32570845	rs458331	4.15309e-09	-0.816736	-1.77515
32571088	rs439716	6.30576e-09	-1.04372	-1.13055
32571473	rs463806	4.23039e-09	-0.804252	-1.7692
32572001	rs9562395	4.23222e-09	-0.813145	-1.75987
32572551	rs1615345	3.94626e-09	-0.880186	-1.76279
32572558	rs75505556	1.0867e-08	-4.1227e-11	-1.63001
32573003	rs145746611	3.5275e-08	-0.452567	-6.20371e-10
32573119	rs377880	1.1119e-08	-0.548277	-1.05881
32575847	rs71436459	1.71601e-08	-1.17315	-6.20371e-10
32576092	rs442697	1.10307e-08	-0.583467	-1.03159
32578108	rs10459357	9.4641e-09	-4.1227e-11	-1.76824
32578153	rs9315152	3.54642e-09	-0.994539	-1.75526
32578256	rs429330	1.0623e-08	-0.608676	-1.04404
32578284	rs61946667	4.5321e-09	-0.93142	-1.57314
32578853	rs430556	1.06294e-08	-0.620527	-1.03159
32579100	rs447522	1.05054e-08	-0.632264	-1.03159
32579238	rs76394389	2.06043e-08	-4.1227e-11	-0.990241
32579308	rs9315153	3.54438e-09	-1.00138	-1.749
32579317	rs9315154	3.54438e-09	-1.00138	-1.749
32579513	rs466282	1.05714e-08	-0.632264	-1.02532
32579551	rs7992130	7.24291e-09	-0.258715	-1.777
32579781	rs147205162	2.04553e-08	-4.1227e-11	-0.997499
32580097	rs1148313	3.44482e-09	-1.03546	-1.74341
32580110	rs11617881	7.14682e-09	-0.272152	-1.77692
32581314	rs457696	3.47144e-09	-1.03546	-1.73571
32581617	rs456319	5.83041e-09	-1.20729	-1.04536
32582138	rs448909	5.83041e-09	-1.20729	-1.04536
32582430	rs12585416	7.43473e-09	-0.232921	-1.77666
32582476	rs34609713	7.43538e-09	-0.232921	-1.77657
32582880	rs140647447	1.68262e-08	-1.19281	-6.20371e-10
32583204	rs12584065	3.53367e-09	-1.02136	-1.73204
32583353	rs449722	7.14819e-09	-1.00259	-1.04629
32583567	rs79183170	4.61454e-09	-0.940458	-1.54607
32585023	rs175920	5.90361e-09	-1.20864	-1.03154
32585607	rs79200675	6.17272e-09	-1.10864	-1.08696
32585861	rs12161844	3.63094e-09	-1.00472	-1.72153
32585906	rs388445	1.12087e-08	-0.666789	-0.932265
32586078	rs79332190	1.69548e-08	-4.1227e-11	-1.18519
32586131	rs450341	5.94287e-09	-1.20864	-1.02491
32586187	rs1148314	3.49197e-09	-1.04188	-1.7234
32586408	rs1411481	7.44171e-09	-0.232921	-1.77572
32586549	rs9562405	3.58158e-09	-1.02418	-1.71576
32586749	rs459747	1.15208e-08	-0.666789	-0.904801
32586856	rs467636	1.1456e-08	-0.67919	-0.898038
32587044	rs459596	5.93985e-09	-1.20729	-1.02677
32587062	rs17591215	7.06168e-09	-0.285493	-1.77557
32588825	rs455805	6.67389e-09	-1.01927	-1.09827
32588848	rs204125	1.16677e-08	-0.67919	-0.87973
32589357	rs66609886	7.35328e-09	-0.246539	-1.77406
32589361	rs67989666	7.35328e-09	-0.246539	-1.77406
32589490	rs12856583	7.35498e-09	-0.246539	-1.77383
32589674	rs204124	3.46413e-09	-1.06486	-1.70842
32589677	rs68119519	7.45247e-09	-0.232921	-1.77428
32589781	rs204123	6.29403e-09	-1.20442	-0.971725
32589954	rs34858589	7.54934e-09	-0.219206	-1.77508
32590000	rs204122	1.20792e-08	-0.662818	-0.86144
32590152	rs74573254	2.69898e-08	-0.720283	-6.20371e-10
32590165	rs460366	6.91076e-09	-0.998321	-1.08434
32590604	rs204121	1.1898e-08	-0.692342	-0.847027
32590761	rs461782	6.77929e-09	-1.00259	-1.09928
32591493	rs117065773	9.5841e-09	-4.1227e-11	-1.75564
32592052	rs204120	1.33021e-08	-0.692342	-0.735478
32592429	rs75932428	2.87214e-08	-0.658101	-6.20371e-10
32592518	rs79572725	4.39979e-09	-0.850721	-1.68346
32592791	rs204118	1.6912e-08	-0.586827	-0.600891
32593601	rs9533140	2.22503e-08	-0.913385	-6.20371e-10
32594211	rs77270397	3.21619e-09	-1.12075	-1.72679
32594429	rs12877736	3.94989e-09	-1.22261	-1.41944
32594476	rs9566985	3.44311e-09	-1.0618	-1.71757
32594970	rs389216	6.5691e-09	-0.378216	-1.75515
32594999	rs61946668	1.6499e-08	-1.21244	-6.20371e-10
32595027	rs9566986	3.32792e-09	-1.09204	-1.72135
32595109	rs9562411	3.37914e-09	-1.08446	-1.71366
32595576	rs75545492	1.76526e-08	-1.14486	-6.20371e-10
32595740	rs12050053	5.67296e-09	-1.17336	-1.10667
32596313	rs455923	5.95304e-09	-0.752783	-1.47906
32596651	rs77002710	2.10628e-08	-0.968236	-6.20371e-10
32596877	rs2038697	4.73854e-09	-0.817673	-1.64234
32598531	rs9533160	2.42144e-08	-0.828794	-6.20371e-10
32598856	rs17634316	1.58509e-08	-4.1227e-11	-1.25251
32599266	rs418374	4.90577e-09	-0.738844	-1.68649
32599581	rs56183547	1.65816e-08	-1.20745	-6.20371e-10
32599720	rs9533163	2.39333e-08	-0.840473	-6.20371e-10
32600074	rs112419568	8.51699e-07	2.73149	-6.20371e-10
32601801	rs416443	3.22717e-09	-1.08366	-1.76048
32602069	rs431506	3.41368e-09	-1.02848	-1.75947
32603258	rs77420175	2.50577e-08	-0.79456	-6.20371e-10
32606069	rs424118	3.95011e-09	-0.905616	-1.73638
32606077	rs147785987	2.03559e-08	-4.1227e-11	-1.00237
32606087	rs433551	4.04261e-09	-0.878129	-1.74072
32606693	rs9533201	2.48696e-08	-0.802096	-6.20371e-10
32608479	rs204126	4.25108e-09	-0.791786	-1.77678
32608707	rs140453183	1.95119e-08	-1.04472	-6.20371e-10
32608715	rs117206142	9.55384e-09	-4.1227e-11	-1.7588
32608748	rs204127	4.392e-09	-0.758898	-1.77706
32610494	rs9567021	9.39829e-09	-4.1227e-11	-1.77521
32611095	rs9533214	2.3422e-08	-0.862066	-6.20371e-10
32611739	rs457267	3.7574e-09	-1.11722	-1.57479
32611789	rs144077755	1.39025e-08	-4.1227e-11	-1.38367
32611971	rs455893	1.10965e-08	-0.0585105	-1.5506
32614028	rs74672012	9.70055e-09	-4.1227e-11	-1.74356
32614234	rs149494513	9.40676e-09	-4.1227e-11	-1.77431
32614966	rs369666	4.89385e-09	-0.669035	-1.75873
32616386	rs413833	4.23774e-09	-1.09635	-1.47536
32616969	rs467241	3.75622e-09	-1.06032	-1.63201
32617091	rs465023	3.79102e-09	-1.04805	-1.63506
32617326	rs9533238	2.28512e-08	-0.88674	-6.20371e-10
32617802	rs462762	4.00458e-09	-1.02291	-1.6054
32617961	rs9525679	2.30131e-08	-0.879679	-6.20371e-10
32618005	rs456705	3.97837e-09	-1.02291	-1.61196
32621178	rs412226	4.90522e-09	-0.986645	-1.4388
32621245	rs384765	5.49715e-09	-0.680421	-1.63109
32621857	rs378850	4.83181e-09	-0.97934	-1.46118
32622734	rs76899112	2.23899e-08	-0.907132	-6.20371e-10
32623410	rs9525691	2.22464e-08	-0.913561	-6.20371e-10
32623719	rs463450	3.36972e-09	-1.09098	-1.70994
32623926	rs12146929	2.39065e-08	-0.841594	-6.20371e-10
32624636	rs462803	3.90682e-09	-0.95676	-1.69626
32625253	rs117542695	2.95017e-08	-0.631296	-6.20371e-10
32625336	rs61946669	8.39839e-08	0.414882	-6.20371e-10
32625538	rs35997760	4.05785e-09	-0.920591	-1.6945
32625540	rs142325383	3.84862e-08	-0.365442	-6.20371e-10
32626578	rs458324	3.651e-09	-1.00341	-1.71733
32626858	rs379693	6.54602e-09	-0.381032	-1.75585
32627188	rs71436461	3.96338e-09	-0.941879	-1.69677
32627358	rs11838934	3.96786e-09	-0.941879	-1.69564
32627619	rs9533281	2.37283e-08	-0.849076	-6.20371e-10
32627648	rs9533282	2.12744e-08	-0.958237	-6.20371e-10
32627847	rs392455	4.86123e-09	-0.665036	-1.76942
32628278	rs73444552	8.97428e-09	-1.21965	-0.601733
32629151	rs75044184	2.18874e-08	-0.92983	-6.20371e-10
32629555	rs402881	8.23161e-09	-0.130749	-1.77701
32629771	rs411126	8.23161e-09	-0.130749	-1.77701
32629775	rs117152316	3.89704e-08	1.03167	-1.38461
32629803	rs398251	4.83867e-09	-0.669035	-1.77007
32629881	rs140890393	1.57231e-08	-4.1227e-11	-1.26061
32630195	rs388086	4.83867e-09	-0.669035	-1.77007
32630252	rs453109	7.97929e-09	-0.162277	-1.77662
32631543	rs144257529	4.80146e-09	-0.873609	-1.57321
32631562	rs148713991	6.15353e-09	-0.645625	-1.55309
32631835	rs416377	8.23138e-09	-0.130749	-1.77704
32632052	rs407522	4.75092e-09	-0.691691	-1.76571
32632251	rs73165197	1.86359e-08	-1.09065	-6.20371e-10
32633519	rs78726755	1.05963e-08	-4.1227e-11	-1.65524
32633540	rs112009829	1.74775e-08	-1.15483	-6.20371e-10
32633694	rs7338754	3.3431e-09	-1.07546	-1.73338
32633887	rs34612445	1.85629e-08	-1.09458	-6.20371e-10
32634424	rs436227	7.45994e-09	-0.229358	-1.77684
32634798	rs141912425	1.99663e-08	-1.02169	-6.20371e-10
32635159	rs61946690	1.6384e-08	-1.21944	-6.20371e-10
32635690	rs425029	4.85668e-09	-0.681431	-1.75396
32635763	rs456053	4.92396e-09	-0.670055	-1.75157
32636083	rs9533319	4.64929e-09	-0.92712	-1.55191
32636239	rs9533320	2.16753e-08	-0.93957	-6.20371e-10
32637115	rs78405651	4.50204e-09	-1.06035	-1.45086
32637139	rs28580332	1.00026e-08	-1.22123	-0.491661
32637700	rs146939666	1.86249e-08	0.252774	-1.34402
32637825	rs120650	4.57953e-09	-0.794276	-1.69987
32638174	rs392655	5.1052e-09	-0.757783	-1.6277
32638230	rs77540518	2.10093e-08	-0.970776	-6.20371e-10
32638459	rs74539297	1.06581e-08	-4.1227e-11	-1.64943
32638866	rs390704	4.85154e-09	-0.691559	-1.74489
32638949	rs78630112	2.14079e-08	-0.951982	-6.20371e-10
32639741	rs9533336	2.13409e-08	-0.955119	-6.20371e-10
32639761	rs117490837	1.31721e-08	-0.318834	-1.11881
32640290	rs114413131	2.00485e-08	0.292183	-1.30977
32640528	rs9533341	2.16753e-08	-0.93957	-6.20371e-10
32640572	rs9567094	3.42041e-09	-1.06919	-1.71679
32640734	rs9533342	4.81003e-09	-0.914261	-1.53078
32641155	rs463365	4.74449e-09	-0.703832	-1.75493
32641328	rs7327274	3.19872e-09	-1.11821	-1.73478
32641421	rs368140	8.11971e-09	-0.193673	-1.72778
32641978	rs368392	1.32575e-08	-0.163932	-1.26725
32642586	rs148436517	9.40744e-09	-4.1227e-11	-1.77424
32642782	rs378205	5.59935e-09	-0.520457	-1.77263
32644025	rs150358217	4.68673e-09	-0.918006	-1.553
32644211	rs138034597	9.02439e-09	-0.595656	-1.22015
32644626	rs117719571	3.22517e-09	-1.10357	-1.74118
32644870	rs148806058	4.68877e-09	-1.02437	-1.4462
32645001	rs141564295	2.17082e-08	-4.1227e-11	-0.93805
32646097	rs446676	6.53572e-09	-0.367544	-1.77092
32646183	rs421456	4.25746e-09	-0.797682	-1.76939
32646210	rs461603	4.30018e-09	-0.787698	-1.76939
32646269	rs9533369	2.12614e-08	-0.95885	-6.20371e-10
32646535	rs74437213	1.63282e-08	-1.22285	-6.20371e-10
32648311	rs9315155	3.31969e-09	-1.0751	-1.74077
32648813	rs148069382	1.63233e-08	-1.22315	-6.20371e-10
32649176	rs378693	7.30949e-09	-0.251663	-1.77491
32649313	rs17691010	1.9686e-08	0.285267	-1.3211
32649460	rs117709779	1.95728e-08	-1.0416	-6.20371e-10
32649608	rs17691016	2.1049e-08	0.338468	-1.30736
32650143	rs389831	6.9085e-09	-0.308083	-1.77491
32650666	rs80256768	2.14742e-08	-0.948889	-6.20371e-10
32651722	rs141027366	5.10918e-08	-0.0821177	-6.20371e-10
32652009	rs117874337	5.72089e-08	0.0309669	-6.20371e-10
32653242	rs76615559	1.03429e-08	-4.1227e-11	-1.67944
32653243	rs55977206	1.89096e-08	-1.07607	-6.20371e-10
32653377	rs12864812	3.18683e-09	-1.1121	-1.74462
32654194	rs204568	4.41323e-09	-0.756495	-1.77464
32654198	rs75696364	2.1221e-08	-0.960749	-6.20371e-10
32654379	rs17691046	3.28745e-09	-1.06919	-1.75644
32654918	rs17634507	1.73464e-08	0.169975	-1.33233
32655094	rs76477202	1.6403e-08	-1.21828	-6.20371e-10
32655157	rs9989127	3.00721e-09	-1.15823	-1.7565
32655363	rs144470750	4.4309e-08	-0.224554	-6.20371e-10
32655399	rs185810	7.30836e-09	-0.252615	-1.77411
32655546	rs12429255	1.63737e-08	-1.22007	-6.20371e-10
32656058	rs76757310	1.7717e-08	0.195378	-1.33659
32656200	rs733258	4.63865e-09	-1.20797	-1.27335
32656541	rs78982294	2.18987e-08	-0.929316	-6.20371e-10
32656968	rs139261184	1.73876e-08	0.176607	-1.33659
32657064	rs35425656	1.83418e-08	-1.10656	-6.20371e-10
32657242	rs369389	4.26503e-09	-0.803022	-1.76227
32657434	rs407004	4.3359e-09	-0.777048	-1.77176
32657742	rs379261	4.1736e-09	-0.823763	-1.7632
32657756	rs1344098	1.51659e-08	0.0531815	-1.34988
32658041	rs407389	7.0477e-09	-0.294041	-1.769
32658250	rs79814202	4.03439e-08	-4.1227e-11	-0.318301
32658292	rs407961	4.15532e-09	-0.824736	-1.76662
32658323	rs407412	6.8499e-09	-0.322509	-1.769
32658443	rs74355226	4.086e-08	-0.30559	-6.20371e-10
32659105	rs415482	6.84517e-09	-0.322509	-1.76969
32659371	rs446909	6.84522e-09	-0.322509	-1.76968
32659535	rs17691082	1.47921e-08	0.0722906	-1.39394
32660137	rs423932	6.93757e-09	-0.309008	-1.76978
32660702	rs409496	4.41756e-09	-0.757738	-1.77242
32661361	rs17506931	4.19939e-08	-0.278219	-6.20371e-10
32661706	rs17634577	1.39249e-08	0.0295877	-1.41165
32661712	rs204566	4.49783e-09	-0.736755	-1.77539
32661926	rs17077047	7.47302e-09	-0.631844	-1.3726
32662022	rs9567133	2.91846e-09	-1.22314	-1.72154
32662056	rs78183161	2.11049e-08	-0.966237	-6.20371e-10
32662954	rs73167112	2.94679e-09	-1.16251	-1.77252
32663172	rs204567	4.5552e-09	-0.734365	-1.76511
32663268	rs73167113	3.47198e-09	-1.03829	-1.73272
32664211	rs117633412	1.66512e-08	-1.20326	-6.20371e-10
32664214	rs9567134	3.93278e-09	-0.88796	-1.75844
32664391	rs138104890	3.09223e-08	-0.584264	-6.20371e-10
32664934	rs9315156	4.11548e-09	-0.850577	-1.75041
32665969	rs17591593	4.62328e-09	-0.778017	-1.70662
32665975	rs9567137	1.3514e-08	-4.1227e-11	-1.41202
32667281	rs7988248	4.92949e-09	-0.768567	-1.65194
32667636	rs7992602	4.41102e-09	-0.76557	-1.76607
32667905	rs73167118	2.83341e-09	-1.19865	-1.77561
32668372	rs141793340	1.69589e-08	-1.18495	-6.20371e-10
32668379	rs80156437	1.01239e-08	-4.1227e-11	-1.70084
32668812	rs61946693	5.17444e-09	-0.667831	-1.70418
32668859	rs2839873	1.79122e-08	-1.13026	-6.20371e-10
32669221	rs117778332	1.91803e-08	-1.06186	-6.20371e-10
32669461	rs9562470	3.08556e-09	-1.11453	-1.77448
32670713	rs389740	5.00686e-09	-0.802921	-1.60201
32670725	rs448682	3.50824e-09	-1.16363	-1.597
32671384	rs7325705	1.7881e-08	-1.13201	-6.20371e-10
32671414	rs78513105	3.36655e-08	-4.1227e-11	-0.49927
32671718	rs389914	4.44718e-09	-0.914777	-1.60869
32671721	rs426510	5.40438e-09	-0.753056	-1.57548
32672062	rs79812460	1.75412e-08	-1.15119	-6.20371e-10
32672068	rs192408200	1.90542e-08	-1.06846	-6.20371e-10
32672074	rs391180	3.41473e-09	-1.16459	-1.62305
32672084	rs442689	5.46901e-09	-0.753535	-1.56311
32672159	rs451758	6.07462e-09	-0.66639	-1.54523
32672187	rs17591614	1.7361e-08	-1.16151	-6.20371e-10
32672414	rs116997531	2.44551e-08	-0.818903	-6.20371e-10
32672463	rs465051	3.3156e-09	-1.16693	-1.65018
32672605	rs79011253	3.67654e-08	-0.411184	-6.20371e-10
32672873	rs117440932	1.73035e-08	-1.16483	-6.20371e-10
32673042	rs433669	5.1466e-09	-0.804099	-1.57331
32673110	rs150949255	4.74146e-08	-4.1227e-11	-0.156812
32673125	rs17507008	6.08869e-09	-0.433017	-1.77629
32673350	rs453774	7.08139e-09	-0.511442	-1.54683
32673410	rs434414	4.82271e-09	-0.91896	-1.52345
32673837	rs438998	5.35251e-09	-0.794444	-1.54373
32674508	rs465549	5.45715e-09	-0.775084	-1.54373
32675408	rs12583398	5.75854e-09	-0.489517	-1.77554
32675472	rs464935	5.22687e-09	-0.841609	-1.52032
32675677	rs77876095	1.75412e-08	-1.15119	-6.20371e-10
32676096	rs12428144	2.87721e-09	-1.20878	-1.75014
32676114	rs364995	5.01729e-09	-0.920988	-1.48186
32676504	rs455676	4.93491e-09	-0.931905	-1.4875
32676605	rs9567163	2.87152e-09	-1.21076	-1.75014
32676951	rs140019045	1.63933e-08	-1.21887	-6.20371e-10
32677274	rs457793	5.10053e-09	-0.841609	-1.54479
32677372	rs379096	1.25378e-08	-4.1227e-11	-1.48699
32677424	rs448792	3.27118e-08	-4.1227e-11	-0.528005
32677452	rs118141153	1.15142e-08	-4.1227e-11	-1.57216
32677585	rs150045560	1.77669e-08	-4.1227e-11	-1.13841
32677602	rs145326954	1.7669e-08	-1.14393	-6.20371e-10
32677780	rs147773577	2.52585e-08	-0.78658	-6.20371e-10
32678038	rs399197	5.84717e-09	-0.710075	-1.53971
32678754	rs461373	7.94906e-09	-0.534581	-1.40811
32679294	rs76845607	1.96649e-08	-4.1227e-11	-1.03691
32679626	rs150678103	3.19293e-08	-4.1227e-11	-0.552217
32679756	rs17077084	1.78515e-08	-1.13365	-6.20371e-10
32679854	rs76711238	9.58654e-09	-4.1227e-11	-1.75538
32679932	rs74046715	1.76481e-08	-1.14512	-6.20371e-10
32680648	rs9525768	1.6392e-08	-1.21895	-6.20371e-10
32680665	rs117326986	1.81949e-08	-1.1146	-6.20371e-10
32680875	rs75655697	7.83058e-08	0.344879	-6.20371e-10
32681104	rs79261504	1.7669e-08	-1.14393	-6.20371e-10
32681303	rs149124216	1.81468e-08	-1.11725	-6.20371e-10
32681355	rs151197667	1.80559e-08	-1.12227	-6.20371e-10
32681518	rs434856	6.14484e-09	-0.645999	-1.55413
32681882	rs73167129	2.82108e-09	-1.20723	-1.77139
32682735	rs9567188	2.7643e-09	-1.22303	-1.77592
32683033	rs77236336	2.48187e-08	-0.804143	-6.20371e-10
32683100	rs387139	1.0658e-08	-0.766356	-0.883075
32683151	rs1468087	2.97928e-08	-0.621476	-6.20371e-10
32683234	rs117695936	1.81596e-08	-1.11654	-6.20371e-10
32683609	rs396150	8.83399e-09	-0.95579	-0.881345
32683691	rs78359091	1.54118e-08	-4.1227e-11	-1.28061
32683696	rs78158477	1.67037e-08	-1.20011	-6.20371e-10
32683876	rs437321	1.26183e-08	-0.761247	-0.719348
32684003	rs76860086	1.86326e-08	-1.09083	-6.20371e-10
32684267	rs79276203	1.62018e-08	-4.1227e-11	-1.23062
32684556	rs75224142	9.38133e-09	-4.1227e-11	-1.77702
32684758	rs11617920	5.31536e-09	-0.776458	-1.56868
32685088	rs407912	1.13901e-08	-0.919129	-0.663868
32685183	rs76123129	1.7976e-08	-1.1267	-6.20371e-10
32685493	rs112814321	1.70545e-08	-1.17933	-6.20371e-10
32685816	rs17507119	1.7943e-08	-1.12854	-6.20371e-10
32685901	rs117426664	2.57255e-08	-0.768258	-6.20371e-10
32685948	rs78236166	1.92574e-08	-4.1227e-11	-1.05785
32686259	rs80345966	1.88325e-08	-1.08016	-6.20371e-10
32686310	rs117184734	4.4782e-08	-0.213935	-6.20371e-10
32686348	rs78527321	1.76813e-08	-1.14323	-6.20371e-10
32686759	rs2021946	1.01757e-08	0.0438856	-1.73963
32686913	rs117641506	2.44707e-08	-0.818268	-6.20371e-10
32686956	rs2021947	2.82503e-09	-1.22317	-1.75405
32687613	rs61946709	6.41061e-09	-0.389952	-1.76784
32688074	rs17077090	2.20466e-08	-0.922585	-6.20371e-10
32688263	rs78887974	2.44707e-08	-0.818268	-6.20371e-10
32689114	rs141169151	4.41889e-08	-0.22727	-6.20371e-10
32689495	rs75094033	2.42119e-08	-0.828898	-6.20371e-10
32689584	rs4529997	2.79108e-09	-1.2231	-1.76622
32689589	rs115248955	2.43837e-08	-0.821827	-6.20371e-10
32689602	rs455428	5.88655e-09	-0.815107	-1.42797
32690041	rs78841932	2.43837e-08	-0.821827	-6.20371e-10
32690315	rs77441680	2.42975e-08	-0.825371	-6.20371e-10
32690381	rs76567041	2.42975e-08	-0.825371	-6.20371e-10
32690417	rs139225490	3.45862e-08	-0.472286	-6.20371e-10
32690447	rs41526255	2.02005e-08	-1.01003	-6.20371e-10
32690569	rs78534835	2.42975e-08	-0.825371	-6.20371e-10
32690640	rs115340044	2.42975e-08	-0.825371	-6.20371e-10
32690749	rs78363510	3.20961e-09	-1.09503	-1.75456
32690975	rs176059	6.2815e-09	-0.764004	-1.41413
32691932	rs55999943	2.12879e-08	-0.957601	-6.20371e-10
32691996	rs55714441	2.03693e-08	-1.00172	-6.20371e-10
32692155	rs117772107	2.50809e-08	-0.793636	-6.20371e-10
32692156	rs61013080	2.15475e-08	-0.945482	-6.20371e-10
32692177	rs56677004	2.17318e-08	-0.936964	-6.20371e-10
32692310	rs12427736	8.92174e-09	-0.0783984	-1.74885
32692346	rs144316598	1.3308e-08	-4.1227e-11	-1.42738
32692642	rs204574	1.94654e-08	-1.0471	-6.20371e-10
32692700	rs117992963	2.55418e-08	-0.775424	-6.20371e-10
32692751	rs75318044	1.88067e-08	-1.08153	-6.20371e-10
32693100	rs74046718	2.12879e-08	-0.957601	-6.20371e-10
32693734	rs78377301	2.43837e-08	-0.821827	-6.20371e-10
32694519	rs57932655	2.12879e-08	-0.957601	-6.20371e-10
32694594	rs77252579	1.98163e-08	-1.02924	-6.20371e-10
32694812	rs150241443	1.88916e-08	-1.07702	-6.20371e-10
32695134	rs77960407	2.13764e-08	-0.953453	-6.20371e-10
32695207	rs142669291	1.70666e-08	-1.17862	-6.20371e-10
32695268	rs57977281	2.13764e-08	-0.953453	-6.20371e-10
32695318	rs60498415	2.12005e-08	-0.961717	-6.20371e-10
32695418	rs56298900	1.73653e-08	-1.16127	-6.20371e-10
32695735	rs61602973	2.18257e-08	-0.932656	-6.20371e-10
32695929	rs11147482	9.15342e-09	-0.0783984	-1.72322
32696182	rs55926722	2.81834e-08	-0.677009	-6.20371e-10
32696355	rs113320434	2.18257e-08	-0.932656	-6.20371e-10
32696436	rs112258623	2.10612e-08	-0.96831	-6.20371e-10
32696453	rs113115519	2.13185e-08	-0.956165	-6.20371e-10
32696473	rs111855420	2.25248e-08	-0.901124	-6.20371e-10
32696485	rs430317	7.34761e-09	-0.67473	-1.34664
32696496	rs113792896	2.08947e-08	-0.976247	-6.20371e-10
32696556	rs113349777	2.19206e-08	-0.928315	-6.20371e-10
32696695	rs137895942	2.39677e-08	-0.839037	-6.20371e-10
32696879	rs77001294	2.18257e-08	-0.932656	-6.20371e-10
32697022	rs76545618	2.16391e-08	-0.941239	-6.20371e-10
32697374	rs799052	8.01285e-09	-0.690711	-1.24398
32697521	rs799053	1.97665e-08	-1.03175	-6.20371e-10
32697787	rs799054	9.04277e-09	-0.486472	-1.3273
32697928	rs17591809	1.92745e-08	-1.05696	-6.20371e-10
32698266	rs185567105	2.9431e-08	-4.1227e-11	-0.633693
32698321	rs7992425	1.63529e-08	-1.22133	-6.20371e-10
32698544	rs629265	8.07908e-09	-0.614657	-1.31181
32699528	rs79455481	9.39248e-09	-4.1227e-11	-1.77583
32700120	rs1028731	2.76233e-08	-0.697082	-6.20371e-10
32700544	rs17077100	1.77456e-08	-1.1396	-6.20371e-10
32700872	rs11616390	1.7838e-08	-1.13441	-6.20371e-10
32701342	rs80291635	1.95609e-08	-1.04221	-6.20371e-10
32701638	rs543554	1.9083e-08	-1.06694	-6.20371e-10
32701660	rs138522246	1.4296e-08	-4.1227e-11	-1.35576
32701738	rs150785556	1.65337e-08	-1.21034	-6.20371e-10
32701796	rs545262	5.3637e-08	-4.1227e-11	-0.033504
32702051	rs140030807	2.58412e-08	-0.76377	-6.20371e-10
32702156	rs143908951	1.05517e-08	-4.1227e-11	-1.65946
32702359	rs78861205	1.12227e-08	-4.1227e-11	-1.5978
32702406	rs77949769	3.1205e-08	-0.575165	-6.20371e-10
32703012	rs1323966	3.05787e-08	-0.59544	-6.20371e-10
32704253	rs9567240	2.97139e-09	-1.20351	-1.7232
32704424	rs146605188	6.81141e-09	-0.869943	-1.2272
32704470	rs9567242	2.88104e-09	-1.20653	-1.75106
32704789	rs73167140	1.64208e-08	-1.21719	-6.20371e-10
32705172	rs191596720	2.1517e-08	-0.946897	-6.20371e-10
32705244	rs117489296	2.36621e-08	-0.851868	-6.20371e-10
32705344	rs7335729	2.97905e-09	-1.19849	-1.72565
32705349	rs7330619	2.97242e-09	-1.19623	-1.73013
32705785	rs17591851	2.66872e-08	-0.731559	-6.20371e-10
32706028	rs41308556	1.58601e-08	-1.19458	-0.0573555
32706640	rs9652161	6.954e-09	-0.953805	-1.12262
32707287	rs79651004	2.66872e-08	-0.731559	-6.20371e-10
32707371	rs9594990	8.05579e-09	-0.524531	-1.40482
32707508	rs78281980	1.64323e-08	-1.2165	-6.20371e-10
32707576	rs11617382	2.64692e-08	-0.739761	-6.20371e-10
32707596	rs9594994	7.85707e-09	-0.546658	-1.40767
32707663	rs9594995	7.81249e-09	-0.557589	-1.40243
32707691	rs9594996	7.79503e-09	-0.546658	-1.4156
32707715	rs61946711	1.64493e-08	-1.21546	-6.20371e-10
32707987	rs111607384	2.62279e-08	-0.74892	-6.20371e-10
32708376	rs188243015	9.67243e-09	-4.1227e-11	-1.74646
32708478	rs10219883	8.52635e-09	-0.489539	-1.38304
32708644	rs10220102	1.22491e-08	-4.1227e-11	-1.51029
32708663	rs41413449	2.44305e-08	-0.819911	-6.20371e-10
32708680	rs55936312	1.65477e-08	-1.20949	-6.20371e-10
32708849	rs140178775	1.84215e-08	-1.10222	-6.20371e-10
32708891	rs56151431	2.01299e-08	-1.01354	-6.20371e-10
32708993	rs9590780	7.78349e-09	-0.600435	-1.3633
32709589	rs4365176	3.6529e-09	-0.995053	-1.72517
32709913	rs17077115	4.0261e-09	-1.1559	-1.46704
32710520	rs7331540	5.97549e-09	-0.944996	-1.28308
32710545	rs9567251	3.10572e-08	-1.17505	0.595135
32710638	rs2106134	3.09386e-09	-1.11414	-1.77218
32710920	rs1024375	2.25762e-08	-4.1227e-11	-0.898847
32711373	rs756645	2.91866e-09	-1.19866	-1.74595
32711493	rs7317385	2.22361e-08	-4.1227e-11	-0.914024
32711505	rs7334889	2.23159e-08	-4.1227e-11	-0.910442
32711670	rs7139874	1.90396e-08	-1.06922	-6.20371e-10
32711703	rs12873155	5.58784e-09	-0.952129	-1.34302
32711947	rs73167147	1.63345e-08	-1.22247	-6.20371e-10
32711949	rs7981972	2.20363e-08	-4.1227e-11	-0.92305
32712333	rs66505312	1.59921e-08	-0.341075	-0.902573
32712949	rs10492390	1.08184e-07	-4.1227e-11	0.66809
32713025	rs2066909	1.92603e-08	-1.0577	-6.20371e-10
32713091	rs80237170	1.70393e-08	-1.18022	-6.20371e-10
32713206	rs9595005	1.91136e-08	-4.1227e-11	-1.06534
32713250	rs150361757	9.52862e-09	-4.1227e-11	-1.76144
32713470	rs7993765	3.01482e-09	-1.18963	-1.72257
32713634	rs192489377	1.03324e-08	-4.1227e-11	-1.68045
32713635	rs142728558	2.43169e-08	-0.824571	-6.20371e-10
32714164	rs74044405	1.96062e-08	-4.1227e-11	-1.0399
32714388	rs17077119	3.45129e-09	-1.02892	-1.74807
32714459	rs9590784	1.8899e-08	-4.1227e-11	-1.07663
32714727	rs74957411	1.91922e-08	-4.1227e-11	-1.06124
32714772	rs77893350	3.94618e-08	-0.340409	-6.20371e-10
32715273	rs17507316	4.12597e-09	-0.858463	-1.73998
32715398	rs73167150	1.65626e-08	-1.2086	-6.20371e-10
32715498	rs7320363	3.64672e-09	-0.996263	-1.72565
32715802	rs7330056	1.20367e-08	-0.969701	-0.558082
32715956	rs78806144	2.10875e-08	-0.967062	-6.20371e-10
32716156	rs7330812	1.01776e-08	-0.971174	-0.724376
32716488	rs17077125	1.20322e-07	-4.1227e-11	0.77443
32717159	rs916593	3.76385e-09	-0.974687	-1.71561
32717447	rs74945198	2.03774e-08	-4.1227e-11	-1.00132
32717827	rs7985410	4.06314e-09	-0.851612	-1.76217
32717920	rs7990912	1.05741e-07	1.50449	-0.859242
32718336	rs11842137	3.07436e-09	-1.1251	-1.76755
32718346	rs9567260	3.08299e-09	-1.21045	-1.67939
32718459	rs2518794	2.1216e-08	-1.07139	0.11041
32718472	rs17077128	1.1377e-07	-4.1227e-11	0.718433
32718750	rs13313317	4.22758e-09	-0.797907	-1.7762
32718885	rs17077130	5.82242e-08	-4.1227e-11	0.0485589
32718995	rs58214747	5.7693e-09	-1.10449	-1.1587
32719071	rs117392003	9.79004e-09	-4.1227e-11	-1.73438
32719131	rs2762041	7.1534e-09	-1.13985	-0.908309
32719405	rs75588063	3.38984e-09	-1.11527	-1.67969
32719976	rs35876342	1.15756e-06	-1.08093	4.11925
32720368	rs78790161	2.24363e-08	-0.905061	-6.20371e-10
32720481	rs9562512	9.59527e-07	-1.18347	4.03417
32720629	rs204570	1.63244e-08	-1.22308	-6.20371e-10
32720735	rs9533620	5.36587e-07	-1.1359	3.40539
32720756	rs9567264	3.35708e-06	-1.08377	5.18685
32720966	rs117532242	2.15863e-08	-0.943685	-6.20371e-10
32721615	rs2285330	3.61829e-06	-1.08917	5.26718
32721730	rs204571	9.37289e-06	-1.11322	6.24305
32721743	rs204572	1.02102e-05	-1.11818	6.33358
32722329	rs2285331	1.55977e-06	-1.09284	4.42939
32722659	rs61946719	5.23439e-09	-1.1919	-1.16859
32722735	rs78734869	3.67077e-09	-1.19998	-1.51537
32722802	rs561937	1.10853e-08	-1.22221	-0.387915
32723473	rs191468536	2.19173e-08	-4.1227e-11	-0.928464
32723799	rs204558	1.19779e-08	-1.2203	-0.312387
32723800	rs61946721	5.42258e-09	-1.18399	-1.14118
32724035	rs41315032	2.10286e-08	-0.96986	-6.20371e-10
32724058	rs41306670	2.10889e-08	-0.966997	-6.20371e-10
32724207	rs204559	1.19689e-08	-1.22105	-0.312387
32724687	rs204560	1.06934e-08	-1.21481	-0.431311
32724844	rs204561	4.10067e-09	-1.19657	-1.40802
32724865	rs204562	1.27859e-08	-1.22292	-0.244482
32725022	rs204563	1.6636e-08	-1.20417	-6.20371e-10
32725132	rs150503784	2.26551e-08	-0.895358	-6.20371e-10
32725351	rs61946722	5.42279e-09	-1.19892	-1.12621
32725661	rs146726676	2.06581e-08	-0.987634	-6.20371e-10
32725684	rs117826006	2.11929e-08	-0.962074	-6.20371e-10
32725762	rs9567282	4.55073e-07	-1.09324	3.19796
32725966	rs115219364	2.11376e-08	-0.964688	-6.20371e-10
32726248	rs61946723	5.5952e-09	-1.19781	-1.09602
32726801	rs76622044	2.10162e-08	-0.970447	-6.20371e-10
32726828	rs204564	1.34864e-08	-1.22292	-0.191138
32726878	rs79194437	3.52123e-09	-1.21342	-1.54352
32727903	rs67945642	1.63867e-08	-1.21927	-6.20371e-10
32728114	rs117139285	1.67567e-08	-1.19694	-6.20371e-10
32728135	rs204565	1.32303e-08	-1.22311	-0.210124
32728148	rs116939213	2.07855e-08	-0.981489	-6.20371e-10
32728483	rs9567296	7.67203e-07	-1.07505	3.70206
32728573	rs9567297	3.06449e-06	-1.07258	5.08448
32728601	rs61946724	5.37523e-09	-1.2031	-1.13084
32728842	rs9567301	3.10193e-06	-0.899316	4.92335
32729991	rs141874726	3.25392e-08	-4.1227e-11	-0.533298
32730228	rs395341	1.30742e-08	-1.22262	-0.222482
32730429	rs558585	1.35735e-08	-1.22221	-0.185416
32730587	rs2476719	1.41798e-05	-1.11385	6.65768
32730643	rs2427867	1.36569e-08	-1.22295	-0.178545
32730695	rs2476720	1.3605e-08	-1.22295	-0.182355
32730722	rs2476721	1.32114e-08	-1.22312	-0.211541
32731896	rs537967	1.53828e-08	-1.22292	-0.059573
32731915	rs689401	1.58728e-08	-1.22292	-0.0282166
32731948	rs689338	1.80055e-05	-1.11874	6.90143
32731973	rs79650720	3.83819e-08	-0.368156	-6.20371e-10
32732115	rs539834	1.46805e-08	-1.22292	-0.106299
32732537	rs205003	1.5982e-08	-1.22311	-0.0211694
32732547	rs9533698	3.64766e-06	-1.16636	5.35246
32732773	rs117729834	2.13804e-08	-0.953266	-6.20371e-10
32732795	rs147965551	3.35226e-08	-4.1227e-11	-0.503521
32732826	rs61946725	6.08879e-09	-1.20383	-1.00546
32733138	rs17634824	3.71454e-06	-1.06162	5.26589
32733179	rs205004	1.49118e-08	-1.22311	-0.0904829
32733260	rs205005	1.7404e-08	-1.22311	0.0640648
32733327	rs11841900	5.66102e-09	-1.21166	-1.07048
32733343	rs150106966	2.86896e-08	-0.659207	-6.20371e-10
32733886	rs205006	1.45888e-08	-1.22311	-0.112384
32734721	rs205007	1.67386e-08	-1.19802	-6.20371e-10
32734832	rs205008	1.46403e-08	-1.22311	-0.10886
32734933	rs11842391	5.38025e-09	-1.20666	-1.12635
32735089	rs205009	1.5274e-08	-1.22314	-0.0664452
32735718	rs205010	5.11274e-09	-1.2182	-1.1658
32735960	rs9567325	3.21379e-06	-1.09305	5.15252
32736085	rs9567327	6.77231e-06	-1.10469	5.90955
32736150	rs205011	5.23557e-09	-1.2182	-1.14206
32736228	rs117909858	2.10162e-08	-0.970447	-6.20371e-10
32736438	rs205012	5.21107e-09	-1.2182	-1.14675
32736618	rs189967	5.02413e-09	-1.20705	-1.19444
32736997	rs117051478	2.10162e-08	-0.970447	-6.20371e-10
32737061	rs1004075	2.82382e-06	-1.05278	4.98288
32737129	rs2011150	7.97931e-06	-1.18529	6.15416
32737267	rs1984843	7.97931e-06	-1.18529	6.15416
32737330	rs7320780	2.1444e-08	-0.950297	-6.20371e-10
32737558	rs798972	4.04226e-07	-1.1697	3.15593
32738025	rs798973	5.53561e-09	-1.21277	-1.09177
32738221	rs78654690	2.05064e-08	-0.995006	-6.20371e-10
32738452	rs74499797	2.04509e-08	-0.997716	-6.20371e-10
32738989	rs115708445	2.8811e-09	-1.21601	-1.74156
32739065	rs798974	5.15479e-09	-1.16472	-1.2111
32739145	rs9533736	1.35226e-06	-1.22126	4.41506
32739164	rs798975	4.79797e-09	-1.20504	-1.24251
32739411	rs703215	7.53163e-06	-1.19384	6.10496
32739586	rs798976	4.82985e-09	-1.21183	-1.22909
32739805	rs73167174	2.30097e-08	-0.879828	-6.20371e-10
32739984	rs703216	4.84523e-09	-1.20388	-1.23387
32740042	rs703217	4.81243e-09	-1.20203	-1.24251
32740514	rs798977	7.72929e-06	-1.16534	6.10237
32740827	rs78051819	2.07275e-08	-0.98428	-6.20371e-10
32740925	rs798978	5.30815e-06	-1.16071	5.72197
32741078	rs77991342	2.06701e-08	-0.987054	-6.20371e-10
32741660	rs703218	4.66421e-09	-1.18138	-1.29445
32742925	rs10492391	1.63994e-08	-1.2185	-6.20371e-10
32744103	rs78892326	3.81014e-08	-0.375491	-6.20371e-10
32744134	rs67925251	2.86586e-09	-1.20164	-1.76124
32744352	rs9315157	9.36539e-06	-1.10465	6.23369
32744594	rs9533748	3.71407e-06	-1.14831	5.35245
32744690	rs57935435	2.84745e-09	-1.20593	-1.76338
32745077	rs61040704	2.84723e-09	-1.20761	-1.76179
32745603	rs2018141	1.6324e-08	-1.22311	-6.20371e-10
32745649	rs143113325	6.13505e-08	-4.1227e-11	0.100861
32746221	rs112618939	2.21312e-05	-1.1282	7.1172
32746560	rs17077177	1.63279e-08	-1.22287	-6.20371e-10
32747122	rs916732	2.95463e-06	-1.13404	5.10943
32747212	rs17077178	1.6323e-08	-1.22317	-6.20371e-10
32747468	rs2073998	3.28139e-06	-1.12632	5.20661
32747654	rs17077179	1.6323e-08	-1.22317	-6.20371e-10
32747744	rs55654055	9.20788e-08	0.506902	-6.20371e-10
32748095	rs58748973	1.63279e-08	-1.22287	-6.20371e-10
32748447	rs17077182	1.63309e-08	-1.22269	-6.20371e-10
32748705	rs67058171	1.63279e-08	-1.22287	-6.20371e-10
32748881	rs798979	1.63916e-08	-1.21897	-6.20371e-10
32749152	rs73167184	1.7351e-08	-1.16209	-6.20371e-10
32750571	rs798980	4.29357e-09	-1.15878	-1.39984
32750753	rs703219	3.18623e-09	-1.15675	-1.70016
32750910	rs703220	3.50195e-09	-1.1644	-1.59802
32751581	rs116866595	2.69367e-08	-0.722252	-6.20371e-10
32752799	rs9567370	0.0534008	-0.825735	14.6033
32752836	rs117810708	1.0121e-08	-4.1227e-11	-1.70113
32753397	rs112920174	3.04065e-08	-0.601085	-6.20371e-10
32754278	rs2520688	3.70809e-09	-1.20085	-1.50438
32754582	rs117764638	2.1352e-08	-0.954598	-6.20371e-10
32754618	rs73167186	0.0505301	-0.880992	14.6033
32754710	rs2520689	3.62985e-09	-1.14439	-1.58216
32754849	rs75177160	2.21478e-08	-0.918006	-6.20371e-10
32755071	rs9567378	0.0756959	-0.87726	15.0038
32755083	rs2762029	3.74293e-09	-1.19609	-1.49979
32755130	rs2520690	3.71027e-09	-1.14439	-1.56025
32755257	rs9567380	0.0612155	-0.854064	14.7682
32755834	rs2476722	0.000125016	-1.03444	8.75489
32756053	rs11147483	0.0118885	-0.880992	13.1563
32756143	rs17635028	5.98126e-09	-1.12783	-1.09929
32757699	rs2762030	0.000136947	-1.02061	8.83221
32757784	rs7318406	6.0374e-09	-1.14031	-1.07746
32758077	rs76353630	2.25649e-08	-0.899344	-6.20371e-10
32758248	rs798970	3.74127e-09	-1.11146	-1.58485
32758308	rs78850086	2.31633e-08	-0.873175	-6.20371e-10
32758423	rs184216575	9.98778e-09	-4.1227e-11	-1.71438
32758722	rs41300588	6.07708e-09	-1.13625	-1.07497
32758834	rs798971	4.04494e-09	-1.05455	-1.56373
32759358	rs143062319	1.85081e-08	-1.09753	-6.20371e-10
32759916	rs79457374	2.48588e-08	-0.802531	-6.20371e-10
32760225	rs2073999	0.0543391	-0.821719	14.6167
32760476	rs34413414	2.87352e-09	-1.19711	-1.7631
32760874	rs810134	4.01476e-09	-1.02666	-1.59911
32761969	rs55907050	1.04866e-06	-0.949067	3.8886
32762565	rs1575522	3.9496e-09	-1.0807	-1.56142
32763111	rs7992065	0.0780398	-0.83013	14.9871
32763757	rs9567393	0.0197219	-0.825735	13.6072
32764083	rs77348680	2.92246e-09	-1.18653	-1.75679
32764179	rs117294376	2.13405e-08	-0.955137	-6.20371e-10
32764195	rs142640006	1.13301e-06	-4.1227e-11	3.01689
32764250	rs798956	3.96092e-09	-1.0807	-1.55856
32764327	rs798957	3.56771e-09	-1.0807	-1.66311
32764697	rs798958	3.84915e-09	-1.12929	-1.5386
32764816	rs77660807	2.14047e-08	-0.95213	-6.20371e-10
32765241	rs9567394	0.0571621	-0.821719	14.6674
32765784	rs809559	0.000182007	-0.903453	8.99951
32765816	rs117054859	2.21096e-08	-0.919732	-6.20371e-10
32766176	rs73169104	0.0578617	-0.809554	14.6674
32766273	rs117202592	8.26761e-07	-4.1227e-11	2.70177
32766304	rs798959	4.00601e-09	-1.07488	-1.55307
32766610	rs798960	0.000205905	-0.901892	9.12132
32766817	rs798961	3.79717e-09	-1.1376	-1.54389
32767490	rs798962	3.79272e-09	-1.14211	-1.54055
32767584	rs139904587	1.66608e-08	-1.20268	-6.20371e-10
32767712	rs570575957	2.36996e-08	-0.850284	-6.20371e-10
32768797	rs2073993	0.000153454	-0.919753	8.84517
32768843	rs798963	0.000148127	-0.928293	8.81838
32769216	rs78361250	2.89973e-09	-1.20385	-1.74727
32769274	rs77104176	2.91637e-09	-1.19813	-1.74727
32770597	rs7322062	1.54259e-08	-4.1227e-11	-1.2797
32770598	rs205015	4.73543e-09	-1.01765	-1.44302
32771573	rs2214122	0.000135568	-0.936713	8.7382
32771704	rs2188584	0.000117977	-0.961244	8.62375
32771828	rs2252552	3.82371e-09	-1.09387	-1.58066
32772454	rs942343	4.05532e-09	-1.11229	-1.50342
32772645	rs75705423	2.90828e-09	-1.20075	-1.74743
32772671	rs9567413	0.0413256	-0.86247	14.3837
32773204	rs73169113	6.58745e-07	-1.01651	3.4911
32773359	rs881917	3.81335e-09	-1.09387	-1.58337
32773559	rs2520696	0.00013473	-0.961244	8.75653
32773612	rs2520697	3.80273e-09	-1.09937	-1.58066
32774024	rs1858938	3.44187e-09	-1.18798	-1.59175
32774067	rs77624861	2.23437e-08	-0.9092	-6.20371e-10
32774158	rs1858939	3.79243e-09	-1.09937	-1.58337
32774333	rs2762033	3.77207e-09	-1.10475	-1.58337
32774533	rs2520698	0.000169407	-0.774826	8.79914
32774625	rs2520699	3.77207e-09	-1.10475	-1.58337
32774775	rs113602909	2.24166e-08	-0.90594	-6.20371e-10
32774777	rs2520700	3.77207e-09	-1.10475	-1.58337
32775048	rs56158828	1.67499e-08	-1.19735	-6.20371e-10
32775079	rs139206105	1.72424e-08	-1.16837	-6.20371e-10
32775094	rs2520701	3.79162e-09	-1.10475	-1.5782
32775150	rs2520702	0.000137361	-0.976992	8.79162
32775232	rs113989552	2.87818e-09	-1.20531	-1.75327
32775401	rs2520703	3.76193e-09	-1.10475	-1.58606
32775551	rs2762034	3.77293e-09	-1.09387	-1.59402
32775648	rs75145372	2.22802e-08	-0.912042	-6.20371e-10
32775650	rs73169119	0.0399737	-0.870107	14.3581
32776028	rs73169120	0.0409891	-0.873131	14.3862
32776060	rs9567419	0.0409891	-0.873131	14.3862
32776153	rs9567420	0.0409891	-0.873131	14.3862
32776253	rs2520704	3.74194e-09	-1.10475	-1.59139
32776306	rs2762035	3.69345e-09	-1.11516	-1.59402
32776318	rs2762036	3.69345e-09	-1.11516	-1.59402
32776406	rs113076316	2.27146e-08	-0.892732	-6.20371e-10
32776433	rs149466878	2.71e-08	-0.716207	-6.20371e-10
32776603	rs2428249	3.69345e-09	-1.11516	-1.59402
32776616	rs61750791	0.0434731	-0.873131	14.445
32776694	rs73169124	0.0434731	-0.873131	14.445
32776877	rs9567421	6.50731e-05	-1.05351	8.12104
32777206	rs141476052	1.47682e-08	-4.1227e-11	-1.32326
32777290	rs2520705	3.69345e-09	-1.11516	-1.59402
32777534	rs2520706	3.56572e-09	-1.10475	-1.63962
32777604	rs61946735	6.46436e-09	-1.13959	-1.00985
32777731	rs2520707	7.68761e-09	-1.1648	-0.811332
32778223	rs715129	3.69345e-09	-1.11516	-1.59402
32778305	rs715128	3.69345e-09	-1.11516	-1.59402
32778425	rs113935848	2.86037e-09	-1.20887	-1.75593
32778502	rs2249149	3.22733e-09	-1.11516	-1.72893
32778949	rs2762038	3.6838e-09	-1.11516	-1.59664
32779120	rs9562552	0.0528348	-0.869357	14.6363
32779272	rs2428250	0.000140663	-0.992255	8.83063
32779301	rs150965186	2.20075e-08	-0.92436	-6.20371e-10
32779326	rs9567426	0.0565047	-0.869357	14.7035
32779977	rs812840	3.39633e-09	-1.19865	-1.59439
32780048	rs2520709	3.67425e-09	-1.11516	-1.59924
32780363	rs74451838	6.94549e-09	-1.13852	-0.939134
32780608	rs144032136	1.02023e-08	-4.1227e-11	-1.69313
32780801	rs77514442	1.71191e-08	-4.1227e-11	-1.17555
32781014	rs76035998	2.8302e-09	-1.22	-1.75539
32781223	rs9562553	7.93892e-05	-1.07802	8.3444
32781305	rs798989	3.6932e-09	-1.11001	-1.59924
32781313	rs798990	3.64736e-09	-1.12018	-1.60156
32782100	rs7337389	2.21449e-08	-0.918135	-6.20371e-10
32782299	rs798991	3.67458e-09	-1.11001	-1.60429
32782385	rs7140096	2.20746e-08	-0.921317	-6.20371e-10
32782447	rs798992	3.67521e-09	-1.11001	-1.60412
32782694	rs7326924	2.20048e-08	-0.924481	-6.20371e-10
32783388	rs61946736	7.71993e-09	-1.15453	-0.817411
32784009	rs3803280	1.01026e-08	-4.1227e-11	-1.70295
32784082	rs798993	3.31284e-09	-1.19865	-1.61928
32784594	rs798994	3.61104e-09	-1.12509	-1.60666
32785086	rs798981	3.67521e-09	-1.11001	-1.60412
32785340	rs2073994	0.00055054	-1.2222	10.4251
32785591	rs798982	3.67091e-09	-1.12249	-1.59281
32785672	rs77505308	2.8122e-09	-1.22142	-1.76036
32785818	rs9562556	0.0414553	-0.86175	14.3861
32786189	rs117482996	1.68391e-08	-1.19204	-6.20371e-10
32786416	rs798983	3.49352e-09	-1.19865	-1.56618
32786614	rs798984	3.73964e-09	-1.12249	-1.57426
32786925	rs78177879	2.22178e-08	-0.914848	-6.20371e-10
32786946	rs798985	3.75305e-09	-1.12249	-1.57068
32787180	rs9567439	0.0354394	-0.891241	14.2588
32787276	rs798986	3.83366e-09	-1.11255	-1.55937
32787876	rs798987	3.71299e-09	-1.11758	-1.58632
32788084	rs74642778	1.67495e-08	-4.1227e-11	-1.19737
32788214	rs76148070	2.81543e-09	-1.22299	-1.75764
32788225	rs798988	3.84411e-09	-1.12249	-1.54671
32788480	rs56079676	2.92551e-09	-1.16658	-1.7757
32788551	rs56289612	3.28769e-09	-1.04862	-1.77694
32788609	rs11619077	1.9778e-08	-1.03117	-6.20371e-10
32788633	rs56186906	2.95031e-09	-1.15697	-1.77686
32788680	rs111872394	1.16987e-07	0.746317	-6.20371e-10
32788682	rs55830745	2.92194e-09	-1.16658	-1.77692
32789242	rs9315161	3.81467e-09	-0.906115	-1.77077
32790641	rs8002690	3.46979e-09	-1.08558	-1.68607
32790723	rs17077277	1.63515e-08	-1.22143	-6.20371e-10
32790747	rs7985446	3.11645e-07	-1.10641	2.83253
32790998	rs7338289	3.24795e-09	-1.1668	-1.67092
32791053	rs9567440	8.57834e-07	-1.02289	3.76155
32791078	rs117500349	1.98707e-08	-1.02649	-6.20371e-10
32791504	rs6561179	3.06503e-07	-1.09707	2.80655
32791621	rs9525969	3.17689e-09	-1.16735	-1.69249
32791791	rs7323213	3.11873e-07	-1.11048	2.83733
32792138	rs9533886	5.88619e-07	-1.20988	3.57192
32792252	rs9525970	3.42491e-09	-1.09979	-1.68488
32792550	rs9567441	9.15831e-07	-1.08514	3.88923
32792589	rs139207141	9.99854e-09	-4.1227e-11	-1.7133
32793377	rs1807283	1.09676e-08	-1.10238	-0.51842
32794253	rs75987737	1.63846e-08	-1.2194	-6.20371e-10
32794568	rs79278399	1.35711e-07	-0.56066	1.45544
32794613	rs7324424	1.16156e-08	-1.10542	-0.457968
32794808	rs17592550	1.65285e-08	-1.21066	-6.20371e-10
32795380	rs77544611	9.67174e-08	-0.756102	1.31215
32795449	rs9533903	3.41617e-09	-1.1083	-1.67892
32795455	rs117579501	1.63233e-08	-1.22315	-6.20371e-10
32796013	rs61946737	1.64417e-08	-1.21592	-6.20371e-10
32796714	rs61946738	1.65203e-08	-1.21115	-6.20371e-10
32796996	rs9533913	1.6763e-08	-1.19657	-6.20371e-10
32797076	rs9533914	1.67381e-08	-1.19805	-6.20371e-10
32797101	rs74677233	8.02324e-08	-0.729348	1.09853
32797198	rs1974490	3.06622e-09	-1.21826	-1.67703
32797384	rs7321831	1.87449e-07	-1.19048	2.40825
32797635	rs117153587	1.66188e-08	-1.20521	-6.20371e-10
32797679	rs117515692	1.6763e-08	-1.19657	-6.20371e-10
32798042	rs9533916	1.6763e-08	-1.19657	-6.20371e-10
32798953	rs9595159	2.13892e-07	-1.1669	2.51663
32799236	rs12429612	3.12978e-09	-1.12484	-1.74993
32799288	rs1029398	4.3945e-07	-1.21789	3.28767
32799402	rs117415157	1.10591e-08	-4.1227e-11	-1.61249
32799593	rs9567445	3.19538e-09	-1.22099	-1.63305
32800145	rs45612031	1.641e-08	-1.21785	-6.20371e-10
32800315	rs798964	1.7887e-08	-1.13167	-6.20371e-10
32800426	rs9567446	9.65265e-07	-1.07679	3.93345
32800729	rs34197581	1.46012e-07	-1.20093	2.16888
32800816	rs7992848	3.634e-09	-1.22255	-1.50286
32801168	rs142086920	2.57858e-08	-0.765917	-6.20371e-10
32801285	rs61946741	1.63441e-08	-1.22188	-6.20371e-10
32801365	rs76298865	4.39977e-08	-0.853112	0.621508
32801940	rs147619039	4.35028e-08	-0.242917	-6.20371e-10
32801941	rs186673989	1.9274e-08	-4.1227e-11	-1.05699
32802014	rs12869814	3.18882e-09	-1.22293	-1.63316
32802037	rs798965	1.02225e-08	-0.78091	-0.910237
32803597	rs77241512	5.18461e-08	-4.1227e-11	-0.0674621
32804129	rs798966	2.7736e-09	-1.22262	-1.77298
32804241	rs12583096	5.73027e-08	-4.1227e-11	0.0326047
32804513	rs798967	2.88997e-09	-1.21584	-1.73865
32804711	rs798968	2.76573e-09	-1.22262	-1.77582
32804852	rs798969	2.79153e-09	-1.22223	-1.76693
32804944	rs145010877	3.32442e-08	-4.1227e-11	-0.511862
32805218	rs7333337	2.82292e-09	-1.22274	-1.75523
32806246	rs12583521	5.55861e-08	-4.1227e-11	0.00219044
32806818	rs117411522	1.83632e-08	-1.10539	-6.20371e-10
32807586	rs205013	3.02316e-08	-1.14183	0.534971
32809607	rs205014	6.97237e-09	-1.0336	-1.04019
32809753	rs112605040	2.69448e-07	1.58063	-6.20371e-10
32809938	rs34925559	5.89319e-08	-4.1227e-11	0.0606404
32810018	rs12583237	6.70461e-08	-4.1227e-11	0.189639
32811607	rs2806639	1.64973e-08	-1.21254	-6.20371e-10
32811974	rs73169136	2.3641e-08	-0.852758	-6.20371e-10
32812712	rs111245823	8.21272e-09	-1.00135	-0.908706
32812866	rs2762039	6.43555e-09	-1.0208	-1.1331
32813256	rs2073995	4.63326e-08	-4.1227e-11	-0.179896
32813818	rs45467296	8.21168e-09	-1.01322	-0.89696
32814563	rs9567469	3.05086e-09	-1.22311	-1.67721
32814566	rs145996914	4.16815e-08	-0.285685	-6.20371e-10
32814974	rs17077321	6.4439e-08	-4.1227e-11	0.149976
32816893	rs7318708	3.19805e-09	-1.22167	-1.63153
32817525	rs2806623	1.89838e-08	-1.22104	0.14888
32817669	rs80144442	6.77594e-08	-4.1227e-11	0.20022
32817819	rs2073996	6.23281e-09	-1.05813	-1.12779
32817850	rs2073997	1.68054e-08	-1.21594	0.021896
32817926	rs77216304	1.66517e-08	-4.1227e-11	-1.20323
32818070	rs2806624	3.07712e-09	-1.22068	-1.67107
32818080	rs138165196	7.83115e-08	-4.1227e-11	0.344952
32818984	rs17068199	3.37787e-09	-1.22271	-1.57578
32819162	rs113993495	3.57484e-09	-1.21682	-1.52501
32819231	rs139770606	1.67847e-08	-1.19527	-6.20371e-10
32820039	rs80201685	1.01933e-08	-0.994849	-0.699166
32820297	rs2806628	2.95949e-08	-1.22231	0.594171
32820363	rs80344295	5.4413e-08	-4.1227e-11	-0.0191396
32820564	rs56384037	2.97995e-08	-0.62125	-6.20371e-10
32821097	rs200560222	3.5369e-08	-4.1227e-11	-0.449906
32821976	rs2025416	1.64027e-08	-1.21829	-6.20371e-10
32822076	rs2254299	7.2189e-09	-1.13918	-0.89986
32822104	rs2025415	1.35643e-08	-0.926396	-0.481905
32822470	rs7322328	2.99672e-09	-1.20338	-1.71484
32822617	rs2806629	1.0483e-08	-0.981956	-0.684028
32822692	rs144542719	1.70831e-08	-1.17765	-6.20371e-10
32822975	rs983130	6.49852e-09	-1.20658	-0.937589
32824129	rs80267227	1.64368e-08	-1.21622	-6.20371e-10
32824153	rs9567484	3.22425e-09	-1.20675	-1.63829
32824467	rs2520711	5.99991e-09	-1.17793	-1.04606
32824723	rs2806631	1.00728e-08	-1.00079	-0.705112
32824930	rs17592746	1.64396e-08	-1.21605	-6.20371e-10
32825086	rs2520712	5.97607e-09	-1.17456	-1.05342
32825279	rs75792042	1.66249e-08	-1.20484	-6.20371e-10
32825510	rs77500862	5.17079e-08	-4.1227e-11	-0.0701309
32825913	rs2806632	5.82245e-09	-1.18732	-1.0667
32825941	rs2806633	5.76365e-09	-1.18432	-1.07986
32826186	rs2806634	3.24554e-09	-1.16545	-1.67301
32828553	rs2157961	6.15084e-09	-1.16663	-1.03252
32828885	rs117782111	3.41538e-08	-0.48487	-6.20371e-10
32828907	rs10492392	2.92009e-09	-1.21177	-1.73236
32828933	rs9595223	2.91525e-09	-1.21011	-1.73568
32829815	rs116964465	1.63234e-08	-1.22315	-6.20371e-10
32829865	rs76076299	2.9357e-09	-1.21495	-1.72385
32830706	rs11617972	1.64501e-08	-1.21541	-6.20371e-10
32831393	rs60951040	4.286e-08	-0.853141	0.595338
32831643	rs2806635	3.57019e-09	-1.18031	-1.56282
32832149	rs2520686	6.35581e-09	-1.17107	-0.995307
32832350	rs2806636	6.35581e-09	-1.17107	-0.995307
32832623	rs143240039	2.83844e-08	-4.1227e-11	-0.669902
32832854	rs2520687	6.59549e-09	-1.17793	-0.951422
32833333	rs73169145	6.01497e-09	-1.21998	-1.00151
32833596	rs147812583	2.44665e-08	-4.1227e-11	-0.818437
32833702	rs2806637	3.63724e-09	-1.1854	-1.53911
32833878	rs2806638	7.77025e-09	-1.22318	-0.742259
32834116	rs4331229	2.80765e-09	-1.20676	-1.77663
32834617	rs4941521	2.84676e-09	-1.19365	-1.77591
32834911	rs9534010	3.80687e-09	-1.19065	-1.48828
32836223	rs56221249	8.88392e-09	-1.19978	-0.631722
32836311	rs148427969	1.77727e-08	-4.1227e-11	-1.13808
32837915	rs144490047	4.22953e-08	-0.271067	-6.20371e-10
32838161	rs1978039	1.75587e-08	-1.15019	-6.20371e-10
32838959	rs9595228	1.63621e-08	-1.22078	-6.20371e-10
32839079	rs9526028	3.4066e-09	-1.1957	-1.59432
32839224	rs9534017	6.6171e-09	-1.22205	-0.904037
32839990	rs56404467	2.35551e-08	-0.856399	-6.20371e-10
32840274	rs137988491	3.39254e-08	-4.1227e-11	-0.491579
32841619	rs1380945	6.19788e-09	-1.22012	-0.971415
32842173	rs206084	6.01106e-09	-1.22195	-1.00019
32842335	rs206085	3.04491e-09	-1.20598	-1.69629
32842960	rs7999304	5.91364e-09	-1.22018	-1.0183
32843272	rs17514595	5.17131e-09	-1.22298	-1.14964
32843484	rs79822895	2.22922e-08	-0.911507	-6.20371e-10
32843599	rs12874378	5.10062e-09	-1.22192	-1.16446
32843784	rs206087	2.8666e-09	-1.19277	-1.76985
32844460	rs148133404	3.97853e-08	-4.1227e-11	-0.332244
32844831	rs441838	2.83078e-09	-1.20598	-1.76921
32844834	rs1984386	5.28558e-09	-1.22157	-1.12919
32845048	rs76594135	1.01002e-08	-4.1227e-11	-1.70318
32845230	rs2126043	5.26982e-09	-1.21921	-1.13453
32845339	rs7331819	3.39065e-09	-1.08928	-1.70544
32846031	rs9526033	3.21656e-09	-1.21609	-1.63134
32846685	rs74955854	1.6371e-08	-1.22023	-6.20371e-10
32847017	rs206083	6.20571e-09	-1.18639	-1.00389
32847833	rs12877839	3.2863e-09	-1.22201	-1.60397
32847836	rs78992649	1.63802e-08	-1.21967	-6.20371e-10
32848335	rs73169150	3.51092e-09	-1.07419	-1.68567
32848573	rs142725971	1.94572e-08	-1.04753	-6.20371e-10
32848582	rs61948361	4.93558e-09	-0.695041	-1.72423
32848583	rs61948362	3.43761e-08	0.774821	-1.2532
32848701	rs190129848	1.56323e-08	-4.1227e-11	-1.2664
32848820	rs148517047	9.99766e-08	-4.1227e-11	0.589194
32849177	rs117846345	3.245e-08	-4.1227e-11	-0.536042
32849316	rs71436473	1.7563e-08	-1.14995	-6.20371e-10
32849557	rs17692058	5.29403e-09	-0.666457	-1.6827
32849959	rs17635503	4.65606e-09	-0.838198	-1.63937
32851814	rs17592921	4.69837e-09	-0.829413	-1.63912
32852184	rs176177	2.3489e-08	-1.21164	0.352429
32852585	rs11617081	1.84539e-08	-1.10047	-6.20371e-10
32853216	rs206088	7.47824e-09	-1.17315	-0.830597
32854249	rs12867826	2.15079e-08	-0.947322	-6.20371e-10
32854400	rs76324799	9.47932e-08	-4.1227e-11	0.535955
32854998	rs17692070	4.94092e-09	-0.642579	-1.77561
32855018	rs11617975	1.81476e-08	-1.1172	-6.20371e-10
32856163	rs145599131	2.7811e-08	-4.1227e-11	-0.690312
32856197	rs10492393	5.97106e-09	-1.20581	-1.02301
32856389	rs17077381	4.72743e-09	-0.689817	-1.77254
32856775	rs78173385	2.49671e-08	-4.1227e-11	-0.798185
32856998	rs117660017	2.43674e-08	-0.822495	-6.20371e-10
32857681	rs7981590	6.71166e-09	-1.17606	-0.935838
32857769	rs1460819	4.88984e-09	-0.656085	-1.7725
32857818	rs206089	2.34946e-08	-1.2223	0.363325
32858144	rs206090	2.12901e-08	-1.22175	0.26425
32858671	rs206091	2.78452e-08	-1.22123	0.53215
32859048	rs17077384	4.5202e-09	-0.735082	-1.77211
32859154	rs1460818	4.10714e-09	-1.11349	-1.48953
32859159	rs206092	2.74069e-08	-1.2223	0.517348
32859423	rs114827	2.19447e-08	-1.22047	0.293256
32859674	rs2078326	2.32759e-08	-1.22278	0.354457
32860273	rs206093	2.70261e-08	-1.21918	0.500246
32860625	rs206094	6.47604e-09	-1.19196	-0.955675
32860731	rs183270	6.97452e-09	-1.19743	-0.876048
32862559	rs193022964	1.90451e-08	-1.06893	-6.20371e-10
32862560	rs140285107	1.94514e-08	-1.04782	-6.20371e-10
32864212	rs117325636	7.63457e-08	0.31953	-6.20371e-10
32864488	rs9534076	8.81035e-09	-0.901981	-0.937834
32864835	rs56098434	1.63738e-08	-1.22006	-6.20371e-10
32865177	rs9595279	5.37047e-09	-0.574386	-1.76044
32865784	rs2858211	3.30293e-09	-1.16021	-1.66072
32866221	rs6561216	1.98815e-08	-4.1227e-11	-1.02595
32866537	rs117220861	1.65342e-08	-1.21031	-6.20371e-10
32867667	rs17514707	2.57756e-08	-0.766315	-6.20371e-10
32868498	rs2301386	2.80408e-09	-1.20844	-1.77623
32870882	rs206125	3.62729e-09	-1.21118	-1.51608
32870906	rs9534093	2.87634e-09	-1.19035	-1.76887
32871089	rs206126	3.60845e-09	-1.20947	-1.52299
32871600	rs73169160	1.72144e-08	-1.17	-6.20371e-10
32872177	rs206127	2.87284e-09	-1.18494	-1.7755
32872838	rs117380185	6.3054e-08	-4.1227e-11	0.12825
32872987	rs1126250	3.67713e-09	-1.21704	-1.49657
32873110	rs2022	3.91763e-09	-1.21996	-1.43029
32873175	rs2021	4.20105e-09	-1.0811	-1.49931
32873265	rs9534105	3.97559e-09	-1.21926	-1.41631
32873824	rs78378344	2.8134e-09	-1.21178	-1.76957
32873832	rs78993753	2.81655e-09	-1.2111	-1.76913
32873844	rs206128	3.82128e-09	-1.21393	-1.46122
32873902	rs206129	2.96089e-09	-1.16789	-1.76236
32873953	rs762891	4.12224e-09	-1.07517	-1.52417
32874234	rs2013080	3.7323e-09	-1.10697	-1.59175
32874643	rs206130	3.84705e-09	-1.11338	-1.55506
32874970	rs77409330	2.79525e-09	-1.21747	-1.77035
32874975	rs9567542	4.13675e-09	-1.08947	-1.50636
32875014	rs78841918	2.79525e-09	-1.21747	-1.77035
32875503	rs11838831	2.79534e-09	-1.21747	-1.77032
32875763	rs206131	4.11919e-09	-1.06827	-1.53182
32876094	rs372670	4.11838e-09	-1.07898	-1.52131
32876097	rs407191	4.11838e-09	-1.07898	-1.52131
32876124	rs192838070	9.79506e-09	-4.1227e-11	-1.73386
32876296	rs206132	4.15124e-09	-1.20827	-1.38407
32876413	rs206133	4.34146e-09	-1.04103	-1.5065
32876504	rs206134	4.37051e-09	-1.04091	-1.49995
32876514	rs206135	4.37051e-09	-1.04091	-1.49995
32876569	rs145006987	1.63548e-08	-1.22122	-6.20371e-10
32877321	rs206136	4.27783e-09	-1.19527	-1.36703
32877696	rs9590896	4.40587e-09	-1.00837	-1.52443
32877888	rs9526061	4.22008e-09	-1.22114	-1.35475
32878673	rs61948366	3.98455e-08	-0.330732	-6.20371e-10
32878769	rs74694485	2.79657e-09	-1.2112	-1.77615
32878999	rs206137	1.7604e-08	-1.14762	-6.20371e-10
32879195	rs206138	2.76513e-09	-1.22316	-1.7755
32879261	rs206139	2.76456e-09	-1.22278	-1.77608
32879312	rs206140	2.774e-09	-1.222	-1.77345
32879582	rs206141	2.7739e-09	-1.22071	-1.77478
32879706	rs76682711	1.14384e-07	0.72382	-6.20371e-10
32880046	rs206142	4.11045e-09	-1.21362	-1.38859
32880626	rs206143	2.76128e-09	-1.22303	-1.77702
32881185	rs206144	2.76928e-09	-1.222	-1.77515
32881431	rs172241	2.78289e-09	-1.21789	-1.77437
32881502	rs371901	2.7788e-09	-1.21895	-1.77478
32881543	rs2858213	2.77195e-09	-1.22142	-1.77478
32881587	rs408394	2.7788e-09	-1.21895	-1.77478
32881775	rs2032471	2.77027e-09	-1.22071	-1.77609
32882128	rs176178	2.77619e-09	-1.21989	-1.77478
32882238	rs206100	2.77514e-09	-1.21989	-1.77515
32882504	rs206101	2.77514e-09	-1.21989	-1.77515
32882646	rs206102	2.77514e-09	-1.21989	-1.77515
32883052	rs206103	2.77619e-09	-1.21989	-1.77478
32883161	rs206105	2.77619e-09	-1.21989	-1.77478
32883245	rs74762519	2.79265e-09	-1.21832	-1.77043
32883345	rs206106	2.7739e-09	-1.22071	-1.77478
32883422	rs206107	2.7739e-09	-1.22071	-1.77478
32883583	rs9526072	2.79384e-09	-1.21832	-1.77001
32883779	rs12858289	4.24237e-09	-1.0429	-1.52772
32884048	rs206108	2.77627e-09	-1.22071	-1.77392
32884504	rs206109	3.57677e-09	-1.22314	-1.51814
32884647	rs142690293	1.78095e-08	-4.1227e-11	-1.13601
32884653	rs206110	4.17633e-09	-1.2195	-1.36681
32884771	rs206111	2.77627e-09	-1.22071	-1.77392
32885654	rs445909	2.77962e-09	-1.22283	-1.7706
32885658	rs371193	3.92507e-09	-1.11047	-1.53789
32886140	rs143985973	1.71943e-08	-1.17116	-6.20371e-10
32886213	rs9534154	4.0632e-09	-1.22056	-1.39321
32886574	rs9534156	4.05657e-09	-1.21929	-1.39612
32886741	rs176179	2.77694e-09	-1.22247	-1.77192
32886940	rs74406670	2.79647e-09	-1.21953	-1.76786
32887150	rs73169172	4.04121e-09	-1.21929	-1.39991
32887307	rs206112	2.7786e-09	-1.22248	-1.77132
32887389	rs4942417	4.01657e-09	-1.22114	-1.40418
32887530	rs367234	3.80185e-09	-1.22089	-1.45937
32887534	rs438903	4.76399e-09	-1.21012	-1.24454
32887565	rs206113	3.78836e-09	-1.21998	-1.46383
32887616	rs188208	2.78223e-09	-1.22248	-1.77001
32888021	rs9534160	2.79517e-09	-1.22196	-1.76589
32888062	rs206114	3.77704e-09	-1.22297	-1.46383
32888158	rs61948374	4.30673e-08	-0.252978	-6.20371e-10
32888424	rs10492394	1.89622e-08	-1.0733	-6.20371e-10
32888473	rs206115	3.91189e-09	-1.21935	-1.43238
32888483	rs206116	2.80041e-09	-1.22252	-1.76346
32888709	rs206117	2.79131e-09	-1.22315	-1.76608
32889363	rs3092989	3.39849e-09	-1.22261	-1.5698
32889792	rs206118	3.80078e-09	-1.07938	-1.60116
32889968	rs206119	5.87948e-09	-1.21168	-1.03259
32890026	rs9562605	3.96332e-09	-1.03486	-1.6038
32890227	rs9567552	3.23751e-09	-1.13542	-1.70552
32890572	rs1799943	3.82183e-09	-1.20276	-1.47226
32891305	rs11571576	4.62508e-09	-0.754673	-1.72958
32891706	rs206120	3.73587e-09	-1.13538	-1.56238
32891798	rs11571579	3.95461e-09	-1.22289	-1.41797
32892694	rs11571582	4.62004e-09	-0.742147	-1.74319
32892735	rs206122	5.92198e-09	-0.987129	-1.24994
32892760	rs11571583	3.98943e-09	-1.21761	-1.41448
32892820	rs11571584	4.6914e-09	-0.725086	-1.74492
32893724	rs117573552	1.73965e-08	-1.15948	-6.20371e-10
32893791	rs9534174	4.26676e-09	-0.798525	-1.76636
32894322	rs11571589	2.78085e-08	-0.690399	-6.20371e-10
32894484	rs11571590	2.01874e-08	0.47531	-1.48599
32894738	rs11571591	4.53912e-09	-0.746264	-1.75674
32894865	rs11571592	3.11695e-09	-1.22166	-1.65723
32895674	rs11571594	4.4518e-09	-0.758917	-1.76352
32896676	rs11571597	3.5841e-09	-1.19289	-1.54635
32896722	rs11571598	3.61382e-09	-1.14389	-1.58708
32896846	rs206070	1.03634e-08	-1.13107	-0.546393
32897338	rs55953893	1.67623e-08	-1.19661	-6.20371e-10
32898238	rs11571605	3.58057e-09	-1.15568	-1.58454
32899388	rs11571610	3.61625e-09	-1.16285	-1.56745
32899468	rs4942423	1.90011e-08	-1.07124	-6.20371e-10
32899567	rs11571613	3.83916e-09	-1.20868	-1.46181
32900149	rs3783265	3.54359e-09	-1.16975	-1.58085
32900933	rs3752451	2.95298e-09	-1.22268	-1.71025
32901430	rs79990454	3.52051e-09	-1.18208	-1.57505
32902067	rs79347017	3.49824e-09	-1.18413	-1.57935
32902394	rs12869544	3.82164e-09	-1.20409	-1.47097
32903685	rs2126042	3.24717e-09	-1.10352	-1.73444
32904497	rs144864139	2.38887e-08	-0.842337	-6.20371e-10
32904740	rs11571635	1.78452e-08	-1.13401	-6.20371e-10
32905628	rs11571638	3.45725e-09	-1.19743	-1.57783
32905998	rs11147486	3.45632e-09	-1.19924	-1.5763
32906480	rs766173	3.45299e-09	-1.2002	-1.5763
32906729	rs144848	2.82593e-09	-1.21966	-1.75725
32906980	rs1801439	3.44776e-09	-1.20172	-1.5763
32907767	rs11571643	3.42727e-09	-1.20255	-1.58143
32908347	rs1963505	2.98248e-09	-1.21368	-1.7093
32908629	rs1029304	3.67992e-09	-1.2198	-1.49305
32910056	rs11571650	3.41387e-09	-1.20572	-1.58218
32910328	rs2320236	3.19568e-09	-1.11615	-1.73779
32910351	rs11571651	3.41387e-09	-1.20572	-1.58218
32910721	rs1801499	3.4062e-09	-1.20572	-1.58443
32911463	rs1799944	3.40593e-09	-1.19337	-1.59685
32911888	rs1801406	3.68281e-09	-1.22235	-1.48971
32912299	rs543304	3.99321e-09	-1.00456	-1.62659
32914236	rs4987117	1.99384e-08	-1.0231	-6.20371e-10
32915524	rs11571662	3.68286e-09	-1.22234	-1.48971
32916297	rs206077	3.82314e-09	-1.04343	-1.63124
32916677	rs117883904	6.35278e-08	-4.1227e-11	0.135736
32916789	rs11571665	3.397e-09	-1.20255	-1.5903
32918222	rs11571671	3.40612e-09	-1.19136	-1.59881
32918941	rs4942439	3.12235e-09	-1.13497	-1.74219
32918967	rs4942440	3.13726e-09	-1.1313	-1.7411
32919230	rs11147488	3.40342e-09	-1.19627	-1.59469
32919526	rs4942443	3.1145e-09	-1.13497	-1.74471
32919637	rs9567576	3.58345e-09	-1.20548	-1.53393
32919768	rs11571676	9.62398e-09	-4.1227e-11	-1.75148
32920340	rs74834625	3.41003e-09	-1.19238	-1.59665
32920618	rs206079	3.04253e-09	-1.13909	-1.76397
32921306	rs11571681	3.43295e-09	-1.18136	-1.60096
32921362	rs11571682	3.40232e-09	-1.19033	-1.60096
32921536	rs11571684	3.40232e-09	-1.19033	-1.60096
32921721	rs11571685	2.67229e-08	-0.730223	-6.20371e-10
32921944	rs9567578	3.50915e-09	-1.20764	-1.55273
32922136	rs206081	3.19452e-09	-1.0775	-1.7768
32922331	rs11571686	6.65775e-09	-0.633569	-1.48639
32922440	rs74047010	4.34186e-07	-4.1227e-11	2.05773
32923690	rs4942448	4.71655e-09	-1.14553	-1.31913
32923988	rs11571695	3.43844e-09	-1.18604	-1.59469
32924192	rs11571696	6.24265e-09	-0.700026	-1.48431
32924647	rs9567582	3.68355e-09	-1.22271	-1.48916
32924884	rs559067	2.83624e-09	-1.2167	-1.75656
32925257	rs1853521	4.70486e-09	-1.14553	-1.32161
32925475	rs142003293	2.75091e-08	-4.1227e-11	-0.701224
32926046	rs11571698	3.94122e-09	-1.19627	-1.44798
32926654	rs11571699	3.67525e-09	-1.10758	-1.60654
32926944	rs721185	3.61223e-09	-1.11884	-1.61257
32927017	rs11571700	1.8289e-08	-1.10944	-6.20371e-10
32927894	rs9943876	6.60298e-09	-1.17385	-0.954376
32928112	rs9943890	5.58837e-09	-1.22126	-1.0738
32928202	rs9943888	5.05813e-09	-1.22294	-1.17181
32928404	rs1460817	5.56657e-09	-1.22126	-1.07771
32928408	rs1460816	3.04921e-09	-1.20701	-1.69385
32929232	rs1799955	4.2799e-09	-1.00647	-1.55534
32929478	rs11147489	3.66309e-09	-1.11884	-1.5986
32933022	rs206097	3.06545e-09	-1.19266	-1.70289
32933439	rs117134513	3.10425e-09	-1.19622	-1.68675
32933926	rs9567600	4.31012e-09	-0.994744	-1.56003
32934559	rs11571713	3.15607e-08	-0.563829	-6.20371e-10
32934911	rs11571717	4.21739e-09	-1.01252	-1.564
32935406	rs9534259	5.02658e-09	-1.21326	-1.18774
32936646	rs9534262	2.96803e-09	-1.21404	-1.7138
32938173	rs11571722	3.66775e-09	-1.12084	-1.59532
32938452	rs146753854	3.32609e-08	-4.1227e-11	-0.511361
32938881	rs11571725	3.99109e-09	-1.08333	-1.54835
32939085	rs11571727	3.68869e-09	-1.11515	-1.59532
32939286	rs9534269	5.18705e-09	-1.21699	-1.15259
32939302	rs206099	6.24269e-09	-0.489761	-1.69457
32939314	rs9534270	2.9209e-09	-1.22211	-1.72174
32940345	rs9534275	2.92656e-09	-1.22211	-1.71981
32940888	rs11571734	5.16495e-09	-1.22126	-1.15259
32941441	rs117384844	3.6893e-08	-4.1227e-11	-0.407721
32942101	rs139834007	1.83046e-08	-1.10859	-6.20371e-10
32942437	rs76370881	4.12641e-09	-1.11459	-1.48374
32942715	rs118187652	1.94071e-08	-1.0501	-6.20371e-10
32943072	rs143161038	1.54846e-07	-4.1227e-11	1.02669
32943135	rs75649145	3.64434e-09	-1.11328	-1.60928
32943178	rs9534286	1.65807e-08	-1.2075	-6.20371e-10
32943782	rs11571739	3.63681e-09	-1.11328	-1.61135
32943836	rs11571740	1.70191e-08	-1.1814	-6.20371e-10
32944056	rs9634672	4.02952e-09	-1.06912	-1.55297
32944098	rs11571742	4.66306e-09	-1.20347	-1.2726
32945537	rs10492395	4.4362e-09	-1.21065	-1.3153
32945717	rs9567609	4.39737e-09	-0.963475	-1.57126
32945932	rs573014	8.71366e-09	-0.350051	-1.5008
32946805	rs61946969	4.15042e-09	-1.00747	-1.58506
32949382	rs9534318	2.94915e-09	-1.20282	-1.7314
32949667	rs140570300	1.19427e-08	-4.1227e-11	-1.53562
32950257	rs9534323	2.91077e-09	-1.21082	-1.73651
32951111	rs3764791	4.13163e-09	-1.00196	-1.5951
32951115	rs3764792	4.14536e-09	-1.00196	-1.59179
32951177	rs11571760	2.13099e-08	-0.956571	-6.20371e-10
32951454	rs9567623	3.79057e-09	-1.09144	-1.59179
32951596	rs9526148	4.54858e-09	-1.21911	-1.28182
32952356	rs11571764	3.23175e-08	-0.540132	-6.20371e-10
32952446	rs117168405	7.89631e-08	0.353238	-6.20371e-10
32952485	rs11571765	4.33154e-08	-0.247233	-6.20371e-10
32953182	rs4942485	3.00182e-09	-1.21532	-1.7012
32953388	rs4942486	2.86587e-09	-1.22003	-1.74284
32954561	rs7328654	2.87808e-09	-1.22003	-1.73859
32954912	rs75562304	1.05572e-08	-4.1227e-11	-1.65893
32954913	rs141669194	9.63227e-09	-4.1227e-11	-1.75062
32955397	rs9534342	2.87058e-09	-1.218	-1.74323
32956109	rs10870659	4.43687e-09	-1.21068	-1.31511
32956283	rs9534344	4.42853e-09	-1.2091	-1.31858
32956757	rs206146	6.40219e-09	-0.440833	-1.71827
32957819	rs7337574	3.6953e-09	-1.09518	-1.6135
32957972	rs7337784	3.8682e-09	-1.04024	-1.62271
32958466	rs11571787	3.87998e-09	-1.04024	-1.61967
32958649	rs9567639	3.87998e-09	-1.04024	-1.61967
32958887	rs10492396	1.75654e-08	-1.14981	-6.20371e-10
32958997	rs75257853	1.29062e-08	-4.1227e-11	-1.45803
32959199	rs2238162	2.87353e-09	-1.22003	-1.74017
32959236	rs11571788	1.81881e-08	-1.11498	-6.20371e-10
32959240	rs11571789	5.9424e-09	-0.853007	-1.38062
32959534	rs542551	7.73103e-09	-0.474922	-1.49558
32959538	rs34925070	2.08844e-08	-0.976739	-6.20371e-10
32959789	rs206147	6.35914e-09	-0.440833	-1.72502
32959839	rs2238163	2.87353e-09	-1.22003	-1.74017
32960363	rs11147492	2.89021e-09	-1.21909	-1.73533
32961497	rs11571791	1.53002e-08	-4.1227e-11	-1.28788
32962045	rs2100785	2.87888e-09	-1.21817	-1.74017
32962088	rs4570704	2.87324e-09	-1.22013	-1.74017
32962318	rs4942499	2.88043e-09	-1.21921	-1.73859
32962679	rs11571799	3.65361e-09	-1.12635	-1.59367
32963529	rs11571801	3.2396e-08	0.892996	-1.4307
32963707	rs4942505	2.89204e-09	-1.22013	-1.73364
32963838	rs9526160	3.13863e-08	-0.569369	-6.20371e-10
32963947	rs11571805	1.77276e-08	-1.14062	-6.20371e-10
32964499	rs147800399	4.40361e-08	-4.1227e-11	-0.230733
32964504	rs9534367	1.17371e-08	-0.580115	-0.972872
32965310	rs206340	5.92642e-09	-0.51915	-1.71717
32965764	rs11571809	3.43939e-09	-1.13221	-1.64824
32965795	rs11571810	1.46492e-08	-0.619246	-0.712109
32966668	rs11571811	3.43918e-09	-1.1305	-1.65001
32967246	rs11571813	3.43918e-09	-1.1305	-1.65001
32967466	rs9526165	2.88305e-09	-1.21921	-1.73768
32967809	rs206342	1.20412e-08	-0.590525	-0.93688
32968309	rs11147493	1.06951e-07	-4.1227e-11	0.656629
32968591	rs7327867	2.88351e-09	-1.22093	-1.7358
32968607	rs7330025	2.87652e-09	-1.22013	-1.73903
32968743	rs9595456	1.12713e-07	-4.1227e-11	0.7091
32969248	rs206343	1.21162e-08	-0.559036	-0.962162
32970031	rs1012130	2.92996e-09	-1.2106	-1.73016
32970055	rs150075007	6.95158e-08	-4.1227e-11	0.225811
32970586	rs517118	7.86729e-09	-0.474922	-1.47811
32970599	rs11147494	3.40894e-09	-1.13741	-1.65193
32970736	rs1012129	2.86598e-09	-1.21921	-1.74362
32972056	rs11571827	3.72809e-08	-4.1227e-11	-0.397261
32972884	rs1801426	1.51573e-07	-4.1227e-11	1.00533
32973012	rs15869	1.17004e-08	-0.597751	-0.958365
32973276	rs7334543	4.09593e-09	-1.21927	-1.38648
32973439	rs11571836	3.72284e-09	-1.06186	-1.63939
32974218	rs142068434	2.34809e-08	-0.859555	-6.20371e-10
32974288	rs1148321	8.32675e-09	-0.405394	-1.49087
32974904	rs3803282	2.03615e-08	-4.1227e-11	-1.0021
32975041	rs73173010	1.85526e-08	-1.09513	-6.20371e-10
32975487	rs73173011	1.84924e-08	-1.09839	-6.20371e-10
32975676	rs41306658	1.9798e-08	-1.03016	-6.20371e-10
32976358	rs10492397	4.8554e-09	-1.18552	-1.25013
32976608	rs17692629	5.00322e-09	-1.15576	-1.2499
32977496	rs1207952	4.01281e-09	-0.88541	-1.74084
32977532	rs1207953	1.41131e-08	-0.409256	-0.959384
32979138	rs693963	3.14925e-09	-1.09465	-1.77393
32979453	rs1207954	4.42982e-08	0.992623	-1.21742
32979647	rs2761367	3.10875e-09	-1.10589	-1.77563
32980756	rs59214163	3.55295e-09	-1.10445	-1.64351
32980799	rs703213	3.09327e-09	-1.11117	-1.77534
32981142	rs3752447	3.49184e-09	-1.1246	-1.64071
32981279	rs3752448	3.45132e-09	-1.1391	-1.63788
32982687	rs79333302	8.17587e-09	-1.16139	-0.75317
32983087	rs116932083	2.06394e-08	-0.988542	-6.20371e-10
32983250	rs472817	3.10781e-09	-1.11117	-1.77065
32984197	rs9567670	3.75995e-09	-1.01283	-1.67851
32986005	rs17636116	7.70049e-09	-1.16591	-0.808549
32986219	rs206319	3.45135e-09	-1.00476	-1.77222
32986232	rs206320	3.37847e-09	-1.02499	-1.77333
32986235	rs150283704	2.16385e-08	-0.941269	-6.20371e-10
32986340	rs615762	1.30601e-07	2.12053	-1.26413
32986435	rs73458459	1.02045e-07	-4.1227e-11	0.609676
32986745	rs627926	9.64378e-08	1.85753	-1.30437
32987028	rs74189161	3.10366e-09	-1.1669	-1.71626
32987134	rs183272	3.45996e-09	-1.02259	-1.7519
32987186	rs629769	9.44704e-08	1.83699	-1.30444
32987353	rs12861808	2.03298e-08	-0.597716	-0.40594
32989794	rs472873	3.05425e-09	-1.12244	-1.77677
32989928	rs471937	5.67776e-09	-0.510604	-1.76858
32990780	rs206321	4.4417e-09	-0.753741	-1.77096
32990878	rs206322	5.42344e-09	-0.567991	-1.75702
32991426	rs206323	3.17051e-09	-1.20198	-1.65987
32991580	rs117587086	1.6512e-08	-1.21165	-6.20371e-10
32991939	rs206324	5.57971e-09	-0.544474	-1.75213
32992351	rs11841214	1.69671e-08	-1.03227	-0.152189
32992367	rs11842728	1.73637e-08	-1.04447	-0.116896
32992536	rs144363623	1.64289e-08	-1.2167	-6.20371e-10
32992738	rs206325	5.81307e-09	-0.559371	-1.69626
32992778	rs206326	5.25309e-09	-0.621753	-1.73517
32993013	rs139743489	1.63291e-08	-1.22279	-6.20371e-10
32993904	rs113213696	1.64579e-08	-1.21494	-6.20371e-10
32994393	rs206327	5.46635e-09	-0.666074	-1.65106
32994533	rs206328	6.25461e-09	-0.529215	-1.65321
32995372	rs17077565	1.63262e-08	-1.22297	-6.20371e-10
32996023	rs206329	6.36209e-09	-0.518904	-1.64648
32996034	rs206330	6.34818e-09	-0.518904	-1.64867
32996074	rs79781111	1.90598e-08	-1.06816	-6.20371e-10
32996385	rs206331	6.44272e-09	-0.508517	-1.64427
32997354	rs206332	5.46349e-09	-0.62317	-1.69448
32997514	rs77592217	1.09606e-08	-4.1227e-11	-1.62144
32997745	rs206333	5.47171e-09	-0.62317	-1.69298
32997962	rs139564283	9.65777e-09	-4.1227e-11	-1.74798
32998328	rs206334	6.28144e-09	-0.539452	-1.63869
32998362	rs169562	2.95106e-09	-1.21449	-1.71909
32998610	rs499966	7.12761e-09	-0.869349	-1.18242
32998891	rs497255	7.03645e-09	-0.869394	-1.19524
32999100	rs79289514	1.63969e-08	-1.21865	-6.20371e-10
32999951	rs206335	2.95089e-09	-1.21122	-1.72242
33000581	rs206336	2.99917e-09	-1.19885	-1.71855
33001297	rs206337	6.5005e-09	-0.514643	-1.62922
33001317	rs144734049	1.63287e-08	-1.22282	-6.20371e-10
33003728	rs206339	5.81513e-09	-0.572326	-1.68295
33003768	rs151323158	1.64256e-08	-1.2169	-6.20371e-10
33003993	rs2085826	9.39763e-09	-4.1227e-11	-1.77528
33004803	rs743747	1.63979e-08	-1.21859	-6.20371e-10
33004907	rs78115747	2.66872e-08	-0.73156	-6.20371e-10
33005370	rs75030896	1.63784e-08	-1.21978	-6.20371e-10
33005754	rs78242917	1.63829e-08	-1.21951	-6.20371e-10
33007595	rs7330235	1.65196e-08	-1.21119	-6.20371e-10
33007718	rs181937000	1.63464e-08	-1.22174	-6.20371e-10
33007719	rs138341628	1.64031e-08	-1.21827	-6.20371e-10
33008783	rs1207950	1.65975e-08	-1.20649	-6.20371e-10
33008937	rs79664785	1.65635e-08	-1.20854	-6.20371e-10
33009255	rs73458496	1.64812e-08	-1.21352	-6.20371e-10
33009274	rs666483	6.11171e-09	-0.578148	-1.62739
33011190	rs150286159	9.4643e-09	-4.1227e-11	-1.76822
33011484	rs77043937	1.83345e-08	-1.10696	-6.20371e-10
33011824	rs2761365	6.67095e-09	-0.8784	-1.23958
33011872	rs2761366	6.58746e-09	-0.886993	-1.24358
33013150	rs1029303	2.79928e-08	-0.683794	-6.20371e-10
33013916	rs2858139	2.9995e-09	-1.19074	-1.72656
33014487	rs2146994	2.97909e-09	-1.19605	-1.72808
33015153	rs59615353	1.64823e-08	-1.21346	-6.20371e-10
33016660	rs17077568	1.6541e-08	-1.2099	-6.20371e-10
33017043	rs3742318	5.94096e-09	-0.549469	-1.6844
33017158	rs17077569	1.664e-08	-1.20393	-6.20371e-10
33019845	rs1207944	3.02186e-09	-1.19171	-1.71816
33023729	rs1207945	3.00402e-09	-1.18892	-1.72687
33024085	rs7330459	6.16695e-09	-0.547791	-1.64875
33024207	rs139079021	1.78784e-08	-1.13215	-6.20371e-10
33024446	rs71436479	3.14253e-08	-0.56813	-6.20371e-10
33024525	rs9534492	5.6258e-09	-0.60079	-1.68759
33024882	rs9534494	5.97473e-09	-0.543234	-1.68497
33025158	rs7321117	6.01377e-09	-0.568105	-1.65359
33025404	rs78946385	5.56256e-09	-0.611069	-1.68861
33025606	rs117478860	1.06289e-08	-1.22225	-0.429917
33025882	rs115045272	1.63913e-08	-1.21899	-6.20371e-10
33026102	rs143323222	2.57824e-08	-0.766049	-6.20371e-10
33026290	rs146210838	1.63817e-08	-1.21958	-6.20371e-10
33026356	rs772646	5.80579e-09	-0.919338	-1.33755
33027067	rs1207947	3.00244e-09	-1.18601	-1.7303
33028382	rs79760042	1.64966e-08	-1.21259	-6.20371e-10
33030098	rs1207948	2.9486e-09	-1.18125	-1.75316
33032564	rs1576710	6.43516e-09	-0.533717	-1.62025
33032985	rs1081799	7.57406e-09	-0.404915	-1.5861
33034981	rs1081798	6.67828e-09	-0.547791	-1.56909
33035102	rs116191940	1.63434e-08	-1.22192	-6.20371e-10
33035832	rs1081797	6.38291e-09	-0.55928	-1.60284
33036660	rs1088550	2.82558e-09	-1.20268	-1.77434
33036759	rs1081796	6.40509e-09	-0.90387	-1.25478
33038959	rs117144163	1.46747e-08	-4.1227e-11	-1.32962
33039231	rs2022381	2.92557e-09	-1.17831	-1.76394
33040430	rs703212	7.54591e-09	-0.65942	-1.33532
33041625	rs798268	4.5792e-09	-0.999687	-1.49453
33042802	rs703225	4.58596e-09	-1.00676	-1.48598
33042870	rs9591001	4.74972e-09	-0.928912	-1.52875
33043554	rs4271479	4.45768e-09	-0.957646	-1.56347
33044004	rs9567772	9.41544e-09	-4.1227e-11	-1.77339
33044826	rs548369	4.46322e-09	-1.02057	-1.4993
33044917	rs117629637	1.53821e-08	-4.1227e-11	-1.28254
33045639	rs798274	4.79388e-09	-0.970898	-1.4775
33045909	rs703226	4.56212e-09	-1.02932	-1.46863
33046284	rs798273	4.39726e-09	-1.04831	-1.48645
33046770	rs76361429	9.38303e-09	-4.1227e-11	-1.77684
33046823	rs12867596	2.88947e-08	-0.652083	-6.20371e-10
33046871	rs118161154	1.63336e-08	-1.22252	-6.20371e-10
33047815	rs9595595	4.66267e-09	-0.92055	-1.5556
33047823	rs642604	4.72688e-09	-0.963179	-1.4993
33047990	rs11839309	4.59738e-09	-0.928912	-1.56134
33048415	rs703228	4.38005e-09	-1.04792	-1.49077
33051028	rs118067638	1.01208e-08	-1.21333	-0.487818
33051739	rs76173168	5.0208e-09	-0.647892	-1.75426
33052294	rs380627	1.08741e-08	-0.598852	-1.03051
33052711	rs73173019	1.64774e-08	-1.21375	-6.20371e-10
33052960	rs17077588	1.63985e-08	-1.21855	-6.20371e-10
33053786	rs11620547	3.98869e-09	-0.918065	-1.71421
33054148	rs408069	4.27762e-09	-1.0435	-1.51885
33055620	rs169600	1.88806e-08	-0.0383151	-1.03929
33056593	rs207648	2.11106e-08	-0.965968	-6.20371e-10
33057345	rs9595617	4.52414e-09	-0.912071	-1.59424
33058333	rs9591012	4.48594e-09	-0.92055	-1.59424
33058778	rs117232604	9.77615e-09	-1.21045	-0.525348
33060391	rs207649	4.36698e-09	-1.0218	-1.51987
33060570	rs9595624	4.49661e-09	-0.92055	-1.59187
33061237	rs207650	4.17208e-09	-1.06816	-1.51917
33061719	rs798272	4.38707e-09	-1.0218	-1.51528
33062155	rs808880	4.20444e-09	-1.05576	-1.52385
33063726	rs80344310	9.57381e-09	-4.1227e-11	-1.75671
33064636	rs207638	1.07914e-08	-0.627786	-1.00921
33065263	rs79863104	9.55923e-09	-4.1227e-11	-1.75824
33065443	rs9595630	4.51602e-09	-0.928912	-1.5792
33065855	rs207640	1.11327e-08	-0.589053	-1.0168
33066104	rs71436482	2.50236e-08	-0.795921	-6.20371e-10
33066138	rs71436483	2.55467e-08	-0.775235	-6.20371e-10
33067112	rs35555940	4.55394e-09	-0.92055	-1.5792
33067818	rs76027862	5.31231e-08	-0.0431303	-6.20371e-10
33068502	rs35653298	5.7574e-08	0.0373294	-6.20371e-10
33068746	rs207641	3.95317e-09	-1.0886	-1.55262
33069188	rs9315167	4.41816e-09	-0.937155	-1.59286
33069449	rs79126213	1.83819e-08	-1.10438	-6.20371e-10
33070050	rs77551387	4.10713e-09	-0.872531	-1.73049
33070349	rs116830113	1.16375e-08	-4.1227e-11	-1.56151
33070501	rs74525944	1.28135e-08	-4.1227e-11	-1.46524
33070506	rs2010997	2.9685e-09	-1.16805	-1.75964
33071127	rs743760	5.53879e-09	-0.717666	-1.5863
33071894	rs207642	1.15039e-08	-0.638449	-0.934607
33072702	rs189944236	1.29971e-08	-4.1227e-11	-1.45102
33072822	rs185941	1.93572e-08	0.00355472	-1.05623
33073478	rs798265	4.0248e-09	-1.08853	-1.53474
33073623	rs140307827	1.06173e-08	-4.1227e-11	-1.65325
33073693	rs798266	4.01014e-09	-1.08853	-1.53839
33074027	rs798267	1.94898e-08	0.00355472	-1.04941
33074674	rs34916533	5.25456e-09	-0.7193	-1.63735
33075676	rs139645291	2.13986e-08	-0.952415	-6.20371e-10
33078604	rs11844016	2.05341e-08	-0.993655	-6.20371e-10
33078742	rs207629	2.12512e-08	0.178324	-1.13765
33078836	rs207630	1.74811e-08	-0.010503	-1.14412
33080268	rs58970304	1.01167e-08	-4.1227e-11	-1.70155
33080493	rs207631	2.17503e-08	0.226489	-1.1626
33080900	rs10492398	4.38828e-09	-0.78452	-1.75229
33080909	rs79004890	2.22651e-08	-0.912724	-6.20371e-10
33081935	rs117092430	1.89341e-08	-4.1227e-11	-1.07478
33082107	rs183333361	1.94759e-08	-4.1227e-11	-1.04656
33082351	rs9315168	4.58041e-09	-1.13461	-1.35935
33083371	rs207632	3.94698e-09	-1.08853	-1.55426
33083553	rs207633	1.83343e-08	0.0499055	-1.15688
33084350	rs71436484	5.24904e-08	-0.055111	-6.20371e-10
33084559	rs207634	1.88346e-08	-0.0252223	-1.05482
33084784	rs207635	7.82924e-09	-0.799028	-1.15885
33085172	rs207636	2.00699e-08	-1.01652	-6.20371e-10
33085469	rs207637	4.02393e-09	-1.07709	-1.5464
33086341	rs75993883	1.7758e-08	-1.13891	-6.20371e-10
33087093	rs808879	1.85875e-08	0.00484409	-1.0981
33087218	rs2858232	1.8655e-08	0.0342738	-1.1239
33087577	rs207643	1.83541e-08	0.00484409	-1.11073
33089413	rs207644	3.84839e-09	-1.08287	-1.58522
33091241	rs9337	5.32146e-09	-0.717248	-1.62675
33091566	rs145115456	1.25386e-08	-4.1227e-11	-1.48693
33092929	rs35193668	5.2696e-09	-0.728671	-1.62512
33092999	rs207645	1.8189e-08	0.0342738	-1.1492
33093155	rs207646	1.83065e-08	0.0342738	-1.14276
33093483	rs140627599	9.77443e-09	-4.1227e-11	-1.73597
33094013	rs78655300	1.72305e-08	-1.16906	-6.20371e-10
33094123	rs34419194	3.01162e-08	-0.610678	-6.20371e-10
33095620	rs621450	4.05684e-09	-1.07709	-1.53825
33095752	rs144139855	1.4336e-08	-4.1227e-11	-1.35297
33097483	rs798269	8.39205e-09	-0.680603	-1.20785
33097486	rs143223050	1.69762e-08	-1.18393	-6.20371e-10
33098830	rs77822091	1.12531e-08	-4.1227e-11	-1.5951
33099315	rs535803	1.63383e-08	-0.010503	-1.21173
33099321	rs535783	3.97585e-09	-1.07736	-1.55815
33099347	rs45604	1.8258e-08	-0.0101197	-1.10102
33100260	rs392219	1.17768e-08	-0.65625	-0.893363
33100353	rs380916	1.18732e-08	-0.6481	-0.893363
33101019	rs144175630	2.48251e-08	-4.1227e-11	-0.803888
33101731	rs391612	1.74815e-08	-0.0859701	-1.06863
33101817	rs2239748	5.21338e-09	-0.739397	-1.62512
33102876	rs1952994	4.48723e-09	-0.754907	-1.7596
33104123	rs71436485	2.95532e-08	-0.629551	-6.20371e-10
33104376	rs368535	1.8189e-08	0.0342738	-1.1492
33105016	rs394254	1.89489e-08	0.0499055	-1.1239
33106182	rs378429	1.90281e-08	0.0342738	-1.1041
33106884	rs147661163	8.80182e-09	-0.202242	-1.63854
33108050	rs142376514	2.46324e-08	-0.811681	-6.20371e-10
33113403	rs207620	2.0121e-08	-0.043678	-0.970301
33114209	rs207621	2.72119e-08	0.317196	-1.02928
33114361	rs191157619	1.65132e-08	-1.21158	-6.20371e-10
33114557	rs207622	1.19886e-08	-0.57768	-0.95411
33115314	rs207623	2.64911e-08	0.27815	-1.01708
33115345	rs207624	2.3397e-08	0.166643	-1.02978
33115354	rs207625	4.4015e-09	-1.04341	-1.49038
33116167	rs207626	1.24896e-08	-0.558375	-0.932469
33117095	rs12877757	3.47551e-08	-0.467416	-6.20371e-10
33118800	rs374292109	1.2595e-08	-4.1227e-11	-1.48244
33119231	rs61947038	2.06638e-08	-0.98736	-6.20371e-10
33119988	rs75101540	9.38152e-09	-4.1227e-11	-1.777
33120256	rs208434	4.57455e-09	-1.01864	-1.4766
33120492	rs208433	2.67491e-08	0.231547	-0.960788
33120622	rs12876812	3.62111e-08	-0.426377	-6.20371e-10
33122007	rs208432	4.65648e-09	-1.01864	-1.45885
33122795	rs9595795	5.40137e-09	-0.739397	-1.58969
33123386	rs140195559	1.02014e-08	-4.1227e-11	-1.69322
33123516	rs208431	2.66833e-08	0.132399	-0.864103
33123928	rs4941612	5.34438e-09	-0.750004	-1.58969
33124558	rs79701378	1.64643e-08	-1.21455	-6.20371e-10
33125206	rs7998440	4.85189e-09	-0.859471	-1.5769
33125373	rs8000071	5.09807e-09	-0.768623	-1.61826
33125623	rs144174291	1.65103e-08	-1.21176	-6.20371e-10
33126074	rs7991314	4.86545e-09	-0.859471	-1.57411
33126139	rs7984903	5.11063e-09	-0.768623	-1.6158
33126430	rs113050076	3.36164e-09	-1.14943	-1.65389
33126737	rs7328733	4.75119e-09	-0.885763	-1.57158
33126848	rs7328939	4.89658e-09	-0.868649	-1.55856
33126941	rs116897683	1.29772e-08	-4.1227e-11	-1.45255
33127416	rs79527327	2.54825e-08	-0.777751	-6.20371e-10
33130059	rs116944991	1.06876e-08	-4.1227e-11	-1.64665
33131342	rs10083285	4.09795e-09	-0.950732	-1.65452
33131813	rs79423781	1.37751e-08	-4.1227e-11	-1.39288
33132091	rs79108535	1.63393e-08	-1.22217	-6.20371e-10
33132911	rs208428	1.25905e-08	-0.604523	-0.878273
33133187	rs116942307	1.82444e-08	-1.11188	-6.20371e-10
33133392	rs150925527	1.6797e-08	-1.19454	-6.20371e-10
33133713	rs187004581	2.36601e-08	-0.851952	-6.20371e-10
33134552	rs208427	1.81355e-08	-1.11787	-6.20371e-10
33135424	rs7335710	4.39437e-09	-0.852935	-1.68248
33136705	rs11839692	5.31866e-09	-0.857106	-1.48742
33137972	rs7318297	5.6164e-09	-0.74877	-1.54128
33140200	rs76626573	9.70415e-09	-4.1227e-11	-1.74319
33140314	rs78529437	2.6742e-08	-0.729508	-6.20371e-10
33140477	rs79830091	1.67759e-08	-1.1958	-6.20371e-10
33141696	rs141834255	1.81412e-08	-1.11755	-6.20371e-10
33141940	rs35817718	4.6083e-09	-0.834952	-1.65293
33142056	rs141706970	1.68576e-08	-1.19094	-6.20371e-10
33142373	rs9634812	1.00097e-08	-4.1227e-11	-1.71218
33142482	rs146279134	1.6365e-08	-1.2206	-6.20371e-10
33142797	rs112588700	4.6913e-09	-0.845162	-1.62487
33143248	rs12323184	4.52553e-09	-0.845392	-1.66062
33143364	rs12323094	6.26108e-09	-0.640818	-1.54057
33143406	rs12323101	6.20719e-09	-0.652472	-1.53756
33143679	rs115345621	1.44185e-08	-4.1227e-11	-1.34723
33144530	rs4439629	2.73645e-08	-0.706496	-6.20371e-10
33145995	rs7999125	4.71386e-09	-0.808687	-1.65655
33145999	rs75140185	1.43995e-08	-4.1227e-11	-1.34855
33146055	rs139574349	1.68435e-08	-1.19178	-6.20371e-10
33146603	rs140851321	2.66553e-08	-0.732754	-6.20371e-10
33147052	rs718444	4.89445e-09	-0.778209	-1.64943
33147548	rs7332115	4.91457e-09	-0.778209	-1.64533
33147888	rs7332763	4.91656e-09	-0.778209	-1.64492
33148095	rs117323155	1.71294e-08	-1.17494	-6.20371e-10
33148216	rs9591134	4.91656e-09	-0.778209	-1.64492
33149244	rs116936950	1.63937e-08	-1.21885	-6.20371e-10
33150407	rs147415316	1.18804e-08	-4.1227e-11	-1.54085
33150939	rs12429371	1.16877e-08	-4.1227e-11	-1.5572
33152123	rs113789824	5.53187e-08	-0.0026312	-6.20371e-10
33152316	rs9591136	3.95856e-09	-0.906983	-1.73288
33152371	rs144047170	1.44569e-08	-4.1227e-11	-1.34457
33152482	rs9591137	4.26769e-09	-0.834443	-1.73023
33152589	rs115695587	1.42525e-08	-4.1227e-11	-1.35881
33152721	rs9595847	3.96908e-09	-0.906983	-1.73023
33153191	rs143590118	1.35124e-08	-4.1227e-11	-1.41214
33153424	rs208416	1.56047e-08	-0.165938	-1.10223
33153716	rs208417	3.80787e-09	-1.06316	-1.61551
33153910	rs9595850	4.15829e-09	-0.874813	-1.71583
33154022	rs208418	4.18762e-09	-1.02567	-1.55794
33154276	rs11616287	3.95856e-09	-0.906983	-1.73288
33154483	rs208419	1.55986e-08	-0.165938	-1.10262
33156730	rs147014069	1.95293e-08	-1.04382	-6.20371e-10
33157843	rs208420	5.10588e-09	-1.05829	-1.32705
33159228	rs129480	4.69382e-09	-1.08741	-1.38209
33159438	rs9591143	4.3138e-09	-0.835809	-1.71811
33160705	rs7994229	4.38006e-09	-0.883065	-1.65562
33161396	rs76403976	1.81323e-08	-4.1227e-11	-1.11805
33161459	rs9591145	4.36458e-09	-0.826106	-1.71611
33161575	rs797994	4.84333e-09	-1.03493	-1.40321
33163649	rs9595877	5.7913e-09	-0.662859	-1.59653
33164418	rs3742320	4.36523e-09	-0.826106	-1.71597
33165082	rs208430	2.5955e-08	-0.216743	-0.542636
33165145	rs208429	5.85508e-09	-1.00134	-1.24709
33165301	rs9595879	3.96186e-09	-0.898217	-1.74081
33165500	rs9595881	3.88043e-09	-0.915627	-1.74417
33165577	rs114744855	1.77389e-08	-4.1227e-11	-1.13999
33165736	rs78868030	5.27713e-09	-0.779403	-1.57296
33167700	rs9595883	4.05121e-09	-0.873343	-1.74338
33167816	rs140633424	1.64201e-08	-1.21724	-6.20371e-10
33167891	rs7981943	4.15797e-09	-0.883893	-1.70682
33168050	rs9595885	5.9995e-09	-0.581791	-1.64228
33168552	rs76782957	1.05961e-08	-4.1227e-11	-1.65525
33169396	rs7327429	4.08157e-09	-0.901692	-1.70757
33169697	rs7337687	4.07129e-09	-0.86505	-1.74673
33170360	rs112410737	2.41926e-08	-0.829695	-6.20371e-10
33170787	rs76928565	2.56009e-08	-0.773113	-6.20371e-10
33170934	rs9535012	6.38667e-09	-1.22081	-0.940714
33171655	rs9595890	3.8999e-09	-0.906983	-1.74781
33171916	rs7323084	4.00109e-09	-0.882443	-1.74673
33172079	rs7321262	3.8999e-09	-0.906983	-1.74781
33172280	rs140647522	1.82051e-08	-4.1227e-11	-1.11404
33173033	rs422378	5.29461e-09	-1.04578	-1.30327
33173064	rs35028942	1.64214e-08	-1.21716	-6.20371e-10
33173158	rs9595891	4.06067e-09	-0.873343	-1.74105
33173451	rs142700250	1.63278e-08	-1.22287	-6.20371e-10
33173852	rs143408980	1.76246e-08	-1.14645	-6.20371e-10
33174013	rs12429084	4.04544e-09	-0.901692	-1.71646
33174225	rs1324414	4.06261e-09	-0.86505	-1.74887
33174323	rs1324415	4.02906e-09	-0.873343	-1.74887
33175297	rs731414	3.86633e-09	-0.915627	-1.74781
33175434	rs77298050	6.37384e-09	-1.19343	-0.97011
33175656	rs731413	3.88502e-09	-0.942153	-1.71646
33175793	rs9595893	4.21844e-09	-0.854455	-1.72182
33176686	rs143423393	1.72754e-08	-1.16646	-6.20371e-10
33177693	rs9591159	4.17963e-09	-0.863698	-1.72182
33179627	rs112757190	4.3276e-09	-0.82602	-1.72471
33180609	rs28770476	4.17356e-09	-0.863698	-1.72328
33181142	rs7992980	4.21231e-09	-0.854455	-1.72328
33181669	rs9595902	5.54817e-09	-0.685597	-1.61668
33182140	rs9595903	5.67576e-09	-0.662859	-1.61668
33182146	rs144644324	1.99469e-08	-1.02267	-6.20371e-10
33182205	rs148595576	2.02618e-08	-1.007	-6.20371e-10
33183403	rs9595905	4.27035e-09	-0.883065	-1.68098
33184288	rs9595908	4.16758e-09	-0.863698	-1.72471
33185153	rs9591165	4.2621e-09	-0.883065	-1.68291
33185194	rs139175376	2.85607e-08	-0.66371	-6.20371e-10
33185297	rs117964330	2.08618e-08	-0.977822	-6.20371e-10
33185871	rs113134537	1.96604e-08	-1.03714	-6.20371e-10
33186457	rs2021658	4.20627e-09	-0.854455	-1.72471
33187358	rs208424	2.63083e-08	-0.176078	-0.569779
33188551	rs61947055	3.23843e-09	-1.15833	-1.68233
33190255	rs149907961	1.63358e-08	-1.22238	-6.20371e-10
33190870	rs55880225	3.31041e-09	-1.13253	-1.68615
33191371	rs208426	6.52716e-09	-0.631429	-1.50834
33191452	rs114998469	1.47227e-08	-4.1227e-11	-1.32635
33191556	rs61947058	3.40958e-09	-1.15918	-1.62998
33192474	rs79432248	1.64873e-08	-1.21315	-6.20371e-10
33195227	rs145305124	2.15684e-08	-0.944515	-6.20371e-10
33195445	rs208409	9.33503e-09	-0.743427	-1.03854
33196376	rs7998956	3.299e-09	-1.1323	-1.68982
33196791	rs208410	2.30155e-08	-0.16377	-0.715802
33197001	rs9591180	4.2132e-09	-0.848096	-1.72942
33197560	rs76097963	1.63232e-08	-1.22316	-6.20371e-10
33198176	rs1018800	6.13705e-09	-0.807515	-1.39388
33198268	rs79751040	1.01136e-08	-4.1227e-11	-1.70186
33198709	rs11840502	4.10033e-09	-0.917203	-1.68747
33201804	rs75242855	1.60435e-08	-4.1227e-11	-1.24044
33201966	rs9591185	3.1931e-09	-1.15429	-1.70046
33203135	rs9595946	3.35783e-09	-1.14368	-1.66077
33203656	rs9595948	3.38714e-09	-1.08311	-1.71264
33204076	rs9595949	2.95412e-09	-1.22299	-1.70955
33204094	rs117059509	1.89667e-08	-1.07306	-6.20371e-10
33204506	rs139330115	1.66885e-08	-1.20102	-6.20371e-10
33204742	rs2032495	3.08295e-09	-1.22306	-1.6668
33205659	rs13378546	3.30111e-09	-1.20732	-1.61416
33205934	rs7983457	2.95491e-09	-1.22273	-1.70955
33206083	rs208411	1.35625e-08	0.0759679	-1.4844
33206651	rs9591189	2.95455e-09	-1.22123	-1.71117
33207314	rs208412	1.28949e-08	-0.490007	-0.968907
33207534	rs9591191	2.95922e-09	-1.22127	-1.70955
33207695	rs208413	3.48518e-08	0.20798	-0.672618
33208172	rs9315172	3.30167e-09	-1.2053	-1.61601
33208566	rs9595962	2.94726e-09	-1.22053	-1.71434
33208657	rs117157181	2.12723e-08	-0.958334	-6.20371e-10
33208701	rs77994360	1.02644e-08	-4.1227e-11	-1.68706
33208806	rs9595963	3.30233e-09	-1.21266	-1.60845
33209204	rs2320301	2.94981e-09	-1.21966	-1.71434
33209471	rs574934962	1.30585e-08	-4.1227e-11	-1.4463
33209558	rs61948860	3.09128e-09	-1.22246	-1.6647
33209637	rs9591197	3.28482e-09	-1.2053	-1.62113
33209715	rs9591198	2.973e-09	-1.215	-1.71117
33210632	rs9568085	1.09464e-08	-4.1227e-11	-1.62273
33211511	rs76552088	1.7698e-08	-4.1227e-11	-1.14229
33212047	rs9595976	3.35889e-09	-1.19062	-1.61351
33212397	rs35968922	5.32736e-08	-0.0403006	-6.20371e-10
33212785	rs399622	1.50566e-08	-0.521094	-0.782832
33212951	rs60278702	1.63944e-08	-1.2188	-6.20371e-10
33213330	rs7335992	5.41065e-09	-0.734643	-1.59273
33213724	rs408711	3.44747e-08	0.205177	-0.680693
33214427	rs139829281	9.89575e-09	-4.1227e-11	-1.72364
33214653	rs9595983	2.97475e-09	-1.2227	-1.70289
33215001	rs56194166	3.15953e-09	-1.22021	-1.6451
33215264	rs145303451	1.11152e-08	-4.1227e-11	-1.60743
33215591	rs2031354	2.97934e-09	-1.2227	-1.70134
33215632	rs2031355	3.27452e-09	-1.21858	-1.61099
33215996	rs117699150	2.86069e-08	-4.1227e-11	-0.662093
33216115	rs17594131	2.53272e-08	-0.783864	-6.20371e-10
33216549	rs7332884	2.96839e-09	-1.22314	-1.70458
33216677	rs76837553	1.0176e-08	-4.1227e-11	-1.69571
33217696	rs677095	4.1068e-09	-1.20901	-1.39408
33218774	rs117539111	1.68068e-08	-1.19396	-6.20371e-10
33219033	rs12427832	3.27218e-09	-1.22183	-1.60845
33219141	rs9526495	6.97837e-09	-0.372346	-1.70058
33219811	rs9315173	3.16222e-09	-1.22167	-1.6428
33219887	rs9315174	2.9779e-09	-1.22318	-1.70134
33220742	rs7329120	2.97091e-09	-1.22229	-1.70458
33221202	rs7331393	2.97666e-09	-1.22036	-1.70458
33221392	rs117714520	3.8146e-08	-4.1227e-11	-0.374322
33221848	rs17515873	2.9785e-09	-1.22298	-1.70134
33222615	rs2301388	2.98211e-09	-1.22177	-1.70134
33222831	rs2301389	2.98211e-09	-1.22177	-1.70134
33223444	rs2301390	2.99976e-09	-1.22112	-1.69609
33223718	rs9315175	3.0364e-09	-1.20721	-1.69786
33225840	rs145122647	1.86909e-08	-1.0877	-6.20371e-10
33226425	rs117802543	1.91702e-08	-1.06238	-6.20371e-10
33226774	rs76775391	3.62775e-09	-1.14665	-1.58048
33226957	rs75121445	1.10263e-08	-4.1227e-11	-1.61546
33227157	rs9591219	2.9892e-09	-1.22112	-1.69961
33227196	rs9591220	2.98728e-09	-1.22177	-1.69961
33227398	rs9591222	3.3519e-09	-1.2212	-1.58502
33227912	rs12428283	2.9942e-09	-1.22298	-1.69609
33228435	rs368011720	9.60728e-09	-4.1227e-11	-1.75322
33228552	rs116946530	3.10245e-08	-0.580964	-6.20371e-10
33228845	rs9596032	2.98846e-09	-1.22313	-1.69786
33228940	rs9596035	2.98318e-09	-1.22314	-1.69961
33229459	rs9591226	2.98318e-09	-1.22314	-1.69961
33231136	rs141301889	1.09555e-08	-4.1227e-11	-1.6219
33231285	rs79969381	1.63239e-08	-1.22311	-6.20371e-10
33231591	rs498372	2.50461e-08	-0.0594142	-0.735609
33232334	rs7335546	2.98367e-09	-1.22298	-1.69961
33232435	rs2301393	2.97934e-09	-1.2227	-1.70134
33232524	rs41292173	1.8347e-08	-1.10628	-6.20371e-10
33232769	rs9591228	2.9942e-09	-1.22298	-1.69609
33233007	rs9591229	3.3286e-09	-1.21746	-1.59573
33233159	rs573022	2.61797e-08	-0.0314219	-0.719335
33235128	rs34693122	4.17125e-09	-0.831487	-1.75604
33237222	rs4942791	3.01004e-09	-1.22314	-1.69065
33237463	rs4942792	3.3545e-09	-1.21746	-1.58798
33237468	rs185780683	9.86391e-09	-4.1227e-11	-1.72686
33238081	rs9591230	3.01052e-09	-1.22298	-1.69065
33238233	rs9596046	3.01004e-09	-1.22314	-1.69065
33238322	rs590558	2.66578e-08	-0.0726289	-0.660031
33238530	rs3119702	1.05819e-08	-0.170718	-1.48588
33238551	rs7985656	3.01138e-09	-1.2227	-1.69065
33238732	rs9596048	3.3545e-09	-1.21746	-1.58798
33240013	rs2874282	3.01562e-09	-1.22314	-1.6888
33240055	rs117051185	2.11979e-08	-0.961842	-6.20371e-10
33240665	rs9596051	3.02127e-09	-1.22314	-1.68693
33241085	rs191274900	1.18126e-08	-4.1227e-11	-1.54658
33242151	rs145023889	1.15667e-08	-4.1227e-11	-1.56761
33242535	rs2301391	3.36831e-09	-1.21746	-1.58387
33243539	rs9596056	3.02261e-09	-1.2227	-1.68693
33243968	rs9596057	3.02138e-09	-1.2231	-1.68693
33244075	rs9596058	3.01562e-09	-1.22314	-1.6888
33244250	rs117142625	1.63257e-08	-1.223	-6.20371e-10
33244282	rs9596059	3.19429e-09	-1.16692	-1.68746
33244604	rs9596060	3.02629e-09	-1.22318	-1.68522
33244661	rs77988234	1.6444e-08	-1.21578	-6.20371e-10
33244727	rs513329	2.9023e-08	-0.00445873	-0.643195
33244856	rs3783267	3.02127e-09	-1.22314	-1.68693
33244975	rs7317147	3.02138e-09	-1.2231	-1.68693
33245705	rs614770	1.01807e-08	-0.68111	-1.01414
33245804	rs9591236	3.02138e-09	-1.2231	-1.68693
33247763	rs117334197	2.01318e-08	-1.01344	-6.20371e-10
33249574	rs61946428	2.34454e-08	-0.861068	-6.20371e-10
33250732	rs17077732	6.14079e-09	-0.703456	-1.49733
33251451	rs117656240	1.63247e-08	-1.22307	-6.20371e-10
33252180	rs60088097	3.01549e-09	-1.22318	-1.6888
33255212	rs6561499	3.02199e-09	-1.2229	-1.68693
33255371	rs6561500	3.27769e-09	-1.22221	-1.60639
33256198	rs3912038	3.27769e-09	-1.22221	-1.60639
33256987	rs687416	1.27321e-08	-0.0813691	-1.39025
33258502	rs4942804	3.27531e-09	-1.22294	-1.60639
33258976	rs12428598	3.39682e-09	-1.2212	-1.5717
33259007	rs12428802	3.39938e-09	-1.22045	-1.5717
33259065	rs12429740	3.40532e-09	-1.21338	-1.57702
33259133	rs150617081	2.08527e-08	-0.978257	-6.20371e-10
33259409	rs35247299	5.06084e-08	-0.0916256	-6.20371e-10
33259431	rs61943540	2.33957e-08	-0.863189	-6.20371e-10
33260267	rs17077746	1.63333e-08	-1.22254	-6.20371e-10
33260349	rs117526015	1.63231e-08	-1.22316	-6.20371e-10
33260787	rs7328827	3.02175e-09	-1.22298	-1.68693
33260873	rs118104257	9.54125e-09	-4.1227e-11	-1.76012
33261545	rs3858846	3.0161e-09	-1.22298	-1.6888
33261664	rs3848085	3.24893e-09	-1.221	-1.61642
```
