## Supplementary material for "Characterization of shared and ancestry-specific signals driving complex traits using multi-ancestry fine-mapping": susiex_nc3.cs80.summary

```
# chr13:32263111-33263111
CS_ID	CS_LENGTH	CS_PURITY	MAX_PIP_SNP	BP	REF_ALLELE	ALT_ALLELE	REF_FRQ	BETA	SE	-LOG10P	MAX_PIP	POST-HOC_PROB_POP1	POST-HOC_PROB_POP2
1	15	1	rs7992065	32763111	A,A	G,G	0.964215,0.736111	-0.00891033,-0.0565004	0.0106439,0.00969886	0.395214,8.24447	0.0780398	0.298086	0.999932
```
