## Supplementary material for "Characterization of shared and ancestry-specific signals driving complex traits using multi-ancestry fine-mapping": orig_s2_snps

```
rs7993498
rs7331005
rs34513947
rs1924378
rs8000744
rs76124504
rs1924377
rs77989912
rs75158340
rs9576354
rs111798025
rs9532117
rs1333377
rs9548050
rs9532118
rs9566254
rs74349733
rs75858259
rs668684
rs117498951
rs117872794
rs1747157
rs7981862
rs141972942
rs6650469
rs655207
rs639445
rs639099
13:38369149_A_T
rs628443
rs75359501
rs79976307
rs75820252
rs7337719
rs9532119
rs9635087
rs667684
rs76369350
rs79382703
rs77161676
rs78644751
rs117281046
rs9635088
rs139465679
rs604532
rs604580
rs76066459
rs77799254
rs7339128
rs7323114
rs79825116
rs12583028
rs77708219
rs9576355
rs78546118
rs56204442
rs671626
rs9566255
rs9566256
rs17272200
rs76934281
rs9576356
rs74416515
rs17206556
rs147683390
rs9532122
rs651041
rs9566257
rs9576357
rs79850333
rs117585959
rs625221
rs1333366
rs1333367
rs9576358
rs77857638
rs9576359
rs1759875
rs139885251
rs78108256
rs659626
rs12428460
rs80234051
rs12583190
rs9576360
rs12584805
rs9576361
rs76342688
rs7985385
rs601958
rs78440146
rs9576362
rs61958362
rs636440
rs74047192
rs77614765
rs9576363
rs9576364
rs651721
rs1289597
rs9576365
rs9576366
rs182828804
rs653022
rs67187376
rs2184127
rs75764916
rs75856343
rs2184129
rs3949621
rs28773542
rs148718358
rs9576367
rs7989695
rs9576368
rs9576369
rs9566265
rs9576370
rs117759934
rs9576371
rs118023048
rs12585413
rs9548058
rs7332646
rs7491295
rs117176077
rs9576372
rs9576373
rs140796764
rs190799638
rs189639814
rs35142137
rs9576381
rs9532124
rs9576382
rs4420395
rs658109
rs1289594
rs12872351
rs78988119
rs77718105
rs12862659
rs7337639
rs140582034
rs9532125
rs12585577
rs9548060
rs9548061
rs79986434
rs9548062
rs612701
rs12583641
rs2093812
rs2104326
rs9603263
rs9532126
rs1831801
rs138838415
rs9635089
rs34824702
rs35681998
rs148645136
rs34311615
rs145845846
rs9548063
rs1889160
rs9548064
rs9548065
rs9548066
rs9548067
rs612308
rs9548069
rs79490913
rs74858835
rs74242386
13:38415988_C_G
13:38415988_C_A
rs9548070
rs77422314
rs9576386
rs75427169
rs12874874
rs4943540
rs9548074
rs9548075
rs9548076
rs9576387
rs79427966
rs142503552
rs78507947
rs1118720
rs1118721
rs76425675
rs1118722
rs7491152
rs2323569
rs9548077
rs1413004
rs75585170
rs1556544
rs9548078
rs603955
rs476995
rs79584038
rs861005
rs817614
rs510376
rs535728
rs9548079
rs2093813
rs74419122
rs77694145
rs1591161
rs9548080
rs117590346
rs116842722
rs1577876
rs77658647
rs9532128
rs4427673
rs9548082
rs117748858
rs78279226
rs9532130
rs9548083
rs1415627
rs1415602
rs148663177
rs7991780
rs73170472
rs115096267
rs9603266
rs9576388
rs76684595
rs78089228
rs1819608
rs1819607
rs9576389
rs12584216
rs74049224
rs9315517
rs17056729
rs10507459
rs10507460
rs11618894
rs1538148
rs78747137
rs9548085
rs9532131
rs9548086
rs9603267
rs77619864
rs77410685
rs75021608
rs1415601
rs17273171
rs17056742
rs942345
rs17056743
rs10507461
rs75459274
rs9548087
rs17056745
rs4144140
rs7994421
rs1337601
rs1924379
rs3812841
rs11619062
rs3812840
rs3812837
rs1538146
rs1538145
rs1538144
rs117736626
rs1538143
rs79028560
rs1538142
rs17056765
rs117229978
rs2323637
rs75749553
rs111282415
rs72621296
rs9548088
rs74049234
rs9576391
rs12431204
rs9603270
rs9576393
rs17056770
rs73464544
rs17056772
rs79545303
rs78645295
rs17056774
rs78100105
rs74049235
rs75692162
rs61955716
rs79938016
rs74049237
rs61955717
rs76062577
rs77068254
rs76144828
rs78506907
rs78967118
rs9594238
rs9603272
rs78700296
rs2323638
rs1077026
rs9315520
rs75353212
rs10507462
rs9566272
rs77858490
rs77659993
rs1538149
rs4343145
rs61955718
rs74905322
rs79891599
rs78488535
rs77036404
rs9603273
rs7996599
rs9548090
rs74735944
rs117999192
rs77230274
rs78095691
rs10507465
rs10507466
rs61955719
rs79091372
rs9576394
rs78299197
rs80203836
rs12864475
rs79497430
rs78849608
rs77436395
rs74383539
rs181291791
rs7490993
rs78009361
13:38465963_T_G
13:38465963_T_A
rs78700020
rs75599684
rs1337610
rs77296087
rs74420083
rs12867190
rs4943542
rs76016449
rs78250669
rs77659563
rs139927953
rs76366095
rs75812256
rs74907330
rs4943543
rs4943544
rs143087119
rs9548094
rs7400628
rs78747617
rs78488731
rs79730647
rs8001775
rs17274607
rs9548095
rs75863902
rs80246066
rs118054673
rs17056817
rs79852519
rs9566273
rs9566274
rs79049072
rs77365582
rs9603276
rs9548096
rs76576569
rs4941879
rs75248622
rs77190912
rs17209114
rs78104460
rs2762072
rs817739
rs75743812
rs9576397
rs817738
rs74511543
rs17275013
rs866550
rs117101402
rs9603278
rs1337085
rs817737
rs817736
rs78188675
rs863661
rs846415
rs1415605
rs817735
rs12429858
rs846414
rs2786642
rs9576398
rs9548097
rs2786643
rs77525380
rs1415604
rs4943545
rs1099271
rs4943546
rs148647737
rs9548098
rs10467459
rs7336052
rs1093510
rs10467366
rs9315522
rs1886201
rs1886202
rs1886203
rs2762070
rs9594241
rs75393655
rs75359340
rs9594242
rs143717804
rs79268977
rs9315523
rs79143365
rs67142536
rs71439740
rs9548099
rs9548100
rs9548101
rs1890125
rs13378806
rs73170494
rs11147677
rs11618727
rs11617568
rs12864438
rs9315524
rs115172683
rs945858
rs9315525
rs12430942
rs9548102
rs9548103
rs4943547
rs9315526
rs77326059
rs9548104
rs9548105
rs9548106
rs9548107
rs1415628
rs9566276
rs2210979
rs9548108
rs9548109
rs17209704
rs9548110
rs4943548
rs1337607
rs117245638
rs4943549
rs34544559
rs75813394
rs817729
rs9566277
rs9548111
rs76064223
rs1953688
rs4943550
rs4943551
rs4943552
rs9532133
rs79894224
rs9315527
rs79342528
rs6563572
rs77039616
rs6563573
rs6563574
rs9576399
rs4943553
rs2068891
rs2068890
rs1337605
rs78773950
rs961158
rs1337604
rs77233272
rs1337603
rs6563575
rs7325031
rs10219814
rs150964058
rs57078355
rs9548113
rs945859
rs7996872
rs9315528
rs9603286
rs2485286
rs9532135
rs7322764
rs77573744
rs139916421
rs17210261
rs79464684
rs9576402
rs11839420
rs7992543
rs7994826
rs17210436
rs9548114
rs2485287
rs1556781
rs9548115
rs7327323
rs144344213
rs186260677
rs150351558
rs9548117
rs9576403
rs9315530
rs11620108
rs1415599
rs116909575
rs7490087
rs9576404
rs17210689
rs2323664
rs75300170
rs1544142
rs75829717
rs111501303
rs2027247
rs9603289
rs76503779
rs76926134
rs9548118
rs9548119
rs9576405
rs76631367
rs7994671
rs79504886
rs187211431
rs9548120
rs79608396
rs10161861
rs117925427
rs9548121
rs2323665
rs117357157
rs117420824
rs78594580
rs1591673
rs9532136
rs9566279
rs73466440
rs7336536
rs77297826
rs2485483
rs4608212
rs74335196
rs74494130
rs1337086
rs1577781
rs12584914
rs2225872
rs74808691
rs77663064
rs2265458
rs76309638
rs2245075
rs2245074
rs2245073
rs1337647
rs2485488
rs9532137
rs9576406
rs147457591
rs2785959
rs2256009
rs140782338
rs2485491
rs140158226
rs2485290
rs182107681
rs146257174
rs2095674
rs71423167
rs4508312
rs142584887
rs61955037
rs112941991
rs137933255
rs144628488
rs55634752
rs9548129
rs56346021
rs9603292
rs9603294
rs9576407
rs9548130
rs9548131
rs9548132
rs9548133
rs9576408
rs9548134
rs9548135
rs2485492
rs79811510
rs1572503
rs2485291
rs1556782
rs1556783
rs73449811
rs1011611
rs2255148
rs1974265
rs1556784
rs9548136
rs1556785
rs1337594
rs1337595
rs7986382
rs1337596
rs76693364
rs2485292
rs7988940
rs2265441
rs76592209
rs2485293
rs117714896
rs76146049
rs2243573
rs77417807
rs75028998
rs141200708
rs2485294
rs2485295
rs9548138
rs7985234
rs2039672
rs2243570
rs7322666
rs9576409
rs74594128
rs79854548
rs2152847
rs73449825
rs2485296
rs60128542
rs56695117
rs117225560
rs9576411
rs2251138
rs2251137
rs61500105
rs60659226
rs4941882
rs8000837
rs9548141
rs141596091
rs78254398
rs117142960
rs9532141
rs75963640
rs73449830
rs75384305
rs12428838
rs817734
rs142720196
rs9548143
rs9548144
rs73449837
rs9548145
rs9594248
rs1832329
rs77192865
rs9566283
rs9548146
rs2485494
rs7999240
rs9548147
rs73449842
rs9315532
rs2247531
rs2485298
rs2485495
rs78946914
rs9532142
rs143975570
rs863660
rs58593145
rs118116040
rs9603299
rs117416760
rs7992568
rs74523237
rs817724
rs146280290
rs139376128
rs144867238
rs7337322
rs74388801
rs9576414
rs2485497
rs75536438
rs9315533
rs7326544
rs117758330
rs1591672
rs2485501
rs141901796
rs76348335
rs77732861
rs76077910
rs78096556
rs73449868
rs2250286
rs73449871
rs79801006
rs1981172
rs113982010
rs144116884
rs9548150
rs74336039
rs35971329
rs79203166
rs9594252
rs9603302
rs9566284
rs1890121
rs9532143
rs116925085
rs1538155
rs1538154
rs1538153
rs1538152
rs2265433
rs2323668
rs73172549
rs2485280
rs2039674
rs74933125
rs1337600
rs1933027
rs2253490
rs1361095
rs9548152
rs67526118
rs35493490
rs117341845
rs78931564
rs112838635
rs9576415
rs9566285
rs2262399
rs1577881
rs1577882
rs1093513
rs1093512
rs1577883
rs2095672
rs9548153
rs7999781
rs143132415
rs4340191
rs2265463
rs1093511
rs1933026
rs2485502
rs189053172
rs73172556
rs9548156
rs12429115
rs145580472
rs9532144
rs12853478
rs9548157
rs2249628
rs2485283
rs2249615
rs9576420
rs9576421
rs7994914
rs73449902
rs76071403
rs9566288
rs9576422
rs4429167
rs2050589
rs2050590
rs2050591
rs74910654
rs1415276
rs9576424
rs112416718
rs9548158
rs73452106
rs9548159
rs9603311
rs35140422
rs59700122
rs9548160
rs4245387
rs59602350
rs9315538
rs78587501
rs9285118
rs7987370
rs139801066
rs150257571
rs9315540
rs36130652
rs141466101
rs9548164
rs74709575
rs78213086
rs4284517
rs73452113
rs5002332
rs61956980
rs2875124
rs2323670
rs75180860
rs9548166
rs4941883
rs9603314
rs4270042
rs4426227
rs7994611
rs4275734
rs4277224
rs7994309
rs2323671
rs9532147
rs80306165
rs73452122
rs118061664
rs73172572
rs9576426
rs9532149
rs9576427
rs1073835
rs1961338
rs7336487
rs7336857
rs67462211
rs7337020
rs9576428
rs7336538
rs7336728
rs56308185
rs151034255
rs4262828
rs1360923
rs1360922
rs1360921
rs4539457
rs9548172
rs185057191
rs9532150
rs9566294
rs17277817
rs7317173
rs78832122
rs9566295
rs9315542
rs9576429
rs9315543
rs7334221
rs7336735
rs201923964
rs8000047
rs9532151
rs76687465
rs74952418
rs56320674
rs9532152
rs45562440
rs11617729
rs7985174
rs146920229
rs2146984
rs12429104
rs77679739
rs7997890
rs77019099
rs8002822
rs191612584
rs6563579
rs2323729
rs9576431
rs111273448
rs116960752
rs117547489
rs142765839
rs9532153
rs78732186
rs139686098
rs12020584
rs117680533
rs9548178
rs61297801
rs9576438
rs74458477
rs2181673
rs2146983
rs77945073
rs77160965
rs12428665
rs9566296
rs36073700
rs9576439
rs61955199
rs11840873
rs138435983
rs9548179
rs9566297
rs9576440
rs141051673
rs1577610
rs4943560
rs75582021
rs118003071
rs9532159
rs12050013
rs12050067
rs74812071
rs9576441
rs74519488
rs1577779
rs1856078
rs9576442
rs9566298
rs138809634
rs9566299
rs9566300
rs12583650
rs77203319
rs1415275
rs9315549
rs9576444
rs145113183
rs9576445
rs188035951
rs9548181
rs9548182
rs77888082
rs7338804
rs9603319
rs113544830
rs9548183
rs75265538
rs9548184
rs9548185
rs9548186
rs9548188
rs117800329
rs76149267
rs61955202
rs9603320
rs17057180
rs9603321
rs9576448
rs7992222
rs79113989
rs9576449
rs145811258
rs9548189
rs9576451
rs75563641
rs9603322
rs61094137
rs9576452
rs6563582
rs9576453
rs56287025
rs58267644
rs79175232
rs9315551
rs9566304
rs9548192
rs143421244
rs1951833
rs9566305
rs78845074
rs9576454
rs73172596
rs77891212
rs9548193
rs4941885
rs9532163
rs1924179
rs1924180
rs73172598
rs77236541
rs180724415
rs117857756
rs7334407
rs201877434
rs8002950
rs113143719
rs4943561
rs74888488
rs80234431
rs117800836
rs9548195
rs138045043
rs17057209
rs9603323
rs11616516
rs9566306
rs9548197
rs34119423
rs112832356
rs143969742
rs199632885
rs151085359
rs144946909
rs138089150
rs4941887
rs1924190
rs7319078
rs9548212
rs17291192
rs1924191
rs9548213
rs7994524
rs7994528
rs1924192
rs9532172
rs117089023
rs2224800
rs17057228
rs8002925
rs146817369
rs74423440
rs9576460
rs9566309
rs9576461
rs7989091
rs2209138
rs7996968
rs1924194
rs4943563
rs9548214
rs9548215
rs78065892
rs117674323
rs4943564
rs143676221
rs9576462
rs7997915
rs117845650
rs75971902
rs5021961
rs9548217
rs67694760
rs192901390
rs9532173
rs66555430
rs145225360
rs7984402
rs1924199
rs3920586
rs6563584
rs9548220
rs2323704
rs9646101
rs76957443
rs191912601
rs9603327
rs9603328
rs79919053
rs77416743
rs9548221
rs9548222
rs1924198
rs75128275
rs9603329
rs9315555
rs80263211
rs1924196
rs1924195
rs2209141
rs2209140
rs2209139
rs181027690
rs74613616
rs9532175
rs7986844
rs7982224
rs7986869
rs7982105
rs2875132
rs7329389
rs145169057
rs9576464
rs75608500
rs10507467
rs78257430
rs7995361
rs189269653
rs17057285
rs3967019
rs603131
rs601740
rs595563
rs6563585
rs661497
rs647580
rs9548225
rs9576466
rs9576467
rs75803703
rs960610
rs1924189
rs74618108
rs1924188
rs73174711
rs73174713
rs9576468
rs17057315
rs181287019
rs616106
rs79556745
rs612572
rs4943565
rs668113
rs668032
rs599142
rs666352
rs666289
rs1924187
rs7991530
rs141235103
rs7335783
rs79012618
rs116959324
rs4943566
rs617657
rs79878295
rs4943568
rs77990999
rs61287148
rs591732
rs147662408
rs78098845
rs78504934
rs7323793
rs683479
rs77353567
rs668103
rs668491
rs654410
rs17057348
rs80312854
rs1924184
rs1924182
rs12863491
rs73174715
rs74047695
rs34082417
rs624391
rs1360926
rs612986
rs73454191
rs78654333
rs677564
rs597379
rs596558
rs652170
rs56148694
rs77842183
rs599850
rs9576469
rs601260
rs628517
rs7995622
rs78557566
rs9532177
rs9532178
rs7325022
rs7317927
rs661155
rs583185
rs17293303
rs77550498
rs117205908
rs9566314
rs1924181
rs9548231
rs117258829
rs640819
rs9548232
rs9548233
rs9548234
rs9576471
rs2875134
rs6563588
rs2251904
rs9576472
rs9566315
rs9576473
rs2460311
rs12584611
rs12585427
rs9576474
rs28524476
rs9576475
rs9576476
rs141406616
rs2496578
rs7988003
rs2460323
rs2460321
rs79955981
rs2460316
rs1320243
rs79762568
rs9566316
rs9603333
rs10507468
rs9315557
13:38781180_G_A
rs2496564
rs71198475
rs58194982
rs34028981
rs12866625
rs66866803
rs9594259
rs9315559
rs9315560
rs1814935
rs9576477
rs9315561
rs9315562
rs9315563
rs2001430
rs9566318
rs9576478
rs11617000
rs9548237
rs4466961
rs118011244
rs4290361
rs141514333
rs9548241
rs1123325
rs73174734
rs9576480
rs2323710
rs9532181
rs79233479
rs12876396
rs9566319
rs2323711
rs11842885
rs61949068
rs4548734
rs9576481
rs9576482
rs9603334
rs71439757
rs116948415
rs9315565
rs2202120
rs2202121
rs2202122
rs117984101
rs2173952
rs2134209
rs9566320
rs4594119
rs35068397
rs4383021
rs9576484
rs9576485
rs4614591
rs4520716
rs4281590
rs4453349
rs4473056
rs138183344
rs7999730
rs7997942
rs7999258
rs9548246
rs61949069
rs75907465
rs151167469
rs4054430
rs9548247
rs12584071
rs7320458
rs7338934
rs7336867
rs6563591
rs9548248
rs6563592
rs9576486
rs9548250
rs9548251
rs640444
rs2323713
rs9576488
rs9594260
rs666294
rs6563593
rs9576489
rs35258439
rs1330975
rs35718243
rs1330974
rs9576490
rs9576491
rs9576492
rs9576493
rs9576494
rs4436666
rs75782087
rs9566322
rs9315566
rs9315567
rs9576495
rs9548253
rs9532186
rs9548254
rs1330973
rs1330972
rs144434498
rs1979866
rs971225
rs1501854
rs646299
rs17057591
rs7333140
rs9548257
rs648516
rs7998535
rs7981916
rs1411740
rs7982262
rs76118714
rs685499
rs663329
rs513867
rs6563594
rs9566323
rs9576498
rs11147694
rs607242
rs575418
rs1330970
rs17229876
rs9603337
rs55766452
rs7984977
rs7983714
rs2496457
rs9532190
rs9532191
rs9532192
rs9532193
rs9315568
rs553186
rs6563595
rs7322960
rs473755
rs9532194
rs4941890
rs11619263
rs61947570
rs7328911
rs7329712
rs591479
rs59756902
rs591967
rs593926
rs604592
rs534440
rs7334491
rs2652576
rs2875154
rs2455414
rs7337189
rs7318940
rs617484
rs617964
rs657968
rs79197954
rs75770993
rs564527
rs619801
rs567333
rs151051772
rs2680405
rs2680404
rs2680403
rs2875156
rs114247985
rs547486
rs118046815
rs74507699
rs76589251
rs79749229
rs597502
rs55981300
rs7984892
rs2088911
rs2088912
rs112063475
rs1360386
rs9548261
rs589679
rs112813885
rs649021
rs147419865
rs61534825
rs6563597
rs570847
rs9548262
rs677979
rs9548263
rs76596929
rs145507569
rs61947573
rs653762
rs11147697
rs11147698
rs3002017
rs9576500
rs187961090
rs9603358
rs9603359
rs9548264
rs61947576
rs610491
rs612657
rs1553302
rs1553301
rs9566326
rs583573
rs1411738
rs75521495
rs9548265
rs9548266
rs9548267
rs9576501
rs9566328
rs9576502
rs7333717
rs7317692
rs7317705
rs7333953
rs9566329
rs2455415
rs77047966
rs75801218
rs9548268
rs478606
rs501692
rs79684995
rs78228316
rs75506685
rs9548271
rs141079881
rs632611
rs632188
rs1698039
rs113439818
rs376286501
rs665175
rs79331459
rs9566335
rs503698
rs9532201
rs646841
rs651360
rs650959
rs650520
rs76614140
rs648654
rs663897
rs564915
rs61947607
rs476464
rs479350
rs484855
rs607169
rs600009
rs9548303
rs1756468
rs61947608
rs640436
rs515095
rs538076
rs183416680
rs75733987
rs590035
rs589130
rs685366
rs9548305
rs571132
rs1714630
rs572898
rs622645
rs622622
rs7991305
rs7987045
rs670831
rs517612
rs653089
rs4405433
rs9548306
rs117774887
rs668924
rs658206
rs9548307
rs656044
rs607574
rs655077
rs507039
rs606702
rs117793833
rs4943581
rs74047524
rs146596566
rs141453016
rs74709934
rs17057707
rs147902251
rs7987925
rs142419384
rs9315574
rs75208594
rs9566337
rs2231319
rs61947646
rs41292745
rs144857067
rs78992800
rs12585573
rs75600368
rs149060440
rs17057908
rs61947649
rs61948600
rs74585925
rs7319266
rs150499786
rs17057948
rs9548330
rs17057957
rs17057959
rs2485775
rs9532221
rs2485773
rs76786474
rs17057976
rs151218375
rs2496462
rs1933369
rs12427831
rs17233698
rs9315575
rs2485771
rs2496463
rs2496464
rs16801
rs1933368
rs77676645
rs117924055
rs143188752
rs9532225
rs4494415
rs144721064
rs4586303
rs9315576
rs6650362
rs80154904
rs73176739
rs1933367
rs117162853
rs9548333
rs17058015
rs142766407
rs9548334
rs77928509
rs8001586
rs9548335
rs1344248
rs9532226
rs73176741
rs59787347
rs146631991
rs2211019
rs34342493
rs7329452
rs117501793
rs9548337
rs73176743
rs117590102
rs17299897
rs115921196
rs1933363
rs66947487
rs9576530
rs9576532
rs9576533
rs7491472
rs67869885
rs9576534
rs9548338
rs9548339
rs7489942
rs9548340
rs9548341
rs111822404
rs9548342
rs9576537
rs9548344
rs7331377
rs7331690
rs9548345
rs1890280
rs1890279
rs7329004
rs9548347
rs1933361
rs7998205
rs116928510
rs7331691
rs6563618
rs6563619
rs7328507
rs9548348
rs4943587
rs9315578
rs2875193
rs182254173
rs76120639
rs76884846
rs9576540
rs2323900
rs9532231
rs9548351
rs78842161
rs9315580
rs9548354
rs7326833
rs7332518
rs7990292
rs9532234
rs73176757
rs79807538
rs2323903
rs9576543
rs9532235
rs1933362
rs980285
rs2323908
rs9548358
rs9603386
rs73176761
rs12872909
rs9594275
rs55808549
rs9594276
rs9548364
rs73176766
rs74047579
rs73176768
rs9576547
rs2323910
rs9315582
rs9548366
rs9603387
rs9576548
rs4943590
rs77712498
rs9548367
rs142926946
rs9548368
rs9532237
rs9532238
rs2323916
rs79083646
rs2323917
rs9532239
rs2323925
rs139433022
rs2875194
rs55917529
rs73176786
rs73176788
rs9532240
rs9548372
rs12860660
rs2323928
rs117825930
rs73176791
rs6563621
rs7994859
rs6563622
rs184344422
rs9548374
rs4943593
rs4254186
rs73180712
rs9548376
rs9576552
rs2323929
rs7335374
rs2323930
rs2323931
rs4943594
rs117545590
rs117034531
rs111396608
rs73180714
rs9576555
rs12429683
rs61948653
rs9566342
rs9635094
rs10507473
rs9576556
rs9548377
rs117105733
rs73466330
rs9576557
rs9548379
rs77760559
rs9548380
rs34903169
rs73466351
rs9532246
rs80094936
rs9548381
rs2323932
rs73466352
rs73466353
rs9576558
rs145522396
rs17300906
rs9548382
rs113780037
rs182023846
rs2323934
rs80249053
rs9532249
rs76176630
rs9566343
rs78091902
rs2323937
rs9548383
rs9315584
rs9566344
rs58095620
rs117710528
rs117896658
rs9315585
rs4470033
rs7993470
rs77468593
rs9548385
rs78639066
rs17058172
rs9532252
rs9576560
rs149124572
rs147839572
rs7990018
rs7990691
rs7333211
rs9576561
rs17242067
rs2323882
rs2323883
rs2323885
rs7330089
rs12875233
rs7982427
rs7984858
rs9576562
rs74580234
rs9548387
rs6563625
rs4943597
rs9548389
rs4943598
rs4943600
rs117359370
rs7331928
rs9548392
rs117254675
rs78358759
rs9548393
rs9548394
rs9548395
rs61947497
rs4941896
rs139648199
rs143957344
rs9548396
rs9532255
rs9532256
rs9532257
rs9548398
rs6563627
rs79466970
rs143158183
rs9548399
rs7338838
rs76436300
rs80210340
rs9532258
rs150222013
rs9566346
rs4497533
rs4500588
rs4341642
rs4277225
rs4344602
rs61947499
rs9548400
rs9576569
rs7320842
rs7983501
rs9576570
rs9566347
rs78813700
rs73180758
rs73180761
rs73180763
rs61947500
rs60011992
rs7492053
rs7489350
rs55796703
rs55901454
rs7991773
rs151225598
rs73182783
rs9548404
rs117775046
rs9548405
rs1986376
rs9548406
rs9548407
rs117927427
rs9315594
rs12583500
rs9548410
rs9315595
rs116884739
rs2323889
rs9315596
rs117321706
rs41292749
rs9548411
rs2805075
rs7318447
rs9594281
rs7323840
rs7318322
rs1023832
rs7989095
rs12875770
rs7328837
rs1023831
rs1023830
rs116864539
rs11841861
rs11840421
rs11841891
rs9548412
rs74050060
rs117251304
rs2805077
rs8001021
rs58545295
rs118145426
rs7986287
rs7986468
rs77551316
rs9576574
rs2017740
rs2017741
rs716022
rs57652251
rs17058262
rs17058264
rs17058266
rs149870110
rs61947522
rs7140057
rs17242647
rs141423479
rs9576575
rs56021139
rs7331010
rs142780200
rs7999562
rs118021008
rs79868069
rs7140032
rs77086669
rs2595569
rs111898059
rs117421328
rs113934914
rs193300169
rs9532259
rs7322176
rs148031170
rs60011093
rs17058273
rs17058278
rs17058280
rs17058283
rs2595568
rs9566348
rs57803668
rs73450054
rs9548413
rs149090517
rs74050066
rs9548414
rs9548415
rs74050067
rs74867138
rs76201086
rs11840494
rs80340594
rs2595566
rs61947524
rs17058288
rs17058294
rs9532260
rs41513544
rs139403805
rs74050068
rs2595565
rs55731466
rs12429712
rs9548417
rs55999507
rs9576581
rs9566349
rs56002018
rs2805087
rs7989282
rs117912697
rs61947525
rs58251872
rs2197884
rs2218719
rs11840022
rs117667248
rs59102087
rs9315597
rs11843185
rs9548418
rs2805088
rs7336815
rs9566350
rs4383023
rs10507476
rs76796592
rs17243410
rs144403608
rs73453979
rs9532261
rs80086307
rs76271097
rs61947526
rs2805090
rs9532262
rs148213406
rs79727927
rs117001577
rs2246344
rs2805091
rs9532263
rs2805094
rs2805095
rs9548419
rs141983667
rs2805096
rs149657955
rs74534819
rs74608565
rs117530942
rs80338631
rs2595561
rs2595560
rs9576583
rs9576584
rs75199500
rs118130627
rs12428815
rs2805097
rs75897168
rs9566351
rs9566352
rs79041394
rs150803657
rs144470728
rs1868461
rs61947528
rs80165339
rs78617852
rs7491229
rs9548422
rs1037255
rs77813616
rs61947529
rs9548423
rs17058371
rs58805574
rs7326947
rs140959521
rs75067897
rs17058379
rs9532264
rs9566353
rs79817706
rs9532265
rs78639356
rs2496417
rs9548424
rs376855768
rs79184131
rs2496422
rs11840890
rs17058383
rs75553833
rs77065122
rs9576585
rs895898
rs895897
rs138751501
rs9548425
rs7991075
rs9576586
rs141855859
rs76760691
rs9576587
rs2875218
rs9532266
rs117974087
rs9576588
rs9566354
rs2496407
rs7331608
rs4329795
rs2442344
rs7331440
rs967376
rs9566355
rs80286178
rs895895
rs112526494
rs17244358
rs2442343
rs182269582
rs9576589
rs9576590
rs930660
rs930659
rs7991701
rs6563629
rs2442341
rs9576591
rs9576592
rs2442340
rs2442339
rs2122208
rs77119481
rs2442335
rs2053848
rs2197879
rs2442379
rs117086023
rs9576595
rs111474614
rs9788341
rs184239569
rs2122212
rs35378642
rs2324005
rs9548427
rs12583807
rs78063790
rs77687358
rs2496418
rs2496419
rs2496420
rs9566358
rs116929526
rs151266710
rs7984232
rs147508853
rs2442373
rs11147723
rs11147724
rs11147725
rs55860060
rs55922882
rs9634754
rs9576597
rs12874397
rs41292755
rs2496425
rs17058435
rs77886481
rs1868463
rs2122211
rs74841508
rs79259013
rs7992511
rs2218722
rs118084098
rs9603411
rs2496430
rs5009558
rs9566359
rs9566360
rs77610900
rs9548430
rs60698466
rs9576600
rs55880170
rs56255874
rs76944012
rs2496433
rs9603412
rs141645139
rs77800240
rs2496434
rs145199691
rs9548433
rs112209769
rs143548267
rs2496435
rs9548434
rs117579747
rs9548435
rs17058452
rs1470630
rs2442367
rs7323879
rs138751836
rs150523905
rs138280322
rs2197888
rs13378956
rs2442365
rs2442364
rs2496437
rs7338222
rs2442363
rs17058477
rs80168276
rs187653540
rs990909
rs111537137
rs77759353
rs55736221
rs2442362
rs139263351
rs9532270
rs2496438
rs2496439
rs2496440
rs2496441
rs115827040
rs7336193
rs991094
rs6563631
rs991093
rs2496442
rs2496443
rs2496444
rs9603413
rs9603414
rs75563687
rs9548438
rs9548439
rs9576603
rs76805217
rs9532271
rs895900
rs9576604
rs9576605
rs3125305
rs77218707
rs2496446
rs139489779
rs57247568
rs151090777
rs141029842
rs189848423
rs12585515
rs2197887
rs9548442
rs2442359
rs2496448
rs2496449
rs7986078
rs73184741
rs9315612
rs2496450
rs9532272
rs2496451
rs77363972
rs117279471
rs2496452
rs9548443
rs117043823
rs138780738
rs2218721
rs2496453
rs9532273
rs9576606
rs58673863
rs17058536
rs9576607
rs151285296
rs2442357
rs118072549
rs57806954
rs7991344
rs9548444
rs2442356
rs57385324
rs2442354
rs61949790
rs9576608
rs2442353
rs28502478
rs150368685
rs1037254
rs76206128
rs11147729
rs11147730
rs9576609
rs2122210
rs9566361
rs61949791
rs2122209
rs7329184
rs9548446
rs9576610
rs2496392
rs117197392
rs75265697
rs9603415
rs76323716
rs185178727
rs2442350
rs9576611
rs117598299
rs2496394
rs373368260
rs2197885
rs2218720
rs7318271
rs147697415
rs150296521
rs9603416
rs61949814
rs34692381
rs9548447
rs12427453
rs9603418
rs116941538
rs2496400
rs9532275
rs9603419
rs9548448
rs3125306
rs2442361
rs12865228
rs9603421
rs12020645
rs1466108
rs112394595
rs4941897
rs1551026
rs9603422
rs76272662
rs4941898
rs2034421
rs191024345
rs2496402
rs4356348
rs9548449
rs9548450
rs9548451
rs7318983
rs143934474
rs146871350
rs9548452
rs118032489
rs4429171
rs76884569
rs4643178
rs9548453
rs78895707
rs150736504
rs140143439
rs7996535
rs12584459
rs34192573
rs4526895
rs4528448
rs6563633
rs150160100
rs61306015
rs75452282
rs2483421
rs73184761
rs7319668
rs73184762
rs2496404
rs2483419
rs2496405
rs9566362
rs2496406
rs2483424
rs9566363
```
