## Supplementary material for "Characterization of shared and ancestry-specific signals driving complex traits using multi-ancestry fine-mapping": s1.afreq

```
#CHROM	ID	REF	ALT	ALT_FREQS	OBS_CT
13	rs7993498	C	T	0.417495	1006
13	rs7331005	A	T	0.442346	1006
13	rs9594233	G	A	0.0119284	1006
13	rs34513947	C	G	0.102386	1006
13	rs73170425	C	T	0.0347913	1006
13	rs1924378	T	G	0.569583	1006
13	rs73170426	C	T	0.0347913	1006
13	rs8000744	A	G	0.244533	1006
13	rs1924377	G	C	0.568588	1006
13	rs8000811	C	T	0.0208748	1006
13	rs75158340	G	A	0.0636183	1006
13	rs146957802	C	T	0.0168986	1006
13	rs9576354	T	C	0.415507	1006
13	rs9532117	A	G	0.662028	1006
13	rs1333377	G	C	0.457256	1006
13	rs9548050	A	G	0.380716	1006
13	rs9532118	G	A	0.954274	1006
13	rs9566254	T	C	0.37674	1006
13	rs144068764	C	T	0.0149105	1006
13	rs74349733	G	A	0.028827	1006
13	rs148660517	T	C	0.0109344	1006
13	rs668684	C	T	0.607356	1006
13	rs117498951	G	A	0.0129225	1006
13	rs1747157	G	A	0.607356	1006
13	rs7981862	C	T	0.611332	1006
13	rs141972942	T	C	0.0149105	1006
13	rs6650469	C	T	0.392644	1006
13	rs655207	G	T	0.610338	1006
13	rs639445	T	G	0.606362	1006
13	rs639099	T	A	0.606362	1006
13	rs628443	G	T	0.610338	1006
13	rs75359501	C	T	0.028827	1006
13	rs75820252	T	C	0.028827	1006
13	rs7337719	C	A	0.372763	1006
13	rs9532119	C	T	0.351889	1006
13	rs75257380	T	A	0.0238569	1006
13	rs9635087	G	A	0.372763	1006
13	rs667684	C	A	0.968191	1006
13	rs79382703	G	T	0.0725646	1006
13	rs149125693	C	T	0.00695825	1006
13	rs9635088	C	T	0.372763	1006
13	rs604532	C	G	0.627237	1006
13	rs604580	T	C	0.410537	1006
13	rs74047185	T	C	0.0208748	1006
13	rs7339128	G	A	0.287276	1006
13	rs7323114	T	C	0.271372	1006
13	rs12583028	T	C	0.230616	1006
13	rs9576355	T	A	0.271372	1006
13	rs56204442	A	T	0.272366	1006
13	rs671626	A	G	0.27336	1006
13	rs9566255	T	C	0.272366	1006
13	rs9566256	C	T	0.272366	1006
13	rs17272200	G	C	0.229622	1006
13	rs9576356	T	C	0.272366	1006
13	rs17206556	G	A	0.0914513	1006
13	rs77557528	T	C	0.0427435	1006
13	rs9532122	C	G	0.229622	1006
13	rs651041	T	A	0.27336	1006
13	rs9566257	C	A	0.135189	1006
13	rs149333185	G	C	0.027833	1006
13	rs9576357	G	C	0.27336	1006
13	rs625221	G	A	0.27336	1006
13	rs1333366	T	C	0.272366	1006
13	rs1333367	C	G	0.272366	1006
13	rs9576358	G	A	0.272366	1006
13	rs9576359	G	C	0.272366	1006
13	rs1759875	C	T	0.837972	1006
13	rs116873139	T	C	0.0526839	1006
13	rs659626	C	T	0.277336	1006
13	rs73170443	C	T	0.0218688	1006
13	rs12428460	T	C	0.272366	1006
13	rs9576360	G	A	0.272366	1006
13	rs12584805	A	G	0.0198807	1006
13	rs9576361	C	T	0.271372	1006
13	rs76342688	G	T	0.0904573	1006
13	rs7985385	C	A	0.532803	1006
13	rs601958	G	A	0.277336	1006
13	rs9576362	T	C	0.272366	1006
13	rs61958362	A	T	0.272366	1006
13	rs636440	T	G	0.277336	1006
13	rs55820309	C	T	0.028827	1006
13	rs9576363	T	G	0.272366	1006
13	rs1289597	G	A	0.837972	1006
13	rs9576365	T	C	0.271372	1006
13	rs9576366	G	A	0.271372	1006
13	rs653022	C	A	0.533797	1006
13	rs141149205	T	C	0.0129225	1006
13	rs67187376	C	T	0.230616	1006
13	rs2184127	G	A	0.272366	1006
13	rs2184129	A	G	0.277336	1006
13	rs3949621	T	C	0.27833	1006
13	rs137965247	A	G	0.0129225	1006
13	rs28773542	C	A	0.27336	1006
13	rs9576367	G	A	0.192843	1006
13	rs7989695	T	C	0.533797	1006
13	rs9576368	A	T	0.272366	1006
13	rs9576369	A	T	0.27336	1006
13	rs9566265	G	A	0.272366	1006
13	rs9576370	T	G	0.272366	1006
13	rs144276328	A	G	0.0188867	1006
13	rs9576371	A	G	0.272366	1006
13	rs12585413	A	G	0.272366	1006
13	rs9548058	A	G	0.304175	1006
13	rs7491295	G	C	0.267396	1006
13	rs9576372	G	C	0.270378	1006
13	rs9576373	G	A	0.271372	1006
13	rs117788580	A	G	0.0248509	1006
13	rs141199088	C	T	0.0178926	1006
13	rs35142137	G	A	0.267396	1006
13	rs150320974	G	A	0.0188867	1006
13	rs9576381	G	A	0.267396	1006
13	rs9532124	A	G	0.305169	1006
13	rs9576382	G	A	0.267396	1006
13	rs4420395	C	A	0.267396	1006
13	rs658109	T	A	0.272366	1006
13	rs1289594	A	T	0.272366	1006
13	rs12872351	C	T	0.235586	1006
13	rs12862659	A	G	0.267396	1006
13	rs7337639	A	C	0.26839	1006
13	rs189326422	G	T	0.00695825	1006
13	rs9532125	T	C	0.234592	1006
13	rs12585577	G	T	0.267396	1006
13	rs9548060	G	A	0.238569	1006
13	rs9548061	A	G	0.234592	1006
13	rs9548062	C	A	0.0656064	1006
13	rs612701	C	T	0.532803	1006
13	rs117439060	C	T	0.0208748	1006
13	rs12583641	T	G	0.234592	1006
13	rs2093812	T	C	0.254473	1006
13	rs2104326	G	A	0.254473	1006
13	rs9603263	C	T	0.163022	1006
13	rs9532126	T	C	0.254473	1006
13	rs1831801	T	G	0.266402	1006
13	rs9635089	T	C	0.265408	1006
13	rs34824702	C	T	0.254473	1006
13	rs35681998	C	T	0.234592	1006
13	rs112260609	C	A	0.0258449	1006
13	rs34311615	G	C	0.234592	1006
13	rs116992163	T	C	0.0159046	1006
13	rs146541564	C	G	0.0159046	1006
13	rs145845846	C	A	0.0904573	1006
13	rs9548063	G	A	0.304175	1006
13	rs9548064	A	G	0.234592	1006
13	rs9548065	A	G	0.234592	1006
13	rs9548066	C	T	0.234592	1006
13	rs9548067	C	T	0.254473	1006
13	rs9548068	A	G	0.0159046	1006
13	rs612308	G	A	0.523857	1006
13	rs9548069	T	C	0.234592	1006
13	rs116946724	G	A	0.0308151	1006
13	rs9548070	G	A	0.239563	1006
13	rs1890124	G	A	0.0715706	1006
13	rs1890123	A	T	0.0705765	1006
13	rs12874874	G	A	0.234592	1006
13	rs4943540	G	A	0.521869	1006
13	rs145383733	T	C	0.0129225	1006
13	rs9548074	C	T	0.254473	1006
13	rs9548075	T	C	0.304175	1006
13	rs9548076	G	A	0.234592	1006
13	rs9576387	G	A	0.16004	1006
13	rs78507947	C	T	0.0198807	1006
13	rs1118720	C	A	0.266402	1006
13	rs1118721	A	G	0.266402	1006
13	rs1118722	A	G	0.520875	1006
13	rs7491152	A	G	0.266402	1006
13	rs2323569	A	T	0.266402	1006
13	rs9548077	G	T	0.234592	1006
13	rs1413004	C	T	0.304175	1006
13	rs1556544	G	C	0.304175	1006
13	rs9548078	G	A	0.234592	1006
13	rs603955	A	G	0.521869	1006
13	rs476995	T	A	0.267396	1006
13	rs79584038	T	G	0.0914513	1006
13	rs861005	A	G	0.266402	1006
13	rs817614	G	A	0.266402	1006
13	rs510376	G	A	0.266402	1006
13	rs535728	A	G	0.520875	1006
13	rs149794890	G	C	0.0119284	1006
13	rs9548079	G	A	0.236581	1006
13	rs2093813	G	C	0.162028	1006
13	rs57102259	A	G	0.0238569	1006
13	rs1591161	G	A	0.254473	1006
13	rs75667130	G	A	0.0238569	1006
13	rs9548080	C	T	0.259443	1006
13	rs117590346	T	C	0.0914513	1006
13	rs1577876	G	A	0.240557	1006
13	rs77118470	T	A	0.0238569	1006
13	rs9532128	C	T	0.264414	1006
13	rs78830180	C	T	0.0238569	1006
13	rs4427673	A	G	0.253479	1006
13	rs9548082	C	T	0.240557	1006
13	rs74790226	A	C	0.0238569	1006
13	rs9532130	C	T	0.529821	1006
13	rs9548083	T	G	0.229622	1006
13	rs1415627	C	A	0.591451	1006
13	rs1415602	G	A	0.763419	1006
13	rs187687713	A	C	0.026839	1006
13	rs9548084	A	G	0.0168986	1006
13	rs7991780	T	C	0.157058	1006
13	rs73170472	A	T	0.0636183	1006
13	rs9603266	A	G	0.159046	1006
13	rs9576388	A	C	0.656064	1006
13	rs1819608	G	A	0.159046	1006
13	rs1819607	A	C	0.66004	1006
13	rs9576389	G	A	0.455268	1006
13	rs12584216	G	C	0.32008	1006
13	rs74049224	A	G	0.0367793	1006
13	rs9315517	G	A	0.16004	1006
13	rs17056729	T	C	0.0367793	1006
13	rs10507459	T	A	0.130219	1006
13	rs74543686	C	T	0.0198807	1006
13	rs145655653	T	A	0.00994036	1006
13	rs10507460	C	T	0.0367793	1006
13	rs11618894	G	T	0.0367793	1006
13	rs1538148	T	C	0.45825	1006
13	rs187211193	A	G	0.0188867	1006
13	rs9548085	T	C	0.45825	1006
13	rs9532131	A	C	0.33996	1006
13	rs9548086	G	T	0.460239	1006
13	rs9603267	G	C	0.159046	1006
13	rs1415601	T	G	0.66004	1006
13	rs17273171	G	A	0.162028	1006
13	rs116356098	T	C	0.0198807	1006
13	rs17056742	C	T	0.0367793	1006
13	rs942345	T	C	0.619284	1006
13	rs80264418	G	T	0.0198807	1006
13	rs17056743	T	C	0.0367793	1006
13	rs9548087	T	A	0.45825	1006
13	rs17056745	T	C	0.0367793	1006
13	rs4144140	C	T	0.451292	1006
13	rs7994421	A	C	0.0367793	1006
13	rs1337601	A	G	0.61829	1006
13	rs117088829	T	A	0.0536779	1006
13	rs1924379	C	A	0.619284	1006
13	rs150780766	C	T	0.0188867	1006
13	rs3812841	C	T	0.327038	1006
13	rs11619062	G	A	0.0367793	1006
13	rs3812840	A	G	0.348907	1006
13	rs3812837	T	G	0.34493	1006
13	rs1538146	A	C	0.617296	1006
13	rs1538145	A	T	0.456262	1006
13	rs1538144	T	C	0.654076	1006
13	rs1538143	G	A	0.0367793	1006
13	rs1538142	C	T	0.0367793	1006
13	rs141240681	G	A	0.00994036	1006
13	rs17056765	T	C	0.0168986	1006
13	rs2323637	T	A	0.451292	1006
13	rs111282415	G	A	0.0159046	1006
13	rs72621296	G	A	0.105368	1006
13	rs117328729	G	C	0.0198807	1006
13	rs9548088	G	A	0.218688	1006
13	rs74049234	T	G	0.0367793	1006
13	rs9576391	A	G	0.105368	1006
13	rs12431204	T	A	0.451292	1006
13	rs9603270	G	T	0.15507	1006
13	rs77826772	G	A	0.00596421	1006
13	rs9576393	G	C	0.143141	1006
13	rs187800996	T	A	0.0208748	1006
13	rs145975877	A	G	0.0129225	1006
13	rs17056774	C	T	0.105368	1006
13	rs115567357	C	T	0.0208748	1006
13	rs74049235	C	T	0.0377734	1006
13	rs141620110	T	C	0.00994036	1006
13	rs118081898	C	T	0.0208748	1006
13	rs61955716	C	A	0.105368	1006
13	rs79938016	C	T	0.0387674	1006
13	rs74049237	C	T	0.0367793	1006
13	rs61955717	G	A	0.143141	1006
13	rs9594238	T	C	0.15507	1006
13	rs9603272	C	G	0.15507	1006
13	rs2323638	A	C	0.633201	1006
13	rs77827222	A	G	0.0208748	1006
13	rs1077026	T	C	0.218688	1006
13	rs9315520	G	T	0.105368	1006
13	rs114217797	A	C	0.0208748	1006
13	rs10507462	C	T	0.143141	1006
13	rs9566272	T	C	0.457256	1006
13	rs185532282	A	G	0.00795229	1006
13	rs114099460	A	T	0.0208748	1006
13	rs115015585	C	T	0.0208748	1006
13	rs61955718	C	T	0.0208748	1006
13	rs77660329	C	T	0.0208748	1006
13	rs117506730	G	C	0.0258449	1006
13	rs9603273	A	G	0.153082	1006
13	rs7996599	A	G	0.235586	1006
13	rs9548090	G	A	0.44334	1006
13	rs11617811	T	G	0.00695825	1006
13	rs150979937	C	T	0.00795229	1006
13	rs10507465	T	C	0.218688	1006
13	rs10507466	C	T	0.336978	1006
13	rs61955719	G	T	0.105368	1006
13	rs74049240	T	C	0.0218688	1006
13	rs9576394	T	G	0.323062	1006
13	rs117038389	A	T	0.027833	1006
13	rs12864475	A	C	0.149105	1006
13	rs1337612	C	T	0.0208748	1006
13	rs7490993	G	A	0.400596	1006
13	rs77332994	A	G	0.0596421	1006
13	rs184624942	A	T	0.00994036	1006
13	rs60039757	G	T	0.0208748	1006
13	rs60507905	T	A	0.0208748	1006
13	rs12867190	A	C	0.402584	1006
13	rs4943542	G	A	0.83002	1006
13	rs17208676	G	A	0.0208748	1006
13	rs56087155	G	A	0.0208748	1006
13	rs56373645	G	A	0.0208748	1006
13	rs4943543	G	A	0.277336	1006
13	rs4943544	C	G	0.170974	1006
13	rs9548094	C	T	0.276342	1006
13	rs7400628	C	T	0.143141	1006
13	rs8001775	G	A	0.276342	1006
13	rs17274607	G	A	0.146123	1006
13	rs9548095	A	T	0.399602	1006
13	rs13378982	G	A	0.0248509	1006
13	rs117402039	G	T	0.0139165	1006
13	rs59395743	G	A	0.0208748	1006
13	rs138038333	A	G	0.0298211	1006
13	rs9566273	T	C	0.170974	1006
13	rs9566274	C	T	0.27833	1006
13	rs9603276	A	G	0.397614	1006
13	rs9548096	A	G	0.572565	1006
13	rs4941879	A	T	0.142147	1006
13	rs75248622	A	G	0.0228628	1006
13	rs17209114	C	G	0.152087	1006
13	rs2762072	A	G	0.173956	1006
13	rs817739	T	C	0.154076	1006
13	rs9576397	G	A	0.280318	1006
13	rs117245929	G	A	0.0318091	1006
13	rs817738	C	T	0.152087	1006
13	rs17275013	T	C	0.130219	1006
13	rs866550	G	T	0.154076	1006
13	rs9603278	T	C	0.143141	1006
13	rs1337085	C	T	0.152087	1006
13	rs817737	C	T	0.154076	1006
13	rs817736	T	C	0.153082	1006
13	rs863661	T	A	0.152087	1006
13	rs846415	G	A	0.153082	1006
13	rs1415605	G	T	0.299205	1006
13	rs817735	A	T	0.152087	1006
13	rs12429858	A	G	0.149105	1006
13	rs846414	C	T	0.152087	1006
13	rs2786642	G	C	0.152087	1006
13	rs9548097	T	C	0.528827	1006
13	rs2786643	T	C	0.152087	1006
13	rs77525380	C	T	0.142147	1006
13	rs1415604	G	C	0.397614	1006
13	rs1577878	A	G	0.0208748	1006
13	rs4943545	T	A	0.397614	1006
13	rs1099271	C	T	0.550696	1006
13	rs4943546	A	G	0.397614	1006
13	rs148647737	G	A	0.0188867	1006
13	rs9548098	A	T	0.388668	1006
13	rs10467459	C	T	0.397614	1006
13	rs7336052	G	A	0.149105	1006
13	rs1093510	C	T	0.152087	1006
13	rs10467366	C	T	0.397614	1006
13	rs9315522	G	A	0.398608	1006
13	rs1886201	C	G	0.39662	1006
13	rs1886202	G	A	0.39662	1006
13	rs1886203	T	G	0.39662	1006
13	rs2762070	T	C	0.55169	1006
13	rs9594241	T	A	0.397614	1006
13	rs9594242	C	T	0.39662	1006
13	rs9315523	C	A	0.39662	1006
13	rs67142536	T	C	0.397614	1006
13	rs71439740	G	T	0.39662	1006
13	rs9548099	T	C	0.39662	1006
13	rs9548100	T	C	0.39662	1006
13	rs9548101	A	T	0.39662	1006
13	rs11619404	A	G	0.0109344	1006
13	rs1890125	C	T	0.397614	1006
13	rs13378806	A	T	0.132207	1006
13	rs73170494	G	A	0.132207	1006
13	rs11147677	T	C	0.397614	1006
13	rs11618727	T	C	0.397614	1006
13	rs11617568	G	T	0.397614	1006
13	rs12864438	C	T	0.398608	1006
13	rs9315524	C	T	0.397614	1006
13	rs115172683	C	T	0.130219	1006
13	rs945858	T	C	0.827038	1006
13	rs817726	A	C	0.0198807	1006
13	rs9315525	G	A	0.397614	1006
13	rs117494217	G	T	0.0497018	1006
13	rs12430942	A	G	0.397614	1006
13	rs9548102	A	G	0.397614	1006
13	rs9548103	C	A	0.397614	1006
13	rs4943547	C	G	0.429423	1006
13	rs9315526	A	C	0.827038	1006
13	rs9548104	T	C	0.827038	1006
13	rs9548105	G	A	0.298211	1006
13	rs9548106	T	C	0.298211	1006
13	rs9548107	C	T	0.827038	1006
13	rs817728	T	C	0.0208748	1006
13	rs1415628	G	A	0.829026	1006
13	rs9566276	C	T	0.168986	1006
13	rs2210979	A	G	0.849901	1006
13	rs9548108	G	T	0.827038	1006
13	rs9548109	A	T	0.827038	1006
13	rs17209704	C	T	0.131213	1006
13	rs9548110	T	C	0.397614	1006
13	rs2254099	C	G	0.0208748	1006
13	rs4943548	A	G	0.827038	1006
13	rs1337607	T	C	0.827038	1006
13	rs117245638	A	C	0.0178926	1006
13	rs4943549	A	G	0.298211	1006
13	rs34544559	G	T	0.150099	1006
13	rs817731	A	T	0.0208748	1006
13	rs817729	C	T	0.848907	1006
13	rs9548111	C	T	0.397614	1006
13	rs117323021	G	A	0.00994036	1006
13	rs76860803	A	G	0.0586481	1006
13	rs1953688	A	C	0.131213	1006
13	rs17275583	G	A	0.0397614	1006
13	rs4943550	C	T	0.143141	1006
13	rs4943551	T	C	0.827038	1006
13	rs4943552	T	C	0.397614	1006
13	rs9532133	T	A	0.298211	1006
13	rs2250585	C	G	0.0208748	1006
13	rs77519365	C	T	0.0139165	1006
13	rs9315527	T	G	0.131213	1006
13	rs6563572	T	G	0.827038	1006
13	rs9548112	T	G	0.00994036	1006
13	rs6563573	T	A	0.828032	1006
13	rs6563574	G	A	0.827038	1006
13	rs4943553	T	C	0.301193	1006
13	rs2068891	G	A	0.301193	1006
13	rs80122997	A	G	0.0139165	1006
13	rs2068890	T	A	0.131213	1006
13	rs1337605	G	A	0.84493	1006
13	rs961158	A	C	0.130219	1006
13	rs1337604	C	T	0.518887	1006
13	rs1337603	A	G	0.520875	1006
13	rs6563575	G	A	0.131213	1006
13	rs7325031	C	T	0.131213	1006
13	rs10219814	T	C	0.389662	1006
13	rs57078355	A	C	0.0168986	1006
13	rs9548113	T	C	0.303181	1006
13	rs7331031	C	T	0.0198807	1006
13	rs2247013	C	T	0.0218688	1006
13	rs945859	C	A	0.84493	1006
13	rs7996872	A	G	0.303181	1006
13	rs9315528	G	T	0.520875	1006
13	rs9603286	G	A	0.520875	1006
13	rs2485286	C	T	0.84493	1006
13	rs9532135	A	G	0.520875	1006
13	rs7322764	C	G	0.823062	1006
13	rs149883126	T	A	0.0119284	1006
13	rs17210261	C	T	0.0149105	1006
13	rs79464684	G	T	0.0159046	1006
13	rs9576402	G	A	0.15507	1006
13	rs11839420	G	A	0.301193	1006
13	rs7992543	G	A	0.823062	1006
13	rs7994826	A	G	0.823062	1006
13	rs17210436	G	A	0.131213	1006
13	rs9548114	T	C	0.389662	1006
13	rs2485287	A	C	0.454274	1006
13	rs75305506	A	C	0.0357853	1006
13	rs1556781	G	A	0.15507	1006
13	rs9548115	C	T	0.432406	1006
13	rs1337087	C	A	0.0218688	1006
13	rs181224227	T	A	0.0119284	1006
13	rs7327323	A	G	0.823062	1006
13	rs2485288	T	C	0.0208748	1006
13	rs75977831	A	G	0.0129225	1006
13	rs9548117	C	A	0.390656	1006
13	rs9576403	A	T	0.341948	1006
13	rs17210569	A	T	0.0427435	1006
13	rs9315530	C	A	0.390656	1006
13	rs2257147	C	T	0.0218688	1006
13	rs11620108	C	G	0.148111	1006
13	rs151312161	A	G	0.0159046	1006
13	rs7490087	C	A	0.341948	1006
13	rs9576404	T	C	0.206759	1006
13	rs17210689	A	G	0.0139165	1006
13	rs2323664	T	C	0.823062	1006
13	rs75300170	C	T	0.148111	1006
13	rs1544142	C	T	0.823062	1006
13	rs111501303	G	A	0.0904573	1006
13	rs12428687	C	A	0.144135	1006
13	rs2027247	C	G	0.341948	1006
13	rs9603289	A	G	0.0904573	1006
13	rs9548118	C	A	0.341948	1006
13	rs9548119	T	A	0.206759	1006
13	rs9576405	T	C	0.15507	1006
13	rs76631367	G	A	0.0904573	1006
13	rs7994671	C	G	0.823062	1006
13	rs9548120	T	C	0.388668	1006
13	rs10161861	G	A	0.148111	1006
13	rs117925427	C	T	0.0367793	1006
13	rs2485482	C	T	0.0218688	1006
13	rs9548121	A	C	0.390656	1006
13	rs2323665	A	G	0.390656	1006
13	rs9548122	T	G	0.0109344	1006
13	rs117357157	T	C	0.0417495	1006
13	rs2265439	T	G	0.0218688	1006
13	rs2265440	G	A	0.0208748	1006
13	rs1591673	T	C	0.393638	1006
13	rs9532136	T	C	0.336978	1006
13	rs9566279	G	A	0.154076	1006
13	rs73466440	T	C	0.0924453	1006
13	rs7336536	A	C	0.393638	1006
13	rs2485483	C	T	0.846918	1006
13	rs116903209	A	C	0.0119284	1006
13	rs4608212	G	A	0.486083	1006
13	rs1337086	C	A	0.358847	1006
13	rs1577781	C	A	0.358847	1006
13	rs12584914	T	G	0.192843	1006
13	rs2225872	A	G	0.357853	1006
13	rs1577780	G	A	0.0208748	1006
13	rs2265458	C	G	0.358847	1006
13	rs2245075	T	C	0.359841	1006
13	rs2245074	G	A	0.359841	1006
13	rs140953522	C	T	0.0208748	1006
13	rs2245073	C	T	0.359841	1006
13	rs1337647	C	T	0.359841	1006
13	rs2485488	A	G	0.359841	1006
13	rs9532137	G	A	0.341948	1006
13	rs9576406	C	T	0.154076	1006
13	rs2785959	A	G	0.359841	1006
13	rs2256009	A	G	0.359841	1006
13	rs2485491	C	T	0.359841	1006
13	rs140158226	T	C	0.0954274	1006
13	rs2485290	A	C	0.361829	1006
13	rs2095674	T	C	0.486083	1006
13	rs71423167	G	A	0.154076	1006
13	rs4508312	G	A	0.486083	1006
13	rs61955037	C	G	0.394632	1006
13	rs112941991	G	A	0.392644	1006
13	rs137933255	G	A	0.0914513	1006
13	rs144628488	G	C	0.0914513	1006
13	rs55634752	T	G	0.394632	1006
13	rs9548129	G	A	0.340954	1006
13	rs56346021	G	A	0.394632	1006
13	rs2265459	G	A	0.0178926	1006
13	rs9603292	G	A	0.394632	1006
13	rs9603294	T	C	0.394632	1006
13	rs9576407	G	A	0.395626	1006
13	rs9548130	T	C	0.394632	1006
13	rs9548131	A	G	0.394632	1006
13	rs9548132	G	A	0.394632	1006
13	rs9548133	T	C	0.486083	1006
13	rs9576408	A	G	0.486083	1006
13	rs9548134	G	A	0.486083	1006
13	rs9548135	A	T	0.486083	1006
13	rs2485492	G	A	0.360835	1006
13	rs1572503	T	C	0.340954	1006
13	rs2485291	T	C	0.845924	1006
13	rs1556782	A	G	0.84493	1006
13	rs1556783	C	T	0.394632	1006
13	rs73449811	A	G	0.0914513	1006
13	rs1011611	T	C	0.172962	1006
13	rs2255148	G	A	0.360835	1006
13	rs1974265	T	A	0.392644	1006
13	rs1556784	A	T	0.392644	1006
13	rs9548136	T	C	0.341948	1006
13	rs1556785	G	A	0.393638	1006
13	rs1337594	A	T	0.845924	1006
13	rs1337595	A	T	0.845924	1006
13	rs7986382	G	A	0.393638	1006
13	rs1337596	A	G	0.845924	1006
13	rs1337597	G	A	0.0178926	1006
13	rs2485292	C	A	0.845924	1006
13	rs7988940	A	T	0.392644	1006
13	rs2265441	T	A	0.360835	1006
13	rs2485293	C	T	0.452286	1006
13	rs117108299	C	T	0.0159046	1006
13	rs2243573	C	T	0.452286	1006
13	rs144501082	T	C	0.00994036	1006
13	rs79273660	C	T	0.0238569	1006
13	rs372569583	G	A	0.0119284	1006
13	rs141200708	G	A	0.0139165	1006
13	rs2485294	G	T	0.845924	1006
13	rs2485295	A	G	0.845924	1006
13	rs9548138	T	C	0.393638	1006
13	rs7985234	T	C	0.393638	1006
13	rs2039672	G	T	0.392644	1006
13	rs2243570	A	G	0.360835	1006
13	rs117065595	C	T	0.0248509	1006
13	rs7322666	C	G	0.392644	1006
13	rs9576409	C	T	0.154076	1006
13	rs9548139	C	T	0.0198807	1006
13	rs2152847	G	A	0.393638	1006
13	rs73449825	C	T	0.0914513	1006
13	rs2485296	A	T	0.606362	1006
13	rs60128542	G	T	0.0914513	1006
13	rs56695117	G	A	0.0914513	1006
13	rs142974543	G	C	0.0168986	1006
13	rs117225560	A	G	0.0536779	1006
13	rs2251159	C	T	0.0178926	1006
13	rs9576411	T	C	0.393638	1006
13	rs112491012	A	G	0.0208748	1006
13	rs2251138	A	C	0.845924	1006
13	rs2251137	T	C	0.845924	1006
13	rs61500105	A	G	0.0914513	1006
13	rs60659226	A	T	0.0914513	1006
13	rs4941882	C	T	0.393638	1006
13	rs8000837	T	C	0.845924	1006
13	rs9548141	A	G	0.341948	1006
13	rs9532141	C	A	0.393638	1006
13	rs73449830	C	T	0.0914513	1006
13	rs12428838	G	A	0.341948	1006
13	rs817734	G	T	0.845924	1006
13	rs78074877	T	G	0.0258449	1006
13	rs9548143	A	C	0.392644	1006
13	rs817732	A	G	0.0188867	1006
13	rs73449837	C	T	0.0914513	1006
13	rs9548145	A	G	0.375746	1006
13	rs9594248	T	A	0.341948	1006
13	rs1832329	A	T	0.413519	1006
13	rs9566283	A	G	0.392644	1006
13	rs9548146	T	C	0.340954	1006
13	rs2485494	A	G	0.845924	1006
13	rs112856120	T	A	0.0208748	1006
13	rs7999240	C	T	0.392644	1006
13	rs9548147	G	A	0.340954	1006
13	rs73449842	A	G	0.0914513	1006
13	rs9315532	C	G	0.341948	1006
13	rs2247531	A	G	0.847913	1006
13	rs2247530	A	G	0.0188867	1006
13	rs2485298	G	A	0.845924	1006
13	rs2485495	C	T	0.845924	1006
13	rs143991196	T	C	0.0139165	1006
13	rs9532142	A	T	0.340954	1006
13	rs117976332	C	G	0.0397614	1006
13	rs863660	G	A	0.412525	1006
13	rs58593145	A	G	0.0914513	1006
13	rs9603299	T	C	0.4334	1006
13	rs7992568	A	G	0.0914513	1006
13	rs817724	C	T	0.845924	1006
13	rs2244000	G	T	0.0188867	1006
13	rs7337322	C	A	0.0914513	1006
13	rs117654021	C	T	0.0248509	1006
13	rs9576414	A	G	0.153082	1006
13	rs2485497	A	G	0.846918	1006
13	rs9315533	G	A	0.341948	1006
13	rs7326544	G	T	0.400596	1006
13	rs9548148	G	T	0.243539	1006
13	rs1591672	T	G	0.846918	1006
13	rs2485501	C	T	0.846918	1006
13	rs76077910	C	T	0.0914513	1006
13	rs73449868	A	G	0.0914513	1006
13	rs2250286	A	G	0.846918	1006
13	rs73449871	C	T	0.0904573	1006
13	rs1981172	C	T	0.40159	1006
13	rs113982010	C	G	0.0934394	1006
13	rs9548149	T	A	0.244533	1006
13	rs9548150	T	A	0.341948	1006
13	rs35971329	C	T	0.153082	1006
13	rs9594252	A	T	0.342942	1006
13	rs9603302	C	A	0.0974155	1006
13	rs9566284	A	G	0.154076	1006
13	rs9532143	A	G	0.335984	1006
13	rs117490714	C	T	0.027833	1006
13	rs1538155	G	C	0.845924	1006
13	rs1538154	T	A	0.384692	1006
13	rs1538153	G	C	0.845924	1006
13	rs1538152	G	A	0.475149	1006
13	rs2265433	G	T	0.464215	1006
13	rs2323668	G	A	0.367793	1006
13	rs73172549	C	T	0.0228628	1006
13	rs2485280	A	G	0.368787	1006
13	rs2039674	T	G	0.84493	1006
13	rs1337600	T	A	0.845924	1006
13	rs1933027	C	T	0.845924	1006
13	rs2253490	T	C	0.368787	1006
13	rs73172551	A	G	0.0506958	1006
13	rs1361095	T	A	0.463221	1006
13	rs9548152	T	A	0.382704	1006
13	rs67526118	T	A	0.154076	1006
13	rs35493490	T	C	0.154076	1006
13	rs112838635	T	A	0.0934394	1006
13	rs9576415	G	A	0.154076	1006
13	rs9566285	A	T	0.154076	1006
13	rs2262399	C	T	0.463221	1006
13	rs1577881	C	T	0.154076	1006
13	rs1577882	T	G	0.154076	1006
13	rs1093513	A	G	0.368787	1006
13	rs1093512	C	T	0.84493	1006
13	rs1577883	T	A	0.154076	1006
13	rs140484256	G	A	0.0318091	1006
13	rs2105125	G	A	0.0407555	1006
13	rs145255368	C	T	0.0139165	1006
13	rs2095672	G	A	0.154076	1006
13	rs9548153	C	T	0.38171	1006
13	rs7999781	G	C	0.111332	1006
13	rs4340191	C	G	0.358847	1006
13	rs2265463	T	C	0.367793	1006
13	rs1093511	C	T	0.463221	1006
13	rs1933026	T	G	0.38171	1006
13	rs2485502	G	C	0.368787	1006
13	rs73172556	G	T	0.0238569	1006
13	rs9548156	T	C	0.535785	1006
13	rs117488159	C	T	0.0427435	1006
13	rs12429115	G	A	0.154076	1006
13	rs9532144	A	G	0.358847	1006
13	rs12853478	G	C	0.154076	1006
13	rs9548157	T	A	0.38171	1006
13	rs2249628	G	A	0.368787	1006
13	rs2485283	G	T	0.368787	1006
13	rs2249615	T	C	0.370775	1006
13	rs9576420	A	G	0.38171	1006
13	rs9576421	A	G	0.533797	1006
13	rs7994914	T	G	0.532803	1006
13	rs73449902	T	G	0.0934394	1006
13	rs76071403	T	C	0.0934394	1006
13	rs9566288	C	A	0.38171	1006
13	rs9576422	T	A	0.154076	1006
13	rs73172562	C	T	0.00298211	1006
13	rs4429167	G	T	0.467197	1006
13	rs2050590	T	C	0.535785	1006
13	rs2050591	T	G	0.535785	1006
13	rs1415276	G	A	0.894632	1006
13	rs9576424	T	C	0.15507	1006
13	rs149741943	A	C	0.0129225	1006
13	rs112416718	C	A	0.0894632	1006
13	rs73452106	G	A	0.0894632	1006
13	rs9548159	G	A	0.361829	1006
13	rs9603311	G	A	0.361829	1006
13	rs35140422	T	C	0.15507	1006
13	rs59700122	A	C	0.0506958	1006
13	rs9548160	T	C	0.937376	1006
13	rs4245387	T	C	0.937376	1006
13	rs59602350	T	C	0.0506958	1006
13	rs78587501	A	C	0.0139165	1006
13	rs9285118	C	T	0.512922	1006
13	rs7987370	C	T	0.937376	1006
13	rs9315540	A	G	0.937376	1006
13	rs36130652	T	A	0.156064	1006
13	rs9548164	C	A	0.498012	1006
13	rs77323291	A	G	0.055666	1006
13	rs192864097	G	C	0.0139165	1006
13	rs4284517	G	T	0.937376	1006
13	rs73452113	A	G	0.0506958	1006
13	rs5002332	G	T	0.937376	1006
13	rs61956980	A	G	0.439364	1006
13	rs2875124	A	G	0.937376	1006
13	rs61956981	C	T	0.124254	1006
13	rs9548166	G	A	0.128231	1006
13	rs141842133	C	G	0.0109344	1006
13	rs4941883	C	T	0.43837	1006
13	rs9603314	A	T	0.34493	1006
13	rs4270042	C	T	0.153082	1006
13	rs7994611	A	T	0.43837	1006
13	rs4277224	G	A	0.0506958	1006
13	rs7994309	C	G	0.550696	1006
13	rs78188229	G	T	0.0238569	1006
13	rs117781520	C	T	0.0188867	1006
13	rs9532147	A	C	0.550696	1006
13	rs73452122	C	T	0.0506958	1006
13	rs73172572	C	A	0.153082	1006
13	rs9532148	A	G	0.244533	1006
13	rs9576426	A	G	0.0139165	1006
13	rs9532149	C	T	0.33996	1006
13	rs9576427	T	C	0.158052	1006
13	rs1073835	T	A	0.439364	1006
13	rs1961338	G	A	0.549702	1006
13	rs7336857	A	T	0.549702	1006
13	rs67462211	G	A	0.153082	1006
13	rs9576428	C	A	0.439364	1006
13	rs7336538	C	A	0.549702	1006
13	rs7336728	C	T	0.549702	1006
13	rs56308185	A	T	0.213718	1006
13	rs4262828	G	T	0.549702	1006
13	rs1360923	C	T	0.550696	1006
13	rs1360922	A	G	0.439364	1006
13	rs1360921	G	A	0.549702	1006
13	rs4539457	A	G	0.550696	1006
13	rs9548172	C	G	0.43837	1006
13	rs9532150	T	G	0.347913	1006
13	rs61955165	A	G	0.0526839	1006
13	rs9566294	T	C	0.161034	1006
13	rs17277817	A	C	0.337972	1006
13	rs17277873	T	C	0.055666	1006
13	rs189878962	G	A	0.0139165	1006
13	rs7317173	C	A	0.336978	1006
13	rs9566295	T	C	0.550696	1006
13	rs9315542	T	C	0.345924	1006
13	rs9576429	G	A	0.550696	1006
13	rs9315543	A	C	0.550696	1006
13	rs7334221	G	A	0.43837	1006
13	rs7336735	A	G	0.43837	1006
13	rs8000047	C	T	0.054672	1006
13	rs9532151	G	A	0.409543	1006
13	rs76687465	G	A	0.0526839	1006
13	rs56320674	T	G	0.459245	1006
13	rs9532152	T	C	0.465209	1006
13	rs567267098	C	T	0.00894632	1006
13	rs45562440	C	A	0.405567	1006
13	rs11617729	G	A	0.405567	1006
13	rs75325209	C	T	0.0536779	1006
13	rs7985174	C	T	0.937376	1006
13	rs2050539	T	C	0.0387674	1006
13	rs2146984	A	T	0.937376	1006
13	rs12429104	G	T	0.126243	1006
13	rs77679739	T	C	0.0526839	1006
13	rs118076522	T	C	0.0397614	1006
13	rs78635940	C	G	0.00695825	1006
13	rs7997890	C	T	0.405567	1006
13	rs77019099	T	C	0.0576541	1006
13	rs8002822	C	T	0.463221	1006
13	rs6563579	A	G	0.464215	1006
13	rs2323729	T	C	0.464215	1006
13	rs9576431	G	A	0.131213	1006
13	rs111273448	A	G	0.0526839	1006
13	rs117547489	G	A	0.405567	1006
13	rs142765839	G	A	0.258449	1006
13	rs9532153	G	A	0.463221	1006
13	rs78732186	A	G	0.347913	1006
13	rs12020584	G	C	0.460239	1006
13	rs9548178	G	A	0.338966	1006
13	rs61297801	T	C	0.460239	1006
13	rs9576438	A	G	0.460239	1006
13	rs2181673	T	C	0.599404	1006
13	rs2146983	A	G	0.599404	1006
13	rs79941048	C	A	0.0815109	1006
13	rs12428665	A	C	0.136183	1006
13	rs117173876	C	G	0.0198807	1006
13	rs9566296	A	G	0.463221	1006
13	rs36073700	G	A	0.127237	1006
13	rs9576439	G	T	0.461233	1006
13	rs61955199	G	A	0.403579	1006
13	rs11840873	A	T	0.403579	1006
13	rs138435983	G	T	0.0526839	1006
13	rs9548179	T	C	0.462227	1006
13	rs9548180	C	T	0.0109344	1006
13	rs9566297	T	C	0.131213	1006
13	rs139826098	C	T	0.00795229	1006
13	rs1577610	C	T	0.463221	1006
13	rs147957310	C	T	0.0149105	1006
13	rs80017252	T	C	0.0427435	1006
13	rs4943560	A	G	0.464215	1006
13	rs148316635	C	G	0.0805169	1006
13	rs9532159	T	C	0.45825	1006
13	rs12050013	T	C	0.0576541	1006
13	rs12050067	G	A	0.462227	1006
13	rs9576441	A	G	0.132207	1006
13	rs1577779	T	C	0.0596421	1006
13	rs117945072	T	G	0.0467197	1006
13	rs1856078	A	G	0.0536779	1006
13	rs9576442	T	C	0.0606362	1006
13	rs80092864	C	T	0.0536779	1006
13	rs9566299	A	G	0.461233	1006
13	rs9566300	T	A	0.462227	1006
13	rs12583650	C	G	0.400596	1006
13	rs77203319	T	C	0.0606362	1006
13	rs1415275	C	A	0.345924	1006
13	rs9315549	C	T	0.464215	1006
13	rs145113183	G	A	0.00994036	1006
13	rs9576445	C	T	0.462227	1006
13	rs9548181	C	G	0.502982	1006
13	rs12861151	G	A	0.0168986	1006
13	rs9548182	C	T	0.683897	1006
13	rs77888082	G	A	0.0437376	1006
13	rs7338804	G	A	0.130219	1006
13	rs9603319	C	T	0.187873	1006
13	rs113544830	G	C	0.0695825	1006
13	rs35587570	G	T	0.0616302	1006
13	rs76983327	C	A	0.0198807	1006
13	rs9548183	C	T	0.775348	1006
13	rs75265538	G	T	0.0109344	1006
13	rs9548184	G	A	0.355865	1006
13	rs9548185	A	T	0.775348	1006
13	rs9548186	C	T	0.775348	1006
13	rs9548188	C	T	0.775348	1006
13	rs142747747	T	C	0.0298211	1006
13	rs61955202	A	G	0.127237	1006
13	rs9603320	G	T	0.377734	1006
13	rs17057180	C	T	0.134195	1006
13	rs9603321	A	G	0.142147	1006
13	rs9576448	A	G	0.201789	1006
13	rs7992222	T	G	0.780318	1006
13	rs9576449	G	T	0.133201	1006
13	rs9548189	T	C	0.735586	1006
13	rs9576451	A	G	0.134195	1006
13	rs9315550	C	T	0.0347913	1006
13	rs9603322	G	C	0.201789	1006
13	rs61094137	A	G	0.192843	1006
13	rs9576452	A	G	0.192843	1006
13	rs6563582	A	G	0.786282	1006
13	rs9576453	A	G	0.192843	1006
13	rs56287025	G	T	0.126243	1006
13	rs58267644	G	A	0.0109344	1006
13	rs79620920	T	C	0.0318091	1006
13	rs79175232	G	A	0.0109344	1006
13	rs9315551	C	G	0.143141	1006
13	rs9566304	A	G	0.0586481	1006
13	rs9548192	G	A	0.355865	1006
13	rs1951833	T	C	0.356859	1006
13	rs9566305	A	G	0.134195	1006
13	rs143904492	A	C	0.0198807	1006
13	rs78845074	A	C	0.0586481	1006
13	rs9576454	T	C	0.0586481	1006
13	rs73172596	A	C	0.134195	1006
13	rs77891212	C	T	0.0109344	1006
13	rs9548193	G	A	0.775348	1006
13	rs4941885	G	A	0.736581	1006
13	rs9532163	A	G	0.937376	1006
13	rs1924179	C	T	0.735586	1006
13	rs1924180	G	A	0.937376	1006
13	rs73172598	A	C	0.129225	1006
13	rs116942377	T	A	0.0318091	1006
13	rs77236541	C	T	0.0695825	1006
13	rs7334407	T	C	0.187873	1006
13	rs8002950	T	C	0.977137	1006
13	rs113143719	G	A	0.0506958	1006
13	rs4943561	C	T	0.0586481	1006
13	rs145132271	T	C	0.0228628	1006
13	rs76476892	C	T	0.0805169	1006
13	rs74888488	T	A	0.0506958	1006
13	rs9548195	A	G	0.799205	1006
13	rs150950308	A	G	0.00695825	1006
13	rs9603323	G	A	0.133201	1006
13	rs11616516	C	A	0.356859	1006
13	rs9566306	G	A	0.201789	1006
13	rs9548197	G	A	0.786282	1006
13	rs34119423	C	A	0.0725646	1006
13	rs112832356	G	A	0.0506958	1006
13	rs137976624	T	C	0.0437376	1006
13	rs4941887	A	C	0.799205	1006
13	rs1924190	G	T	0.138171	1006
13	rs7319078	T	C	0.977137	1006
13	rs9548212	G	A	0.735586	1006
13	rs17291192	T	C	0.0477137	1006
13	rs1924191	C	T	0.740557	1006
13	rs9548213	T	C	0.0984095	1006
13	rs7994524	T	C	0.357853	1006
13	rs7994528	T	C	0.780318	1006
13	rs1924192	G	A	0.202783	1006
13	rs9532172	C	T	0.937376	1006
13	rs2224800	C	T	0.734592	1006
13	rs8002925	T	C	0.0596421	1006
13	rs9576460	A	G	0.0596421	1006
13	rs80199616	G	A	0.0347913	1006
13	rs143511184	C	T	0.0109344	1006
13	rs9566309	T	C	0.194831	1006
13	rs9576461	G	T	0.130219	1006
13	rs7989091	T	C	0.779324	1006
13	rs2209138	T	C	0.356859	1006
13	rs7996968	A	G	0.977137	1006
13	rs1924194	T	C	0.977137	1006
13	rs4943563	C	G	0.738569	1006
13	rs143003188	C	T	0.0119284	1006
13	rs117997438	C	A	0.0437376	1006
13	rs9548214	T	C	0.846918	1006
13	rs117897235	G	T	0.0119284	1006
13	rs117260493	C	T	0.0357853	1006
13	rs11147691	C	T	0.299205	1006
13	rs9548215	C	T	0.977137	1006
13	rs118165971	T	C	0.0149105	1006
13	rs17212836	C	T	0.263419	1006
13	rs4943564	A	G	0.0586481	1006
13	rs151212596	C	T	0.0357853	1006
13	rs140449036	T	A	0.028827	1006
13	rs61955235	A	G	0.00994036	1006
13	rs7997915	C	T	0.353877	1006
13	rs78333854	G	A	0.0168986	1006
13	rs9548217	G	T	0.380716	1006
13	rs67694760	G	A	0.130219	1006
13	rs9532173	T	G	0.777336	1006
13	rs66555430	C	A	0.131213	1006
13	rs116954066	A	G	0.0218688	1006
13	rs7984402	A	G	0.0596421	1006
13	rs35255352	A	G	0.0606362	1006
13	rs1924199	G	T	0.724652	1006
13	rs3920586	G	T	0.131213	1006
13	rs6563584	G	A	0.941352	1006
13	rs117805774	A	G	0.0467197	1006
13	rs9548220	C	T	0.724652	1006
13	rs142248536	T	C	0.0218688	1006
13	rs2323704	T	C	0.977137	1006
13	rs9646101	T	A	0.38668	1006
13	rs9603327	C	T	0.131213	1006
13	rs9603328	G	A	0.131213	1006
13	rs9548221	C	T	0.941352	1006
13	rs9548222	C	T	0.218688	1006
13	rs1924198	C	T	0.741551	1006
13	rs116840886	C	T	0.0377734	1006
13	rs9603329	A	G	0.136183	1006
13	rs9315555	T	C	0.195825	1006
13	rs80263211	A	T	0.0596421	1006
13	rs1924196	A	T	0.941352	1006
13	rs1924195	G	A	0.941352	1006
13	rs2209141	G	A	0.136183	1006
13	rs2209140	C	T	0.136183	1006
13	rs2209139	A	T	0.136183	1006
13	rs148656392	C	T	0.0139165	1006
13	rs9532175	C	T	0.746521	1006
13	rs7986844	T	G	0.737575	1006
13	rs7982224	A	G	0.737575	1006
13	rs7986869	T	C	0.751491	1006
13	rs7982105	C	T	0.194831	1006
13	rs2875132	G	A	0.745527	1006
13	rs7329389	T	G	0.781312	1006
13	rs9576464	C	G	0.0586481	1006
13	rs147862304	A	G	0.0337972	1006
13	rs10507467	G	A	0.354871	1006
13	rs7995361	T	C	0.750497	1006
13	rs141352543	G	A	0.0238569	1006
13	rs3967019	T	C	0.781312	1006
13	rs139797532	T	C	0.00795229	1006
13	rs603131	T	C	0.977137	1006
13	rs601740	C	T	0.941352	1006
13	rs595563	G	C	0.941352	1006
13	rs6563585	T	C	0.0586481	1006
13	rs9532176	C	A	0.0198807	1006
13	rs143588295	C	A	0.00795229	1006
13	rs661497	T	C	0.196819	1006
13	rs647580	G	A	0.883698	1006
13	rs9548225	A	T	0.737575	1006
13	rs9576466	T	C	0.137177	1006
13	rs9576467	T	A	0.137177	1006
13	rs960610	A	T	0.146123	1006
13	rs1924189	A	G	0.146123	1006
13	rs74618108	T	C	0.0457256	1006
13	rs73174711	C	T	0.0596421	1006
13	rs73174713	G	A	0.00198807	1006
13	rs9576468	T	C	0.0596421	1006
13	rs616106	C	T	0.737575	1006
13	rs612572	C	A	0.928429	1006
13	rs78075336	A	T	0.0228628	1006
13	rs4943565	T	A	0.547714	1006
13	rs668113	T	A	0.233598	1006
13	rs668032	C	T	0.233598	1006
13	rs599142	T	C	0.233598	1006
13	rs147704952	G	A	0.00894632	1006
13	rs666352	T	G	0.234592	1006
13	rs666289	T	A	0.234592	1006
13	rs1924187	A	G	0.587475	1006
13	rs7991530	G	A	0.511928	1006
13	rs7335783	C	T	0.11332	1006
13	rs4943566	T	C	0.258449	1006
13	rs617657	G	C	0.498012	1006
13	rs4943568	G	A	0.0208748	1006
13	rs591732	T	G	0.779324	1006
13	rs683479	T	C	0.67992	1006
13	rs17057339	T	C	0.027833	1006
13	rs668103	A	C	0.350895	1006
13	rs668491	G	A	0.358847	1006
13	rs654410	A	G	0.306163	1006
13	rs17057348	T	C	0.0457256	1006
13	rs80312854	T	C	0.0457256	1006
13	rs1924184	A	G	0.306163	1006
13	rs1924182	G	A	0.306163	1006
13	rs12863491	C	G	0.315109	1006
13	rs73174715	G	T	0.0248509	1006
13	rs74047695	C	G	0.0984095	1006
13	rs34082417	T	C	0.0467197	1006
13	rs624391	C	T	0.324056	1006
13	rs1360926	A	T	0.32505	1006
13	rs612986	G	A	0.317097	1006
13	rs73454191	C	G	0.0457256	1006
13	rs78654333	G	C	0.0457256	1006
13	rs677564	T	C	0.33002	1006
13	rs117916164	C	T	0.0228628	1006
13	rs117497426	A	G	0.026839	1006
13	rs597379	T	A	0.329026	1006
13	rs596558	C	T	0.329026	1006
13	rs652170	C	A	0.298211	1006
13	rs56148694	A	C	0.138171	1006
13	rs143504215	C	G	0.0178926	1006
13	rs599850	T	C	0.33002	1006
13	rs9576469	G	A	0.234592	1006
13	rs601260	T	C	0.319085	1006
13	rs628517	G	C	0.310139	1006
13	rs7995622	G	C	0.137177	1006
13	rs140386189	A	G	0.0109344	1006
13	rs78557566	A	G	0.0506958	1006
13	rs9532177	C	T	0.215706	1006
13	rs9532178	C	T	0.176938	1006
13	rs7325022	A	G	0.0984095	1006
13	rs7317927	C	T	0.0526839	1006
13	rs661155	G	A	0.291252	1006
13	rs78394600	A	T	0.0337972	1006
13	rs583185	G	A	0.602386	1006
13	rs17293303	A	G	0.152087	1006
13	rs77550498	A	G	0.083499	1006
13	rs17057355	G	A	0.0666004	1006
13	rs117205908	G	A	0.0745527	1006
13	rs193099812	G	A	0.028827	1006
13	rs73456013	C	T	0.0745527	1006
13	rs115178267	A	G	0.0735586	1006
13	rs78775282	G	T	0.0337972	1006
13	rs1924181	A	G	0.696819	1006
13	rs9548231	A	T	0.485089	1006
13	rs640819	T	G	0.213718	1006
13	rs9548232	A	G	0.485089	1006
13	rs9548233	T	C	0.558648	1006
13	rs9548234	C	T	0.558648	1006
13	rs9576471	A	G	0.319085	1006
13	rs2875134	G	A	0.485089	1006
13	rs113110117	C	T	0.0119284	1006
13	rs6563588	A	G	0.568588	1006
13	rs2251904	G	A	0.213718	1006
13	rs7997362	T	A	0.0715706	1006
13	rs2496569	G	A	0.173956	1006
13	rs9548235	T	C	0.828032	1006
13	rs9576472	A	C	0.228628	1006
13	rs17057380	A	G	0.0715706	1006
13	rs75828634	G	A	0.0258449	1006
13	rs9566315	T	C	0.229622	1006
13	rs9576473	A	C	0.229622	1006
13	rs76555072	T	A	0.0715706	1006
13	rs2460310	C	A	0.203777	1006
13	rs2460311	T	C	0.432406	1006
13	rs77409515	T	A	0.0715706	1006
13	rs12584611	C	T	0.22664	1006
13	rs12585427	T	G	0.22664	1006
13	rs117032778	C	G	0.0109344	1006
13	rs9576474	T	C	0.228628	1006
13	rs2460312	A	G	0.203777	1006
13	rs28524476	A	T	0.227634	1006
13	rs9576475	G	A	0.228628	1006
13	rs9576476	T	A	0.228628	1006
13	rs2496578	A	C	0.432406	1006
13	rs117547552	C	G	0.0109344	1006
13	rs7988003	G	A	0.228628	1006
13	rs2460323	C	G	0.431412	1006
13	rs2460322	C	T	0.203777	1006
13	rs2460321	C	T	0.432406	1006
13	rs2460319	A	G	0.916501	1006
13	rs2496580	G	A	0.16004	1006
13	rs73456059	G	C	0.0715706	1006
13	rs2460316	C	T	0.512922	1006
13	rs2323707	A	T	0.203777	1006
13	rs2460314	C	T	0.203777	1006
13	rs78800478	T	C	0.0715706	1006
13	rs144432254	T	C	0.0675944	1006
13	rs1320243	T	C	0.309145	1006
13	rs1320242	G	T	0.203777	1006
13	rs9566316	T	C	0.309145	1006
13	rs118087779	T	G	0.0188867	1006
13	rs9603333	G	A	0.310139	1006
13	rs17294322	T	G	0.0119284	1006
13	rs10507468	A	G	0.485089	1006
13	rs9315557	G	A	0.309145	1006
13	rs2496563	A	G	0.203777	1006
13	rs2496564	G	C	0.513917	1006
13	rs71198475	C	T	0.237575	1006
13	rs58194982	C	T	0.309145	1006
13	rs9315558	T	C	0.203777	1006
13	rs34028981	C	T	0.239563	1006
13	rs2460324	T	G	0.916501	1006
13	rs112593331	T	G	0.084493	1006
13	rs9532179	T	G	0.916501	1006
13	rs12866625	A	G	0.239563	1006
13	rs66866803	C	T	0.301193	1006
13	rs9594259	G	A	0.239563	1006
13	rs9315559	C	T	0.710736	1006
13	rs9315560	T	A	0.710736	1006
13	rs1814935	G	C	0.239563	1006
13	rs9576477	T	C	0.483101	1006
13	rs2323708	C	T	0.203777	1006
13	rs9315561	C	A	0.239563	1006
13	rs9315562	T	A	0.228628	1006
13	rs9315563	G	A	0.712724	1006
13	rs2244768	A	C	0.203777	1006
13	rs74498077	C	A	0.0785288	1006
13	rs2001430	G	A	0.712724	1006
13	rs9566318	T	C	0.712724	1006
13	rs9576478	C	G	0.71173	1006
13	rs11617000	G	T	0.470179	1006
13	rs9548237	A	C	0.472167	1006
13	rs55710392	C	A	0.0427435	1006
13	rs2460328	T	G	0.202783	1006
13	rs4466961	G	A	0.710736	1006
13	rs56180124	G	A	0.0427435	1006
13	rs4144127	G	A	0.72167	1006
13	rs4290361	G	C	0.710736	1006
13	rs4245388	T	A	0.72167	1006
13	rs4941889	C	T	0.722664	1006
13	rs9548241	C	T	0.481113	1006
13	rs4265690	A	G	0.72167	1006
13	rs2460303	G	A	0.202783	1006
13	rs79681211	G	C	0.0427435	1006
13	rs1962099	T	C	0.72167	1006
13	rs138778984	C	A	0.0208748	1006
13	rs1123325	C	T	0.481113	1006
13	rs111373986	A	C	0.0337972	1006
13	rs4429168	G	A	0.72167	1006
13	rs73174734	G	A	0.164016	1006
13	rs9315564	A	G	0.72167	1006
13	rs9576480	A	T	0.227634	1006
13	rs7490892	T	C	0.72167	1006
13	rs2496572	T	C	0.202783	1006
13	rs2254814	G	C	0.202783	1006
13	rs17057447	C	G	0.0735586	1006
13	rs2323710	T	A	0.710736	1006
13	rs2254802	G	A	0.202783	1006
13	rs2460304	A	T	0.202783	1006
13	rs9532181	G	C	0.481113	1006
13	rs2460305	T	A	0.215706	1006
13	rs2496573	T	C	0.203777	1006
13	rs2496574	G	A	0.202783	1006
13	rs2460306	T	C	0.204771	1006
13	rs12876396	T	C	0.238569	1006
13	rs73174737	C	A	0.0427435	1006
13	rs9548242	A	G	0.719682	1006
13	rs9566319	T	C	0.227634	1006
13	rs2323711	A	G	0.238569	1006
13	rs2254209	G	C	0.203777	1006
13	rs11842885	A	T	0.479125	1006
13	rs61949068	A	C	0.314115	1006
13	rs73456084	T	C	0.0765408	1006
13	rs4548734	T	A	0.238569	1006
13	rs9576481	T	C	0.479125	1006
13	rs55661394	G	A	0.0427435	1006
13	rs9576482	T	G	0.239563	1006
13	rs9603334	C	A	0.238569	1006
13	rs71439757	T	C	0.238569	1006
13	rs111487350	T	C	0.0337972	1006
13	rs9315565	A	G	0.238569	1006
13	rs2202120	A	T	0.470179	1006
13	rs2202121	A	T	0.751491	1006
13	rs2202122	A	G	0.470179	1006
13	rs73174741	C	T	0.0427435	1006
13	rs2173952	G	C	0.751491	1006
13	rs2134209	C	T	0.751491	1006
13	rs4594119	T	C	0.751491	1006
13	rs35068397	T	C	0.270378	1006
13	rs190095880	G	A	0.0149105	1006
13	rs4383021	C	T	0.749503	1006
13	rs9576484	G	A	0.749503	1006
13	rs9576485	A	C	0.749503	1006
13	rs9603335	T	G	0.760437	1006
13	rs4614591	G	C	0.749503	1006
13	rs4520716	G	A	0.749503	1006
13	rs4281590	C	A	0.281312	1006
13	rs4592525	G	C	0.760437	1006
13	rs4453349	C	A	0.749503	1006
13	rs4473056	A	G	0.749503	1006
13	rs7999730	A	G	0.749503	1006
13	rs7997942	G	A	0.749503	1006
13	rs7999258	C	T	0.750497	1006
13	rs473531	G	A	0.161034	1006
13	rs9548246	T	C	0.750497	1006
13	rs4547225	T	A	0.750497	1006
13	rs4534702	A	C	0.750497	1006
13	rs4457874	C	T	0.749503	1006
13	rs4054427	T	C	0.751491	1006
13	rs4418934	G	C	0.749503	1006
13	rs3903006	C	T	0.749503	1006
13	rs61949069	G	A	0.457256	1006
13	rs7325481	T	C	0.748509	1006
13	rs75907465	C	A	0.0447316	1006
13	rs151167469	G	A	0.0228628	1006
13	rs603411	T	C	0.161034	1006
13	rs603443	T	C	0.161034	1006
13	rs603886	A	G	0.162028	1006
13	rs4054430	T	C	0.751491	1006
13	rs604312	C	T	0.914513	1006
13	rs523444	A	C	0.162028	1006
13	rs144306807	C	T	0.0308151	1006
13	rs593447	C	T	0.162028	1006
13	rs9548247	C	A	0.468191	1006
13	rs12584071	A	T	0.282306	1006
13	rs619090	C	T	0.914513	1006
13	rs7320458	T	G	0.468191	1006
13	rs7338934	A	G	0.468191	1006
13	rs7336867	G	A	0.468191	1006
13	rs6563591	T	C	0.468191	1006
13	rs9548248	C	A	0.180915	1006
13	rs6563592	G	T	0.468191	1006
13	rs75649538	A	G	0.084493	1006
13	rs9576486	C	T	0.468191	1006
13	rs624379	C	T	0.162028	1006
13	rs647504	T	C	0.162028	1006
13	rs9548250	A	G	0.469185	1006
13	rs9548251	T	C	0.469185	1006
13	rs640444	A	G	0.630219	1006
13	rs2323713	G	A	0.469185	1006
13	rs9576488	C	T	0.469185	1006
13	rs486259	A	G	0.914513	1006
13	rs9594260	C	A	0.227634	1006
13	rs666294	A	C	0.630219	1006
13	rs143686545	C	T	0.0168986	1006
13	rs6563593	G	A	0.469185	1006
13	rs75539362	A	G	0.00695825	1006
13	rs9576489	G	A	0.469185	1006
13	rs35258439	T	C	0.026839	1006
13	rs614596	T	G	0.162028	1006
13	rs1330975	T	C	0.469185	1006
13	rs35718243	G	C	0.469185	1006
13	rs1330974	C	T	0.469185	1006
13	rs605662	A	G	0.162028	1006
13	rs605680	C	T	0.913519	1006
13	rs605724	A	G	0.162028	1006
13	rs9532185	C	A	0.162028	1006
13	rs607420	G	T	0.162028	1006
13	rs111544809	A	C	0.084493	1006
13	rs9576490	C	T	0.469185	1006
13	rs9576491	C	G	0.469185	1006
13	rs9576492	C	T	0.469185	1006
13	rs9576493	T	C	0.469185	1006
13	rs56368170	G	A	0.0437376	1006
13	rs9576494	T	C	0.470179	1006
13	rs4436666	T	C	0.695825	1006
13	rs79479680	G	C	0.0188867	1006
13	rs75782087	C	T	0.0328032	1006
13	rs637764	G	T	0.162028	1006
13	rs660187	T	A	0.857853	1006
13	rs9566322	C	A	0.238569	1006
13	rs56914407	G	A	0.054672	1006
13	rs9315566	G	A	0.695825	1006
13	rs9315567	C	A	0.693837	1006
13	rs9576495	G	C	0.693837	1006
13	rs9548253	A	T	0.695825	1006
13	rs9532186	A	G	0.695825	1006
13	rs9548254	G	T	0.469185	1006
13	rs1330973	C	T	0.695825	1006
13	rs1330972	T	C	0.695825	1006
13	rs73174764	C	G	0.054672	1006
13	rs528967	T	A	0.856859	1006
13	rs667735	G	A	0.163022	1006
13	rs144434498	C	A	0.05666	1006
13	rs681799	G	T	0.157058	1006
13	rs1979866	A	C	0.701789	1006
13	rs55791822	C	T	0.0447316	1006
13	rs971225	C	T	0.740557	1006
13	rs76665727	C	G	0.0397614	1006
13	rs610642	A	C	0.156064	1006
13	rs600374	T	C	0.156064	1006
13	rs1501854	A	G	0.22664	1006
13	rs12868250	G	T	0.154076	1006
13	rs693729	C	T	0.156064	1006
13	rs112861823	T	C	0.00695825	1006
13	rs646299	A	T	0.573559	1006
13	rs17057591	G	T	0.0785288	1006
13	rs7333140	G	C	0.347913	1006
13	rs9548257	G	A	0.347913	1006
13	rs648516	C	T	0.355865	1006
13	rs7998535	C	G	0.56163	1006
13	rs7981916	T	C	0.56163	1006
13	rs1411740	G	A	0.345924	1006
13	rs7982262	T	A	0.562624	1006
13	rs685499	A	G	0.354871	1006
13	rs663329	T	C	0.917495	1006
13	rs513867	G	A	0.917495	1006
13	rs6563594	C	T	0.346918	1006
13	rs9566323	A	G	0.919483	1006
13	rs9576498	T	C	0.346918	1006
13	rs11147694	G	A	0.304175	1006
13	rs607242	A	G	0.918489	1006
13	rs575418	A	T	0.918489	1006
13	rs1330970	G	A	0.345924	1006
13	rs17229876	C	T	0.152087	1006
13	rs9603337	T	A	0.353877	1006
13	rs55766452	G	T	0.562624	1006
13	rs7984977	C	G	0.918489	1006
13	rs7983714	G	A	0.564612	1006
13	rs2496457	T	C	0.564612	1006
13	rs9532190	T	G	0.564612	1006
13	rs9532191	T	C	0.553678	1006
13	rs9532192	C	T	0.553678	1006
13	rs148552809	G	A	0.00994036	1006
13	rs9532193	C	T	0.564612	1006
13	rs9315568	C	T	0.564612	1006
13	rs553186	C	T	0.564612	1006
13	rs6563595	T	G	0.353877	1006
13	rs7322960	T	C	0.564612	1006
13	rs473755	G	A	0.564612	1006
13	rs9532194	G	A	0.232604	1006
13	rs4941890	C	T	0.301193	1006
13	rs11619263	T	C	0.152087	1006
13	rs61947570	G	A	0.223658	1006
13	rs7328911	C	A	0.578529	1006
13	rs7329712	A	C	0.346918	1006
13	rs591479	T	A	0.270378	1006
13	rs59756902	G	A	0.0805169	1006
13	rs591967	A	G	0.270378	1006
13	rs593926	C	T	0.270378	1006
13	rs604592	T	G	0.270378	1006
13	rs534440	C	T	0.26839	1006
13	rs7334491	G	C	0.346918	1006
13	rs2652576	G	C	0.23161	1006
13	rs2875154	G	A	0.261431	1006
13	rs2455414	G	A	0.26839	1006
13	rs7337189	A	T	0.346918	1006
13	rs7318940	T	C	0.340954	1006
13	rs617484	C	T	0.270378	1006
13	rs617964	A	G	0.270378	1006
13	rs657968	A	G	0.270378	1006
13	rs564527	G	C	0.26839	1006
13	rs619801	T	A	0.270378	1006
13	rs567333	T	C	0.919483	1006
13	rs151051772	T	C	0.082505	1006
13	rs2680404	G	A	0.26839	1006
13	rs2680403	G	A	0.26839	1006
13	rs2875156	G	A	0.259443	1006
13	rs114247985	T	C	0.082505	1006
13	rs547486	G	A	0.917495	1006
13	rs118046815	G	T	0.220676	1006
13	rs74507699	G	A	0.346918	1006
13	rs76589251	C	T	0.301193	1006
13	rs79749229	G	T	0.302187	1006
13	rs597502	T	C	0.919483	1006
13	rs55981300	G	C	0.56163	1006
13	rs7984892	G	A	0.346918	1006
13	rs2088911	G	A	0.563618	1006
13	rs2088912	T	C	0.261431	1006
13	rs112063475	C	T	0.0318091	1006
13	rs1360386	T	C	0.919483	1006
13	rs9548261	C	T	0.152087	1006
13	rs589679	G	A	0.918489	1006
13	rs112813885	C	T	0.301193	1006
13	rs649021	A	C	0.919483	1006
13	rs61534825	C	G	0.261431	1006
13	rs6563597	A	T	0.649105	1006
13	rs9548262	G	A	0.301193	1006
13	rs677979	A	C	0.658052	1006
13	rs9548263	G	A	0.658052	1006
13	rs143265089	A	G	0.0139165	1006
13	rs61947573	T	G	0.261431	1006
13	rs653762	T	C	0.919483	1006
13	rs11147697	A	T	0.301193	1006
13	rs11147698	C	G	0.301193	1006
13	rs3002017	A	G	0.919483	1006
13	rs9576500	C	T	0.649105	1006
13	rs61947575	A	G	0.00497018	1006
13	rs9603358	C	T	0.347913	1006
13	rs9603359	T	C	0.646123	1006
13	rs9548264	C	A	0.152087	1006
13	rs61947576	C	T	0.260437	1006
13	rs610491	T	A	0.918489	1006
13	rs612657	A	C	0.918489	1006
13	rs1553302	T	C	0.347913	1006
13	rs1553301	A	G	0.649105	1006
13	rs9566326	T	C	0.347913	1006
13	rs583573	T	C	0.918489	1006
13	rs1411738	C	T	0.22167	1006
13	rs75521495	A	T	0.0387674	1006
13	rs79596262	G	A	0.027833	1006
13	rs9548265	G	C	0.649105	1006
13	rs9548266	A	G	0.649105	1006
13	rs9548267	C	G	0.649105	1006
13	rs9576501	G	T	0.649105	1006
13	rs9566328	A	C	0.649105	1006
13	rs9576502	C	T	0.649105	1006
13	rs7333717	G	A	0.649105	1006
13	rs7317692	T	C	0.649105	1006
13	rs7317705	T	C	0.649105	1006
13	rs7333953	G	C	0.649105	1006
13	rs9566329	G	A	0.649105	1006
13	rs2455415	C	T	0.390656	1006
13	rs77047966	C	T	0.0805169	1006
13	rs75801218	A	G	0.0805169	1006
13	rs9548268	G	A	0.390656	1006
13	rs478606	G	A	0.390656	1006
13	rs501692	T	C	0.39165	1006
13	rs79684995	C	G	0.0805169	1006
13	rs145601395	T	C	0.0198807	1006
13	rs9548271	G	A	0.26839	1006
13	rs141079881	C	A	0.389662	1006
13	rs632611	G	A	0.389662	1006
13	rs632188	A	T	0.389662	1006
13	rs1698039	T	C	0.389662	1006
13	rs113439818	A	C	0.0397614	1006
13	rs665175	A	C	0.389662	1006
13	rs79331459	C	T	0.189861	1006
13	rs9566335	A	G	0.260437	1006
13	rs503698	T	C	0.389662	1006
13	rs9532201	T	C	0.26839	1006
13	rs646841	G	A	0.388668	1006
13	rs651360	C	A	0.388668	1006
13	rs650959	C	G	0.380716	1006
13	rs76614140	G	A	0.0815109	1006
13	rs648654	C	T	0.388668	1006
13	rs79222121	A	G	0.0377734	1006
13	rs139944335	T	C	0.0149105	1006
13	rs663897	C	T	0.658052	1006
13	rs564915	C	T	0.658052	1006
13	rs61947607	C	T	0.33996	1006
13	rs476464	G	A	0.658052	1006
13	rs479350	C	T	0.658052	1006
13	rs484855	T	C	0.658052	1006
13	rs607169	G	A	0.658052	1006
13	rs600009	T	C	0.658052	1006
13	rs9548303	T	A	0.26839	1006
13	rs1756468	C	T	0.658052	1006
13	rs61947608	T	C	0.0506958	1006
13	rs640436	A	C	0.658052	1006
13	rs515095	T	C	0.658052	1006
13	rs538076	C	T	0.658052	1006
13	rs75733987	G	C	0.0178926	1006
13	rs590035	T	C	0.658052	1006
13	rs589130	C	G	0.658052	1006
13	rs685366	A	G	0.658052	1006
13	rs9548305	C	T	0.276342	1006
13	rs571132	T	G	0.658052	1006
13	rs1714630	G	A	0.658052	1006
13	rs572898	C	T	0.658052	1006
13	rs622645	C	T	0.658052	1006
13	rs622622	A	G	0.658052	1006
13	rs56407273	T	G	0.055666	1006
13	rs7991305	T	C	0.26839	1006
13	rs7987045	A	C	0.269384	1006
13	rs670831	G	A	0.658052	1006
13	rs517612	C	T	0.658052	1006
13	rs653089	G	A	0.658052	1006
13	rs4405433	C	T	0.66004	1006
13	rs9548306	T	C	0.66004	1006
13	rs668924	C	A	0.405567	1006
13	rs658206	C	T	0.456262	1006
13	rs17296374	C	A	0.0188867	1006
13	rs9548307	C	T	0.105368	1006
13	rs656044	A	G	0.72167	1006
13	rs607574	C	T	0.380716	1006
13	rs606702	C	T	0.310139	1006
13	rs17230677	T	C	0.0149105	1006
13	rs9594267	G	A	0.983101	1006
13	rs1330967	C	T	0.983101	1006
13	rs1330968	T	C	0.983101	1006
13	rs146629758	C	T	0.0149105	1006
13	rs1854810	G	A	0.983101	1006
13	rs138799098	G	A	0.0149105	1006
13	rs117793833	C	G	0.0487078	1006
13	rs4943581	C	T	0.956262	1006
13	rs77461712	C	T	0.0149105	1006
13	rs74047524	G	T	0.026839	1006
13	rs514830	A	G	0.984095	1006
13	rs74709934	G	T	0.026839	1006
13	rs116980169	C	T	0.0367793	1006
13	rs139523547	C	A	0.0149105	1006
13	rs2173950	G	A	0.983101	1006
13	rs142778575	T	C	0.0149105	1006
13	rs138837792	G	T	0.0149105	1006
13	rs146211116	T	C	0.0149105	1006
13	rs17230915	G	A	0.0149105	1006
13	rs7987925	G	A	0.955268	1006
13	rs113282634	C	A	0.0149105	1006
13	rs144595821	C	T	0.0159046	1006
13	rs118145383	G	A	0.0337972	1006
13	rs9315573	T	G	0.977137	1006
13	rs117309864	C	T	0.0159046	1006
13	rs73460205	A	G	0.0178926	1006
13	rs117663624	C	G	0.0159046	1006
13	rs73460206	C	T	0.0159046	1006
13	rs7317565	A	G	0.0178926	1006
13	rs17057716	G	A	0.0178926	1006
13	rs74047533	T	A	0.0178926	1006
13	rs17296794	G	A	0.0159046	1006
13	rs6563608	T	G	0.977137	1006
13	rs605579	G	A	0.0178926	1006
13	rs137866520	G	A	0.0159046	1006
13	rs546681	T	G	0.0178926	1006
13	rs552296	T	C	0.0178926	1006
13	rs139367050	A	G	0.0159046	1006
13	rs143287967	T	C	0.0159046	1006
13	rs73460223	C	G	0.0178926	1006
13	rs2104818	T	C	0.0178926	1006
13	rs2094893	C	A	0.0178926	1006
13	rs1330976	T	C	0.0178926	1006
13	rs61087779	C	T	0.0178926	1006
13	rs17057738	C	A	0.0178926	1006
13	rs526103	C	T	0.0178926	1006
13	rs55671132	T	C	0.0178926	1006
13	rs111368796	C	T	0.0178926	1006
13	rs2455407	T	C	0.0178926	1006
13	rs61569024	C	T	0.0178926	1006
13	rs58014955	G	T	0.0178926	1006
13	rs73460238	G	T	0.0178926	1006
13	rs6563609	T	C	0.977137	1006
13	rs73460239	G	A	0.0178926	1006
13	rs17057757	C	T	0.0178926	1006
13	rs73460244	T	A	0.0178926	1006
13	rs17231243	T	C	0.0159046	1006
13	rs7334232	A	G	0.0178926	1006
13	rs1878948	C	T	0.0178926	1006
13	rs6563610	A	C	0.0178926	1006
13	rs4310732	A	G	0.0159046	1006
13	rs1501853	T	C	0.0159046	1006
13	rs608497	T	C	0.982107	1006
13	rs652460	C	T	0.984095	1006
13	rs113597157	G	A	0.0367793	1006
13	rs151145690	G	A	0.0159046	1006
13	rs17297214	G	A	0.0159046	1006
13	rs10514844	G	C	0.0159046	1006
13	rs2496466	T	C	0.984095	1006
13	rs9315574	G	A	0.982107	1006
13	rs9285122	C	T	0.979125	1006
13	rs113853738	G	A	0.0159046	1006
13	rs192853069	T	G	0.0159046	1006
13	rs77494411	C	T	0.0159046	1006
13	rs143705916	A	G	0.0159046	1006
13	rs140253087	A	G	0.0159046	1006
13	rs75208594	G	A	0.0208748	1006
13	rs117636818	C	T	0.0159046	1006
13	rs2481877	T	C	0.977137	1006
13	rs2496473	C	T	0.977137	1006
13	rs2496475	G	A	0.977137	1006
13	rs1330958	T	G	0.977137	1006
13	rs2496476	A	G	0.977137	1006
13	rs2019520	A	G	0.977137	1006
13	rs17297815	T	C	0.0109344	1006
13	rs1553300	T	G	0.977137	1006
13	rs2231323	A	G	0.977137	1006
13	rs2231328	T	C	0.977137	1006
13	rs2231330	A	T	0.977137	1006
13	rs2231331	C	G	0.0159046	1006
13	rs2231332	T	C	0.977137	1006
13	rs17298046	A	C	0.0357853	1006
13	rs2485789	G	A	0.977137	1006
13	rs17232348	T	G	0.0228628	1006
13	rs2485788	T	A	0.977137	1006
13	rs2150468	T	G	0.977137	1006
13	rs2481879	C	G	0.977137	1006
13	rs118118396	C	T	0.0119284	1006
13	rs2481880	C	T	0.977137	1006
13	rs9548318	T	C	0.977137	1006
13	rs2150469	A	G	0.979125	1006
13	rs2485786	C	T	0.977137	1006
13	rs2485785	G	T	0.977137	1006
13	rs9532209	A	G	0.977137	1006
13	rs117241937	T	C	0.00994036	1006
13	rs61947646	T	G	0.0795229	1006
13	rs41292745	T	C	0.0258449	1006
13	rs2485783	A	G	0.977137	1006
13	rs11693	G	A	0.977137	1006
13	rs1360385	T	A	0.977137	1006
13	rs2455412	T	C	0.977137	1006
13	rs2496456	T	G	0.977137	1006
13	rs9548320	A	G	0.977137	1006
13	rs1980984	G	A	0.977137	1006
13	rs144987007	T	C	0.0178926	1006
13	rs986773	T	C	0.977137	1006
13	rs74499500	T	C	0.0238569	1006
13	rs7338958	A	G	0.976143	1006
13	rs7983174	G	C	0.977137	1006
13	rs7325018	G	A	0.977137	1006
13	rs117506696	C	T	0.0178926	1006
13	rs7326913	C	T	0.977137	1006
13	rs7332974	T	G	0.977137	1006
13	rs7326028	G	T	0.977137	1006
13	rs1576610	C	T	0.977137	1006
13	rs1576611	A	T	0.977137	1006
13	rs138119201	C	T	0.0159046	1006
13	rs7335723	C	T	0.977137	1006
13	rs75703481	A	T	0.0109344	1006
13	rs1330960	A	G	0.977137	1006
13	rs61947649	T	A	0.22167	1006
13	rs4943583	G	A	0.977137	1006
13	rs4943584	T	G	0.977137	1006
13	rs4943585	G	A	0.977137	1006
13	rs4943586	G	A	0.977137	1006
13	rs61948600	C	A	0.22167	1006
13	rs1330963	T	G	0.976143	1006
13	rs1330964	G	A	0.977137	1006
13	rs1330965	C	T	0.977137	1006
13	rs117312535	A	G	0.0218688	1006
13	rs7319266	T	A	0.594433	1006
13	rs77340071	A	T	0.0328032	1006
13	rs77456505	C	T	0.0159046	1006
13	rs77904906	C	G	0.0159046	1006
13	rs9532218	C	A	0.977137	1006
13	rs78586852	C	T	0.0159046	1006
13	rs79810064	T	C	0.00994036	1006
13	rs9548330	G	T	0.167992	1006
13	rs116899736	A	G	0.0168986	1006
13	rs17057957	C	T	0.0129225	1006
13	rs17057959	T	C	0.167992	1006
13	rs2485775	A	G	0.199801	1006
13	rs150686697	G	A	0.0347913	1006
13	rs9532221	T	A	0.166998	1006
13	rs2485773	A	G	0.199801	1006
13	rs76786474	C	A	0.0248509	1006
13	rs115534574	T	C	0.0168986	1006
13	rs117725756	T	A	0.0178926	1006
13	rs73176737	C	T	0.0178926	1006
13	rs73462348	T	C	0.0178926	1006
13	rs2496462	G	C	0.0139165	1006
13	rs17233628	G	T	0.0178926	1006
13	rs9548332	G	A	0.00695825	1006
13	rs1933369	T	A	0.199801	1006
13	rs12427831	A	G	0.239563	1006
13	rs17233698	G	A	0.0129225	1006
13	rs17299513	G	A	0.0178926	1006
13	rs139865112	C	T	0.0178926	1006
13	rs9315575	C	G	0.167992	1006
13	rs17233824	G	A	0.0109344	1006
13	rs2485771	G	A	0.0318091	1006
13	rs2496463	T	C	0.199801	1006
13	rs2496464	A	T	0.199801	1006
13	rs16801	A	G	0.185885	1006
13	rs1933368	A	G	0.0129225	1006
13	rs77676645	A	C	0.0178926	1006
13	rs9532225	G	T	0.166998	1006
13	rs4494415	T	C	0.0129225	1006
13	rs4586303	G	A	0.166998	1006
13	rs117486336	A	G	0.0178926	1006
13	rs117694645	G	A	0.0178926	1006
13	rs9315576	A	C	0.198807	1006
13	rs117434758	A	G	0.0178926	1006
13	rs6650362	C	A	0.196819	1006
13	rs80154904	A	C	0.0208748	1006
13	rs73176738	G	T	0.00596421	1006
13	rs73176739	A	G	0.17495	1006
13	rs1933367	T	G	0.17495	1006
13	rs9548333	G	T	0.163022	1006
13	rs17058015	A	G	0.17495	1006
13	rs142766407	G	A	0.0208748	1006
13	rs80166516	G	A	0.0168986	1006
13	rs9548334	G	A	0.163022	1006
13	rs77928509	C	T	0.0208748	1006
13	rs117270236	T	C	0.00994036	1006
13	rs8001586	A	G	0.0208748	1006
13	rs73176740	T	C	0.0208748	1006
13	rs9548335	G	T	0.201789	1006
13	rs1344248	G	A	0.163022	1006
13	rs9532226	A	G	0.375746	1006
13	rs73176741	A	T	0.150099	1006
13	rs59787347	G	A	0.150099	1006
13	rs146631991	G	A	0.0208748	1006
13	rs75741589	T	C	0.0377734	1006
13	rs181214855	T	A	0.0139165	1006
13	rs2211019	G	A	0.374751	1006
13	rs7329452	T	G	0.353877	1006
13	rs9548337	G	A	0.333002	1006
13	rs190197192	A	G	0.00994036	1006
13	rs73176743	A	C	0.168986	1006
13	rs117634264	G	A	0.0178926	1006
13	rs17299897	T	C	0.215706	1006
13	rs115921196	A	G	0.0188867	1006
13	rs1933363	T	C	0.33996	1006
13	rs117516652	A	G	0.0188867	1006
13	rs66947487	C	A	0.145129	1006
13	rs9576530	T	C	0.194831	1006
13	rs9576532	G	T	0.341948	1006
13	rs9576533	T	C	0.178926	1006
13	rs7491472	T	C	0.324056	1006
13	rs67869885	C	G	0.16501	1006
13	rs9576534	C	T	0.176938	1006
13	rs79048268	G	T	0.0178926	1006
13	rs9548338	A	G	0.323062	1006
13	rs9548339	G	A	0.341948	1006
13	rs76913487	G	A	0.0198807	1006
13	rs7489942	G	A	0.322068	1006
13	rs9548340	G	C	0.322068	1006
13	rs75272296	T	G	0.0178926	1006
13	rs9548341	A	G	0.341948	1006
13	rs9548342	C	T	0.322068	1006
13	rs113152697	C	T	0.0178926	1006
13	rs9576537	T	C	0.436382	1006
13	rs9548344	T	C	0.322068	1006
13	rs115045121	C	A	0.0178926	1006
13	rs73176745	C	A	0.0208748	1006
13	rs7331377	T	C	0.341948	1006
13	rs7331690	C	G	0.340954	1006
13	rs9548345	C	T	0.176938	1006
13	rs10514845	A	C	0.0178926	1006
13	rs1890280	G	A	0.322068	1006
13	rs1890279	T	C	0.176938	1006
13	rs577254176	T	G	0.0178926	1006
13	rs7329004	A	G	0.340954	1006
13	rs9548347	T	A	0.176938	1006
13	rs7998205	C	T	0.188867	1006
13	rs143989901	T	C	0.0178926	1006
13	rs116928510	A	G	0.0417495	1006
13	rs117446616	C	T	0.0178926	1006
13	rs116949950	A	G	0.0178926	1006
13	rs7331691	T	A	0.341948	1006
13	rs6563618	G	A	0.341948	1006
13	rs6563619	G	A	0.341948	1006
13	rs7328507	T	C	0.658052	1006
13	rs9548348	C	T	0.322068	1006
13	rs4943587	T	C	0.658052	1006
13	rs9315578	G	C	0.322068	1006
13	rs2875193	G	A	0.658052	1006
13	rs112228974	T	C	0.0178926	1006
13	rs111326381	C	T	0.0178926	1006
13	rs9576540	C	A	0.323062	1006
13	rs2323900	T	C	0.658052	1006
13	rs9532231	C	G	0.658052	1006
13	rs9548351	A	G	0.322068	1006
13	rs138063595	A	C	0.0178926	1006
13	rs117988983	T	C	0.0337972	1006
13	rs117546679	T	A	0.0178926	1006
13	rs9315580	G	C	0.467197	1006
13	rs73464327	T	C	0.0178926	1006
13	rs9548354	G	C	0.43837	1006
13	rs118117123	G	T	0.0178926	1006
13	rs149313673	G	A	0.0178926	1006
13	rs140027913	T	A	0.00994036	1006
13	rs7326833	C	T	0.322068	1006
13	rs7332518	T	C	0.146123	1006
13	rs118182575	C	T	0.0178926	1006
13	rs7990292	G	A	0.659046	1006
13	rs9532234	G	A	0.176938	1006
13	rs73176757	C	T	0.145129	1006
13	rs143137323	T	C	0.0178926	1006
13	rs73464336	G	A	0.0178926	1006
13	rs2323903	G	C	0.658052	1006
13	rs9576543	A	G	0.33996	1006
13	rs9532235	A	C	0.180915	1006
13	rs138654989	G	A	0.0139165	1006
13	rs1933362	G	A	0.027833	1006
13	rs980285	T	C	0.659046	1006
13	rs113981854	G	C	0.0139165	1006
13	rs2323908	C	G	0.530815	1006
13	rs9548358	T	C	0.180915	1006
13	rs9603386	G	A	0.66004	1006
13	rs73464348	C	T	0.0139165	1006
13	rs147604628	A	C	0.0139165	1006
13	rs146148370	G	C	0.0139165	1006
13	rs12872909	T	C	0.32505	1006
13	rs77587757	C	T	0.0318091	1006
13	rs9594275	C	T	0.661034	1006
13	rs55808549	G	A	0.144135	1006
13	rs140352130	C	G	0.0139165	1006
13	rs9594276	C	T	0.659046	1006
13	rs190151886	G	A	0.0149105	1006
13	rs138441843	C	T	0.028827	1006
13	rs9548364	G	T	0.324056	1006
13	rs73176766	G	A	0.144135	1006
13	rs74047579	A	T	0.16501	1006
13	rs11619260	A	C	0.0258449	1006
13	rs150938927	G	A	0.0149105	1006
13	rs73176768	C	T	0.144135	1006
13	rs117808605	A	G	0.0149105	1006
13	rs9576547	G	A	0.658052	1006
13	rs2323910	C	T	0.32505	1006
13	rs9315582	T	C	0.658052	1006
13	rs9548366	T	A	0.32505	1006
13	rs138327942	C	T	0.0298211	1006
13	rs9603387	A	G	0.494036	1006
13	rs144725113	T	C	0.0149105	1006
13	rs9576548	G	C	0.659046	1006
13	rs117227735	A	G	0.0159046	1006
13	rs76169618	G	A	0.0616302	1006
13	rs73464368	A	G	0.0149105	1006
13	rs4943590	G	A	0.33996	1006
13	rs73176770	G	A	0.0218688	1006
13	rs77712498	C	A	0.0308151	1006
13	rs9548367	G	A	0.180915	1006
13	rs142926946	G	A	0.0218688	1006
13	rs9548368	C	T	0.324056	1006
13	rs9532237	G	A	0.324056	1006
13	rs9532238	T	A	0.659046	1006
13	rs2323916	G	C	0.382704	1006
13	rs2323917	C	A	0.659046	1006
13	rs9532239	A	T	0.181909	1006
13	rs1987120	A	C	0.0139165	1006
13	rs141767381	A	G	0.0178926	1006
13	rs2323925	C	A	0.143141	1006
13	rs73176779	G	A	0.0208748	1006
13	rs145496463	T	C	0.0308151	1006
13	rs111889134	C	T	0.0168986	1006
13	rs138626364	C	T	0.0159046	1006
13	rs2875194	G	T	0.143141	1006
13	rs55917529	T	C	0.146123	1006
13	rs73176786	G	T	0.158052	1006
13	rs73176788	T	C	0.159046	1006
13	rs9532240	C	T	0.0318091	1006
13	rs9548372	G	A	0.181909	1006
13	rs12860660	T	C	0.181909	1006
13	rs73176789	G	A	0.0168986	1006
13	rs2323928	G	A	0.642147	1006
13	rs117825930	T	C	0.054672	1006
13	rs73176791	C	A	0.158052	1006
13	rs6563621	T	C	0.159046	1006
13	rs73180707	G	T	0.0168986	1006
13	rs73180708	T	C	0.0168986	1006
13	rs7994859	T	C	0.818091	1006
13	rs6563622	A	C	0.818091	1006
13	rs78648141	A	G	0.0238569	1006
13	rs115042384	C	T	0.0218688	1006
13	rs9548374	T	C	0.642147	1006
13	rs4943593	A	G	0.158052	1006
13	rs4254186	G	A	0.642147	1006
13	rs73180710	T	G	0.0168986	1006
13	rs73180712	A	G	0.158052	1006
13	rs9548376	C	A	0.801193	1006
13	rs9576552	C	A	0.642147	1006
13	rs2323929	T	C	0.818091	1006
13	rs7335374	T	C	0.642147	1006
13	rs73180713	C	G	0.028827	1006
13	rs2323930	A	G	0.642147	1006
13	rs2323931	A	C	0.818091	1006
13	rs4943594	T	C	0.818091	1006
13	rs142004202	C	T	0.027833	1006
13	rs73180714	C	T	0.158052	1006
13	rs9576555	A	G	0.450298	1006
13	rs12429683	T	C	0.180915	1006
13	rs61948653	C	T	0.0377734	1006
13	rs117237456	G	A	0.0248509	1006
13	rs73180715	A	G	0.0168986	1006
13	rs9566342	T	C	0.178926	1006
13	rs9635094	T	A	0.196819	1006
13	rs73180716	A	C	0.0178926	1006
13	rs10507473	A	T	0.199801	1006
13	rs9576556	G	A	0.462227	1006
13	rs9548377	G	A	0.201789	1006
13	rs138428133	C	A	0.0149105	1006
13	rs117105733	G	A	0.0178926	1006
13	rs73180718	T	A	0.0168986	1006
13	rs73180719	G	A	0.0188867	1006
13	rs56329947	G	A	0.0168986	1006
13	rs9576557	T	C	0.2167	1006
13	rs73180721	T	C	0.0168986	1006
13	rs9548379	A	G	0.217694	1006
13	rs77760559	C	T	0.0626243	1006
13	rs142410674	G	A	0.0168986	1006
13	rs118072315	C	T	0.0159046	1006
13	rs73180722	C	A	0.0168986	1006
13	rs9548380	T	C	0.217694	1006
13	rs73180723	G	C	0.0168986	1006
13	rs34903169	A	G	0.217694	1006
13	rs9532246	T	A	0.195825	1006
13	rs73180725	A	G	0.0168986	1006
13	rs9548381	C	T	0.212724	1006
13	rs2323932	A	T	0.2167	1006
13	rs9576558	A	T	0.195825	1006
13	rs73180727	G	A	0.0208748	1006
13	rs73180728	G	A	0.0168986	1006
13	rs73180729	T	C	0.0168986	1006
13	rs17300906	T	C	0.0785288	1006
13	rs9548382	G	A	0.217694	1006
13	rs138766594	C	A	0.0139165	1006
13	rs2323934	A	G	0.186879	1006
13	rs79450803	T	C	0.0357853	1006
13	rs73180730	C	T	0.0168986	1006
13	rs118186412	C	T	0.0119284	1006
13	rs9532249	G	A	0.790258	1006
13	rs9532250	A	G	0.981113	1006
13	rs9532251	A	C	0.981113	1006
13	rs9566343	G	T	0.799205	1006
13	rs78091902	A	G	0.0785288	1006
13	rs2323935	T	C	0.983101	1006
13	rs2323936	C	T	0.981113	1006
13	rs2323937	A	T	0.981113	1006
13	rs9548383	A	G	0.16004	1006
13	rs9315584	C	T	0.16004	1006
13	rs9566344	T	C	0.16004	1006
13	rs73180731	A	C	0.0159046	1006
13	rs2323938	C	T	0.982107	1006
13	rs2323939	C	A	0.981113	1006
13	rs2323940	C	T	0.983101	1006
13	rs9315585	A	G	0.821074	1006
13	rs77158721	C	T	0.0109344	1006
13	rs2323881	G	C	0.982107	1006
13	rs4470033	A	T	0.821074	1006
13	rs7993470	A	G	0.814115	1006
13	rs77468593	T	C	0.0178926	1006
13	rs9548385	G	A	0.16004	1006
13	rs9548386	C	T	0.981113	1006
13	rs9576560	C	T	0.846918	1006
13	rs56407301	G	A	0.0159046	1006
13	rs149124572	C	T	0.0178926	1006
13	rs55861800	T	G	0.0159046	1006
13	rs73180734	C	G	0.0168986	1006
13	rs7333211	A	G	0.982107	1006
13	rs73180736	C	T	0.0159046	1006
13	rs9576561	G	A	0.845924	1006
13	rs17242067	G	A	0.132207	1006
13	rs2323882	C	G	0.845924	1006
13	rs2323883	T	C	0.845924	1006
13	rs73180738	G	A	0.0159046	1006
13	rs73180740	G	A	0.0159046	1006
13	rs7330089	G	A	0.982107	1006
13	rs12875233	T	A	0.133201	1006
13	rs73180742	C	T	0.0347913	1006
13	rs73180743	T	C	0.0159046	1006
13	rs73180744	G	C	0.0159046	1006
13	rs7984858	A	C	0.845924	1006
13	rs9576562	A	G	0.135189	1006
13	rs113049438	T	C	0.0159046	1006
13	rs74580234	T	C	0.0626243	1006
13	rs6563625	G	A	0.982107	1006
13	rs4943597	G	A	0.845924	1006
13	rs9548389	T	C	0.135189	1006
13	rs73180746	T	C	0.0159046	1006
13	rs4943600	T	C	0.982107	1006
13	rs73180747	C	G	0.0159046	1006
13	rs73180748	G	T	0.0159046	1006
13	rs117731791	C	T	0.0168986	1006
13	rs7331928	G	A	0.982107	1006
13	rs9548392	C	T	0.845924	1006
13	rs9548393	G	C	0.135189	1006
13	rs9548395	T	C	0.981113	1006
13	rs61947497	C	A	0.135189	1006
13	rs9548396	C	A	0.135189	1006
13	rs9532255	A	G	0.982107	1006
13	rs9532256	T	C	0.135189	1006
13	rs9548398	C	T	0.135189	1006
13	rs9548399	C	G	0.135189	1006
13	rs73180752	T	C	0.0159046	1006
13	rs7338838	T	C	0.845924	1006
13	rs73180753	G	A	0.0159046	1006
13	rs76436300	G	T	0.147117	1006
13	rs9532258	T	G	0.135189	1006
13	rs9566346	C	G	0.135189	1006
13	rs4497533	T	C	0.845924	1006
13	rs4277225	A	G	0.845924	1006
13	rs61947499	G	T	0.0149105	1006
13	rs9548400	T	G	0.135189	1006
13	rs138022055	T	C	0.0188867	1006
13	rs9576569	T	A	0.153082	1006
13	rs7320842	C	G	0.153082	1006
13	rs7983501	G	A	0.845924	1006
13	rs9576570	T	C	0.845924	1006
13	rs9566347	C	T	0.845924	1006
13	rs77063359	A	G	0.028827	1006
13	rs73180758	G	C	0.0178926	1006
13	rs73180759	T	C	0.0298211	1006
13	rs73180761	T	A	0.0159046	1006
13	rs73180763	T	C	0.0626243	1006
13	rs61947500	C	T	0.16998	1006
13	rs60011992	A	G	0.0178926	1006
13	rs7492053	G	A	0.135189	1006
13	rs7489350	A	G	0.135189	1006
13	rs55796703	G	A	0.0178926	1006
13	rs55901454	T	C	0.0178926	1006
13	rs7991773	T	G	0.845924	1006
13	rs73182783	C	G	0.0159046	1006
13	rs9548404	A	G	0.135189	1006
13	rs117775046	A	G	0.0516899	1006
13	rs9548405	A	G	0.135189	1006
13	rs1986376	C	T	0.845924	1006
13	rs116536591	T	C	0.0109344	1006
13	rs9548406	A	G	0.136183	1006
13	rs9548407	C	A	0.135189	1006
13	rs145875195	C	T	0.0129225	1006
13	rs73182786	C	T	0.0168986	1006
13	rs9315594	A	T	0.153082	1006
13	rs73182787	C	T	0.0159046	1006
13	rs111632860	G	A	0.0159046	1006
13	rs9548410	G	A	0.135189	1006
13	rs9315595	C	G	0.135189	1006
13	rs73182788	T	C	0.0159046	1006
13	rs2323889	C	A	0.845924	1006
13	rs9315596	C	T	0.135189	1006
13	rs41292747	C	A	0.0159046	1006
13	rs41292749	A	G	0.0159046	1006
13	rs9548411	G	A	0.180915	1006
13	rs73182789	G	A	0.0159046	1006
13	rs2805075	A	C	0.153082	1006
13	rs7318447	A	T	0.0178926	1006
13	rs9594281	G	A	0.084493	1006
13	rs7323840	T	C	0.0178926	1006
13	rs7318322	C	A	0.152087	1006
13	rs9594282	T	C	0.028827	1006
13	rs1023832	C	T	0.0178926	1006
13	rs7989095	A	G	0.0178926	1006
13	rs12875770	A	T	0.134195	1006
13	rs1023831	G	C	0.134195	1006
13	rs1023830	A	G	0.134195	1006
13	rs116864539	C	T	0.0337972	1006
13	rs9548412	G	A	0.132207	1006
13	rs2805077	T	C	0.159046	1006
13	rs8001021	G	A	0.134195	1006
13	rs7986287	C	T	0.143141	1006
13	rs9576574	A	C	0.142147	1006
13	rs17242563	T	C	0.0139165	1006
13	rs61947522	C	T	0.0139165	1006
13	rs17242647	A	G	0.134195	1006
13	rs9576575	C	T	0.133201	1006
13	rs73182793	C	G	0.0159046	1006
13	rs79868069	T	A	0.119284	1006
13	rs2595569	T	C	0.16004	1006
13	rs145380907	T	C	0.0159046	1006
13	rs9532259	C	T	0.133201	1006
13	rs116872409	T	C	0.0188867	1006
13	rs146176481	A	G	0.0119284	1006
13	rs73182795	T	A	0.0159046	1006
13	rs143921782	T	C	0.0178926	1006
13	rs17058278	C	T	0.0168986	1006
13	rs17058283	T	G	0.0168986	1006
13	rs2595568	C	T	0.166004	1006
13	rs73182796	A	G	0.0228628	1006
13	rs9566348	C	T	0.132207	1006
13	rs57803668	A	G	0.0168986	1006
13	rs12867926	G	A	0.027833	1006
13	rs9548413	T	C	0.527833	1006
13	rs9548414	G	C	0.131213	1006
13	rs9548415	T	A	0.131213	1006
13	rs150044727	G	A	0.0168986	1006
13	rs73182798	A	C	0.0159046	1006
13	rs111646466	C	T	0.0159046	1006
13	rs2595566	G	C	0.166004	1006
13	rs61947524	G	A	0.15507	1006
13	rs9532260	C	A	0.15507	1006
13	rs41513544	A	G	0.0626243	1006
13	rs2595565	T	C	0.166004	1006
13	rs77228841	G	A	0.0238569	1006
13	rs9548416	G	A	0.028827	1006
13	rs142674745	G	T	0.0159046	1006
13	rs9548417	G	C	0.15507	1006
13	rs9576581	C	T	0.131213	1006
13	rs9566349	A	T	0.15507	1006
13	rs2805087	T	C	0.157058	1006
13	rs7989282	A	G	0.15507	1006
13	rs61947525	C	A	0.0785288	1006
13	rs2197884	A	G	0.144135	1006
13	rs2218719	G	C	0.15507	1006
13	rs73182800	G	A	0.0159046	1006
13	rs9315597	G	T	0.129225	1006
13	rs11843185	A	G	0.0248509	1006
13	rs9548418	T	C	0.129225	1006
13	rs117838030	G	A	0.0129225	1006
13	rs2805088	G	T	0.181909	1006
13	rs7336815	G	A	0.701789	1006
13	rs73453974	T	C	0.0168986	1006
13	rs4383023	C	T	0.725646	1006
13	rs10507476	G	C	0.082505	1006
13	rs17243410	G	A	0.17495	1006
13	rs2595563	C	T	0.0178926	1006
13	rs9532261	A	T	0.724652	1006
13	rs80086307	C	T	0.0815109	1006
13	rs117479218	G	A	0.0149105	1006
13	rs2805090	A	G	0.916501	1006
13	rs11840670	C	T	0.0178926	1006
13	rs9532262	A	G	0.164016	1006
13	rs7331510	T	G	0.0168986	1006
13	rs73453988	C	T	0.0168986	1006
13	rs73453989	T	C	0.0168986	1006
13	rs79812918	G	A	0.0168986	1006
13	rs79727927	C	T	0.082505	1006
13	rs117001577	C	T	0.0685885	1006
13	rs150240760	A	G	0.0119284	1006
13	rs2246344	G	T	0.750497	1006
13	rs2805091	G	A	0.750497	1006
13	rs9532263	G	A	0.16501	1006
13	rs2805094	A	G	0.916501	1006
13	rs2805095	T	A	0.725646	1006
13	rs76135497	T	A	0.0159046	1006
13	rs9548419	C	T	0.724652	1006
13	rs2805096	T	A	0.197813	1006
13	rs77932911	C	T	0.0159046	1006
13	rs75144891	C	T	0.0159046	1006
13	rs74608565	C	A	0.102386	1006
13	rs1868462	G	T	0.0159046	1006
13	rs80338631	G	T	0.082505	1006
13	rs545907537	A	T	0.0119284	1006
13	rs11619437	G	A	0.0129225	1006
13	rs2595561	A	G	0.10835	1006
13	rs2595560	G	C	0.109344	1006
13	rs9576583	C	T	0.121272	1006
13	rs117159272	G	A	0.0258449	1006
13	rs117348428	T	C	0.0159046	1006
13	rs9576584	C	A	0.121272	1006
13	rs117201151	C	T	0.0159046	1006
13	rs76172748	A	G	0.0159046	1006
13	rs2805097	A	G	0.230616	1006
13	rs75897168	T	C	0.0815109	1006
13	rs74944945	G	C	0.0159046	1006
13	rs117732251	T	C	0.0159046	1006
13	rs9566351	T	C	0.121272	1006
13	rs9566352	T	C	0.229622	1006
13	rs78430738	T	C	0.0159046	1006
13	rs79041394	A	G	0.082505	1006
13	rs117422864	C	T	0.0159046	1006
13	rs1868461	T	A	0.229622	1006
13	rs142387207	G	C	0.0228628	1006
13	rs80165339	C	A	0.0477137	1006
13	rs78617852	T	A	0.0477137	1006
13	rs74363597	A	T	0.0159046	1006
13	rs7491229	A	T	0.082505	1006
13	rs143542118	G	A	0.0159046	1006
13	rs117846003	T	C	0.0159046	1006
13	rs9548422	C	A	0.0447316	1006
13	rs146018688	A	G	0.0159046	1006
13	rs1037255	C	T	0.128231	1006
13	rs113238716	A	G	0.0159046	1006
13	rs61947529	G	C	0.114314	1006
13	rs9548423	A	G	0.862823	1006
13	rs77186363	A	T	0.0159046	1006
13	rs58805574	T	C	0.0815109	1006
13	rs7326947	T	C	0.888668	1006
13	rs150360916	T	C	0.0159046	1006
13	rs117577568	C	T	0.0188867	1006
13	rs76426435	A	G	0.0159046	1006
13	rs17058379	C	G	0.0805169	1006
13	rs9532264	G	A	0.465209	1006
13	rs117409579	A	G	0.0159046	1006
13	rs77539870	G	A	0.0159046	1006
13	rs9566353	T	C	0.111332	1006
13	rs9532265	G	A	0.467197	1006
13	rs114819467	G	A	0.0159046	1006
13	rs78639356	G	A	0.0805169	1006
13	rs2496417	C	A	0.888668	1006
13	rs9548424	T	C	0.781312	1006
13	rs77203612	G	A	0.0159046	1006
13	rs114938025	A	G	0.0159046	1006
13	rs2496422	A	T	0.791252	1006
13	rs11840890	T	C	0.111332	1006
13	rs17058383	G	A	0.0805169	1006
13	rs75553833	C	T	0.111332	1006
13	rs75346947	A	G	0.0159046	1006
13	rs190965511	C	A	0.0178926	1006
13	rs112331377	A	G	0.00795229	1006
13	rs9576585	C	T	0.107356	1006
13	rs895898	T	G	0.785288	1006
13	rs77666556	T	C	0.0159046	1006
13	rs895897	A	C	0.892644	1006
13	rs17303587	G	A	0.0318091	1006
13	rs79318357	T	C	0.0159046	1006
13	rs115695437	G	A	0.0159046	1006
13	rs9548425	T	C	0.88171	1006
13	rs7991075	A	G	0.105368	1006
13	rs9576586	C	T	0.785288	1006
13	rs117442759	T	G	0.0367793	1006
13	rs116879533	T	C	0.0735586	1006
13	rs9576587	C	T	0.107356	1006
13	rs2875218	A	C	0.892644	1006
13	rs9532266	G	T	0.892644	1006
13	rs9566354	A	T	0.250497	1006
13	rs2496407	T	A	0.315109	1006
13	rs7331608	A	T	0.682903	1006
13	rs4329795	C	T	0.251491	1006
13	rs2442344	A	G	0.261431	1006
13	rs7331440	A	C	0.251491	1006
13	rs9566355	G	A	0.054672	1006
13	rs80286178	T	C	0.0417495	1006
13	rs895895	A	G	0.251491	1006
13	rs112526494	T	C	0.0159046	1006
13	rs17244358	T	C	0.251491	1006
13	rs2442343	T	C	0.262425	1006
13	rs118087124	G	A	0.0198807	1006
13	rs144527227	C	T	0.0168986	1006
13	rs9576589	T	A	0.251491	1006
13	rs9576590	T	A	0.252485	1006
13	rs930660	G	C	0.251491	1006
13	rs930659	C	T	0.262425	1006
13	rs9594288	C	T	0.026839	1006
13	rs7991701	C	T	0.251491	1006
13	rs6563629	C	G	0.249503	1006
13	rs80267800	G	A	0.0168986	1006
13	rs2442341	T	G	0.260437	1006
13	rs9576591	C	T	0.249503	1006
13	rs9576592	T	C	0.249503	1006
13	rs2442340	A	G	0.259443	1006
13	rs2442339	G	C	0.252485	1006
13	rs2122208	T	A	0.260437	1006
13	rs2442335	C	A	0.251491	1006
13	rs2053848	A	G	0.249503	1006
13	rs2197879	A	T	0.260437	1006
13	rs2442379	A	G	0.260437	1006
13	rs73184715	G	A	0.0129225	1006
13	rs9576595	G	C	0.248509	1006
13	rs111474614	G	A	0.0139165	1006
13	rs34003364	T	A	0.026839	1006
13	rs9788341	T	C	0.249503	1006
13	rs2122212	G	A	0.719682	1006
13	rs35378642	C	T	0.249503	1006
13	rs2324005	C	T	0.457256	1006
13	rs9548427	T	C	0.0924453	1006
13	rs2496418	C	T	0.262425	1006
13	rs2496419	T	C	0.252485	1006
13	rs2496420	A	T	0.252485	1006
13	rs2442373	A	G	0.262425	1006
13	rs11147723	T	C	0.249503	1006
13	rs11147724	C	T	0.241551	1006
13	rs11147725	C	T	0.249503	1006
13	rs55860060	C	T	0.249503	1006
13	rs55922882	T	C	0.249503	1006
13	rs9634754	T	G	0.717694	1006
13	rs142232936	G	A	0.0168986	1006
13	rs12874397	C	T	0.263419	1006
13	rs41292751	C	T	0.0377734	1006
13	rs41292755	C	T	0.115308	1006
13	rs2496425	T	C	0.262425	1006
13	rs41292757	T	A	0.0377734	1006
13	rs1868463	G	A	0.054672	1006
13	rs78087545	C	T	0.0377734	1006
13	rs112683688	C	T	0.00695825	1006
13	rs2122211	T	C	0.60338	1006
13	rs74841508	T	G	0.0417495	1006
13	rs147805465	C	T	0.0208748	1006
13	rs79481972	C	T	0.0238569	1006
13	rs7992511	G	A	0.0994036	1006
13	rs2218722	A	C	0.131213	1006
13	rs9603411	T	A	0.518887	1006
13	rs2496430	G	A	0.243539	1006
13	rs5009558	A	G	0.135189	1006
13	rs77610900	T	C	0.135189	1006
13	rs9548430	G	C	0.397614	1006
13	rs78089148	C	A	0.0129225	1006
13	rs9576600	G	A	0.0974155	1006
13	rs55880170	T	C	0.244533	1006
13	rs56255874	A	G	0.0536779	1006
13	rs2496433	T	C	0.245527	1006
13	rs9603412	T	C	0.519881	1006
13	rs77800240	G	A	0.133201	1006
13	rs2496434	A	C	0.645129	1006
13	rs9548433	A	G	0.0984095	1006
13	rs112209769	T	A	0.133201	1006
13	rs143548267	C	G	0.0318091	1006
13	rs2496435	T	C	0.879722	1006
13	rs9548434	T	C	0.0984095	1006
13	rs75886986	T	G	0.0318091	1006
13	rs117579747	A	G	0.0745527	1006
13	rs9548435	C	T	0.0984095	1006
13	rs1470630	A	G	0.514911	1006
13	rs2442367	C	A	0.742545	1006
13	rs7323879	C	T	0.135189	1006
13	rs117631425	C	T	0.0308151	1006
13	rs117004056	A	G	0.0109344	1006
13	rs2197888	T	C	0.120278	1006
13	rs13378956	A	G	0.135189	1006
13	rs2442365	A	T	0.743539	1006
13	rs2442364	T	C	0.879722	1006
13	rs2496437	A	C	0.644135	1006
13	rs7338222	A	T	0.135189	1006
13	rs186058267	A	G	0.0129225	1006
13	rs2442363	A	G	0.879722	1006
13	rs17058477	C	G	0.133201	1006
13	rs990909	C	T	0.644135	1006
13	rs111537137	G	A	0.135189	1006
13	rs77759353	G	A	0.135189	1006
13	rs55736221	T	C	0.0984095	1006
13	rs2442362	C	T	0.878728	1006
13	rs9532270	G	A	0.0984095	1006
13	rs2496438	A	G	0.878728	1006
13	rs2496439	G	C	0.878728	1006
13	rs17305529	C	A	0.0208748	1006
13	rs2496440	A	G	0.878728	1006
13	rs2496441	G	A	0.878728	1006
13	rs7336193	T	C	0.134195	1006
13	rs991094	C	G	0.878728	1006
13	rs991093	T	C	0.878728	1006
13	rs2496442	G	A	0.879722	1006
13	rs2496443	C	A	0.879722	1006
13	rs2496444	A	G	0.878728	1006
13	rs77220494	T	G	0.0198807	1006
13	rs9603414	G	T	0.027833	1006
13	rs9548438	C	T	0.432406	1006
13	rs9548439	T	A	0.0984095	1006
13	rs9576603	G	A	0.0984095	1006
13	rs9532271	G	A	0.0984095	1006
13	rs34957723	G	A	0.0377734	1006
13	rs895900	T	C	0.780318	1006
13	rs9576604	A	G	0.0984095	1006
13	rs9576605	T	C	0.0984095	1006
13	rs3125305	T	C	0.781312	1006
13	rs77218707	A	C	0.0974155	1006
13	rs2496446	C	T	0.680915	1006
13	rs57247568	A	T	0.0984095	1006
13	rs4448808	A	G	0.0218688	1006
13	rs12585515	G	C	0.120278	1006
13	rs2197887	A	G	0.67992	1006
13	rs9548442	A	T	0.0984095	1006
13	rs2442359	G	A	0.680915	1006
13	rs2496448	A	G	0.680915	1006
13	rs2496449	T	C	0.680915	1006
13	rs7986078	A	T	0.0984095	1006
13	rs73184741	C	T	0.0725646	1006
13	rs9315612	G	C	0.0984095	1006
13	rs2496450	A	G	0.781312	1006
13	rs9532272	G	A	0.44334	1006
13	rs2496451	T	G	0.680915	1006
13	rs77363972	A	G	0.0964215	1006
13	rs117279471	A	G	0.0188867	1006
13	rs2496452	A	T	0.879722	1006
13	rs9548443	A	G	0.67992	1006
13	rs2218721	T	A	0.780318	1006
13	rs2496453	G	A	0.767396	1006
13	rs9532273	T	C	0.664016	1006
13	rs9576606	A	G	0.104374	1006
13	rs17058536	C	T	0.0904573	1006
13	rs9576607	G	A	0.104374	1006
13	rs2442357	T	C	0.770378	1006
13	rs76125575	C	T	0.0198807	1006
13	rs146234037	A	T	0.0109344	1006
13	rs149255429	T	C	0.0159046	1006
13	rs7991344	G	A	0.0914513	1006
13	rs9548444	G	T	0.664016	1006
13	rs2442356	G	A	0.770378	1006
13	rs57385324	C	A	0.0944334	1006
13	rs2442354	C	T	0.729622	1006
13	rs61949790	C	T	0.104374	1006
13	rs9576608	G	A	0.104374	1006
13	rs11841078	G	A	0.0208748	1006
13	rs76563461	G	A	0.0198807	1006
13	rs2442353	G	T	0.766402	1006
13	rs28502478	G	A	0.116302	1006
13	rs71439780	A	G	0.0248509	1006
13	rs1037254	A	G	0.62326	1006
13	rs11147729	T	C	0.697813	1006
13	rs11147730	A	G	0.699801	1006
13	rs2122210	G	A	0.883698	1006
13	rs9566361	C	T	0.107356	1006
13	rs61949791	T	G	0.147117	1006
13	rs2122209	C	G	0.732604	1006
13	rs9548446	T	C	0.389662	1006
13	rs2496392	G	A	0.028827	1006
13	rs9603415	G	A	0.028827	1006
13	rs76323716	G	A	0.0944334	1006
13	rs9576611	G	A	0.10835	1006
13	rs117202719	T	C	0.0208748	1006
13	rs7333772	G	C	0.0198807	1006
13	rs7318271	A	G	0.111332	1006
13	rs76759337	C	T	0.0188867	1006
13	rs9603416	T	A	0.303181	1006
13	rs61949814	G	A	0.142147	1006
13	rs146911108	G	A	0.0168986	1006
13	rs34442115	T	A	0.0258449	1006
13	rs79276042	G	A	0.0427435	1006
13	rs34692381	C	T	0.378728	1006
13	rs9548447	G	T	0.88668	1006
13	rs12427453	A	T	0.0258449	1006
13	rs9603418	G	A	0.302187	1006
13	rs2496400	G	T	0.082505	1006
13	rs9532275	A	G	0.378728	1006
13	rs9603419	G	A	0.158052	1006
13	rs9548448	G	A	0.347913	1006
13	rs3125306	C	A	0.083499	1006
13	rs2442361	A	G	0.983101	1006
13	rs12865228	T	G	0.158052	1006
13	rs12020645	C	A	0.377734	1006
13	rs1466108	T	C	0.983101	1006
13	rs112394595	G	A	0.0168986	1006
13	rs73184757	G	A	0.0377734	1006
13	rs4941897	T	C	0.341948	1006
13	rs1551026	T	G	0.083499	1006
13	rs9603422	C	T	0.114314	1006
13	rs76272662	G	A	0.0457256	1006
13	rs4941898	T	C	0.899602	1006
13	rs2034421	G	T	0.982107	1006
13	rs2496402	C	G	0.083499	1006
13	rs4356348	A	C	0.916501	1006
13	rs9548449	T	C	0.740557	1006
13	rs9548450	T	A	0.379722	1006
13	rs9548451	G	C	0.898608	1006
13	rs7318983	G	A	0.0168986	1006
13	rs143934474	G	A	0.083499	1006
13	rs9548452	G	A	0.361829	1006
13	rs118032489	A	G	0.0815109	1006
13	rs4429171	C	T	0.916501	1006
13	rs76884569	G	A	0.083499	1006
13	rs4643178	G	A	0.899602	1006
13	rs9548453	A	T	0.337972	1006
13	rs78895707	T	C	0.0924453	1006
13	rs7996535	G	A	0.902584	1006
13	rs12584459	T	G	0.159046	1006
13	rs146889440	A	G	0.0129225	1006
13	rs4526895	A	G	0.159046	1006
13	rs4528448	A	G	0.916501	1006
13	rs6563633	T	A	0.741551	1006
13	rs79697099	T	A	0.0129225	1006
13	rs61306015	G	A	0.0785288	1006
13	rs2483421	G	A	0.0725646	1006
13	rs73184761	A	G	0.27336	1006
13	rs7319668	G	A	0.931412	1006
13	rs73184762	A	G	0.0536779	1006
13	rs2496404	C	G	0.949304	1006
13	rs2483419	T	A	0.974155	1006
13	rs2496405	A	G	0.973161	1006
13	rs9566362	T	G	0.146123	1006
13	rs2496406	A	G	0.629225	1006
13	rs2483424	A	G	0.632207	1006
13	rs116870802	G	C	0.0298211	1006
13	rs9566363	T	C	0.619284	1006
```
