## Supplementary material for "Characterization of shared and ancestry-specific signals driving complex traits using multi-ancestry fine-mapping": s1_snps.txt

```
rs7993498
rs7331005
rs9594233
rs34513947
rs73170425
rs1924378
rs73170426
rs8000744
rs1924377
rs8000811
rs75158340
rs146957802
rs9576354
rs9532117
rs1333377
rs9548050
rs9532118
rs9566254
rs144068764
rs74349733
rs148660517
rs668684
rs117498951
rs1747157
rs7981862
rs141972942
rs6650469
rs655207
rs639445
rs639099
rs628443
rs75359501
rs75820252
rs7337719
rs9532119
rs75257380
rs9635087
rs667684
rs79382703
rs149125693
rs9635088
rs604532
rs604580
rs74047185
rs7339128
rs7323114
rs12583028
rs9576355
rs56204442
rs671626
rs9566255
rs9566256
rs17272200
rs9576356
rs17206556
rs77557528
rs9532122
rs651041
rs9566257
rs149333185
rs9576357
rs625221
rs1333366
rs1333367
rs9576358
rs9576359
rs1759875
rs116873139
rs659626
rs73170443
rs12428460
rs9576360
rs12584805
rs9576361
rs76342688
rs7985385
rs601958
rs9576362
rs61958362
rs636440
rs55820309
rs9576363
rs1289597
rs9576365
rs9576366
rs653022
rs141149205
rs67187376
rs2184127
rs2184129
rs3949621
rs137965247
rs28773542
rs9576367
rs7989695
rs9576368
rs9576369
rs9566265
rs9576370
rs144276328
rs9576371
rs12585413
rs9548058
rs7491295
rs9576372
rs9576373
rs117788580
rs141199088
rs35142137
rs150320974
rs9576381
rs9532124
rs9576382
rs4420395
rs658109
rs1289594
rs12872351
rs12862659
rs7337639
rs189326422
rs9532125
rs12585577
rs9548060
rs9548061
rs9548062
rs612701
rs117439060
rs12583641
rs2093812
rs2104326
rs9603263
rs9532126
rs1831801
rs9635089
rs34824702
rs35681998
rs112260609
rs34311615
rs116992163
rs146541564
rs145845846
rs9548063
rs9548064
rs9548065
rs9548066
rs9548067
rs9548068
rs612308
rs9548069
rs116946724
rs9548070
rs1890124
rs1890123
rs12874874
rs4943540
rs145383733
rs9548074
rs9548075
rs9548076
rs9576387
rs78507947
rs1118720
rs1118721
rs1118722
rs7491152
rs2323569
rs9548077
rs1413004
rs1556544
rs9548078
rs603955
rs476995
rs79584038
rs861005
rs817614
rs510376
rs535728
rs149794890
rs9548079
rs2093813
rs57102259
rs1591161
rs75667130
rs9548080
rs117590346
rs1577876
rs77118470
rs9532128
rs78830180
rs4427673
rs9548082
rs74790226
rs9532130
rs9548083
rs1415627
rs1415602
rs187687713
rs9548084
rs7991780
rs73170472
rs9603266
rs9576388
rs1819608
rs1819607
rs9576389
rs12584216
rs74049224
rs9315517
rs17056729
rs10507459
rs74543686
rs145655653
rs10507460
rs11618894
rs1538148
rs187211193
rs9548085
rs9532131
rs9548086
rs9603267
rs1415601
rs17273171
rs116356098
rs17056742
rs942345
rs80264418
rs17056743
rs9548087
rs17056745
rs4144140
rs7994421
rs1337601
rs117088829
rs1924379
rs150780766
rs3812841
rs11619062
rs3812840
rs3812837
rs1538146
rs1538145
rs1538144
rs1538143
rs1538142
rs141240681
rs17056765
rs2323637
rs111282415
rs72621296
rs117328729
rs9548088
rs74049234
rs9576391
rs12431204
rs9603270
rs77826772
rs9576393
rs187800996
rs145975877
rs17056774
rs115567357
rs74049235
rs141620110
rs118081898
rs61955716
rs79938016
rs74049237
rs61955717
rs9594238
rs9603272
rs2323638
rs77827222
rs1077026
rs9315520
rs114217797
rs10507462
rs9566272
rs185532282
rs114099460
rs115015585
rs61955718
rs77660329
rs117506730
rs9603273
rs7996599
rs9548090
rs11617811
rs150979937
rs10507465
rs10507466
rs61955719
rs74049240
rs9576394
rs117038389
rs12864475
rs1337612
rs7490993
rs77332994
rs184624942
rs60039757
rs60507905
rs12867190
rs4943542
rs17208676
rs56087155
rs56373645
rs4943543
rs4943544
rs9548094
rs7400628
rs8001775
rs17274607
rs9548095
rs13378982
rs117402039
rs59395743
rs138038333
rs9566273
rs9566274
rs9603276
rs9548096
rs4941879
rs75248622
rs17209114
rs2762072
rs817739
rs9576397
rs117245929
rs817738
rs17275013
rs866550
rs9603278
rs1337085
rs817737
rs817736
rs863661
rs846415
rs1415605
rs817735
rs12429858
rs846414
rs2786642
rs9548097
rs2786643
rs77525380
rs1415604
rs1577878
rs4943545
rs1099271
rs4943546
rs148647737
rs9548098
rs10467459
rs7336052
rs1093510
rs10467366
rs9315522
rs1886201
rs1886202
rs1886203
rs2762070
rs9594241
rs9594242
rs9315523
rs67142536
rs71439740
rs9548099
rs9548100
rs9548101
rs11619404
rs1890125
rs13378806
rs73170494
rs11147677
rs11618727
rs11617568
rs12864438
rs9315524
rs115172683
rs945858
rs817726
rs9315525
rs117494217
rs12430942
rs9548102
rs9548103
rs4943547
rs9315526
rs9548104
rs9548105
rs9548106
rs9548107
rs817728
rs1415628
rs9566276
rs2210979
rs9548108
rs9548109
rs17209704
rs9548110
rs2254099
rs4943548
rs1337607
rs117245638
rs4943549
rs34544559
rs817731
rs817729
rs9548111
rs117323021
rs76860803
rs1953688
rs17275583
rs4943550
rs4943551
rs4943552
rs9532133
rs2250585
rs77519365
rs9315527
rs6563572
rs9548112
rs6563573
rs6563574
rs4943553
rs2068891
rs80122997
rs2068890
rs1337605
rs961158
rs1337604
rs1337603
rs6563575
rs7325031
rs10219814
rs57078355
rs9548113
rs7331031
rs2247013
rs945859
rs7996872
rs9315528
rs9603286
rs2485286
rs9532135
rs7322764
rs149883126
rs17210261
rs79464684
rs9576402
rs11839420
rs7992543
rs7994826
rs17210436
rs9548114
rs2485287
rs75305506
rs1556781
rs9548115
rs1337087
rs181224227
rs7327323
rs2485288
rs75977831
rs9548117
rs9576403
rs17210569
rs9315530
rs2257147
rs11620108
rs151312161
rs7490087
rs9576404
rs17210689
rs2323664
rs75300170
rs1544142
rs111501303
rs12428687
rs2027247
rs9603289
rs9548118
rs9548119
rs9576405
rs76631367
rs7994671
rs9548120
rs10161861
rs117925427
rs2485482
rs9548121
rs2323665
rs9548122
rs117357157
rs2265439
rs2265440
rs1591673
rs9532136
rs9566279
rs73466440
rs7336536
rs2485483
rs116903209
rs4608212
rs1337086
rs1577781
rs12584914
rs2225872
rs1577780
rs2265458
rs2245075
rs2245074
rs140953522
rs2245073
rs1337647
rs2485488
rs9532137
rs9576406
rs2785959
rs2256009
rs2485491
rs140158226
rs2485290
rs2095674
rs71423167
rs4508312
rs61955037
rs112941991
rs137933255
rs144628488
rs55634752
rs9548129
rs56346021
rs2265459
rs9603292
rs9603294
rs9576407
rs9548130
rs9548131
rs9548132
rs9548133
rs9576408
rs9548134
rs9548135
rs2485492
rs1572503
rs2485291
rs1556782
rs1556783
rs73449811
rs1011611
rs2255148
rs1974265
rs1556784
rs9548136
rs1556785
rs1337594
rs1337595
rs7986382
rs1337596
rs1337597
rs2485292
rs7988940
rs2265441
rs2485293
rs117108299
rs2243573
rs144501082
rs79273660
rs372569583
rs141200708
rs2485294
rs2485295
rs9548138
rs7985234
rs2039672
rs2243570
rs117065595
rs7322666
rs9576409
rs9548139
rs2152847
rs73449825
rs2485296
rs60128542
rs56695117
rs142974543
rs117225560
rs2251159
rs9576411
rs112491012
rs2251138
rs2251137
rs61500105
rs60659226
rs4941882
rs8000837
rs9548141
rs9532141
rs73449830
rs12428838
rs817734
rs78074877
rs9548143
rs817732
rs73449837
rs9548145
rs9594248
rs1832329
rs9566283
rs9548146
rs2485494
rs112856120
rs7999240
rs9548147
rs73449842
rs9315532
rs2247531
rs2247530
rs2485298
rs2485495
rs143991196
rs9532142
rs117976332
rs863660
rs58593145
rs9603299
rs7992568
rs817724
rs2244000
rs7337322
rs117654021
rs9576414
rs2485497
rs9315533
rs7326544
rs9548148
rs1591672
rs2485501
rs76077910
rs73449868
rs2250286
rs73449871
rs1981172
rs113982010
rs9548149
rs9548150
rs35971329
rs9594252
rs9603302
rs9566284
rs9532143
rs117490714
rs1538155
rs1538154
rs1538153
rs1538152
rs2265433
rs2323668
rs73172549
rs2485280
rs2039674
rs1337600
rs1933027
rs2253490
rs73172551
rs1361095
rs9548152
rs67526118
rs35493490
rs112838635
rs9576415
rs9566285
rs2262399
rs1577881
rs1577882
rs1093513
rs1093512
rs1577883
rs140484256
rs2105125
rs145255368
rs2095672
rs9548153
rs7999781
rs4340191
rs2265463
rs1093511
rs1933026
rs2485502
rs73172556
rs9548156
rs117488159
rs12429115
rs9532144
rs12853478
rs9548157
rs2249628
rs2485283
rs2249615
rs9576420
rs9576421
rs7994914
rs73449902
rs76071403
rs9566288
rs9576422
rs73172562
rs4429167
rs2050590
rs2050591
rs1415276
rs9576424
rs149741943
rs112416718
rs73452106
rs9548159
rs9603311
rs35140422
rs59700122
rs9548160
rs4245387
rs59602350
rs78587501
rs9285118
rs7987370
rs9315540
rs36130652
rs9548164
rs77323291
rs192864097
rs4284517
rs73452113
rs5002332
rs61956980
rs2875124
rs61956981
rs9548166
rs141842133
rs4941883
rs9603314
rs4270042
rs7994611
rs4277224
rs7994309
rs78188229
rs117781520
rs9532147
rs73452122
rs73172572
rs9532148
rs9576426
rs9532149
rs9576427
rs1073835
rs1961338
rs7336857
rs67462211
rs9576428
rs7336538
rs7336728
rs56308185
rs4262828
rs1360923
rs1360922
rs1360921
rs4539457
rs9548172
rs9532150
rs61955165
rs9566294
rs17277817
rs17277873
rs189878962
rs7317173
rs9566295
rs9315542
rs9576429
rs9315543
rs7334221
rs7336735
rs8000047
rs9532151
rs76687465
rs56320674
rs9532152
rs567267098
rs45562440
rs11617729
rs75325209
rs7985174
rs2050539
rs2146984
rs12429104
rs77679739
rs118076522
rs78635940
rs7997890
rs77019099
rs8002822
rs6563579
rs2323729
rs9576431
rs111273448
rs117547489
rs142765839
rs9532153
rs78732186
rs12020584
rs9548178
rs61297801
rs9576438
rs2181673
rs2146983
rs79941048
rs12428665
rs117173876
rs9566296
rs36073700
rs9576439
rs61955199
rs11840873
rs138435983
rs9548179
rs9548180
rs9566297
rs139826098
rs1577610
rs147957310
rs80017252
rs4943560
rs148316635
rs9532159
rs12050013
rs12050067
rs9576441
rs1577779
rs117945072
rs1856078
rs9576442
rs80092864
rs9566299
rs9566300
rs12583650
rs77203319
rs1415275
rs9315549
rs145113183
rs9576445
rs9548181
rs12861151
rs9548182
rs77888082
rs7338804
rs9603319
rs113544830
rs35587570
rs76983327
rs9548183
rs75265538
rs9548184
rs9548185
rs9548186
rs9548188
rs142747747
rs61955202
rs9603320
rs17057180
rs9603321
rs9576448
rs7992222
rs9576449
rs9548189
rs9576451
rs9315550
rs9603322
rs61094137
rs9576452
rs6563582
rs9576453
rs56287025
rs58267644
rs79620920
rs79175232
rs9315551
rs9566304
rs9548192
rs1951833
rs9566305
rs143904492
rs78845074
rs9576454
rs73172596
rs77891212
rs9548193
rs4941885
rs9532163
rs1924179
rs1924180
rs73172598
rs116942377
rs77236541
rs7334407
rs8002950
rs113143719
rs4943561
rs145132271
rs76476892
rs74888488
rs9548195
rs150950308
rs9603323
rs11616516
rs9566306
rs9548197
rs34119423
rs112832356
rs137976624
rs4941887
rs1924190
rs7319078
rs9548212
rs17291192
rs1924191
rs9548213
rs7994524
rs7994528
rs1924192
rs9532172
rs2224800
rs8002925
rs9576460
rs80199616
rs143511184
rs9566309
rs9576461
rs7989091
rs2209138
rs7996968
rs1924194
rs4943563
rs143003188
rs117997438
rs9548214
rs117897235
rs117260493
rs11147691
rs9548215
rs118165971
rs17212836
rs4943564
rs151212596
rs140449036
rs61955235
rs7997915
rs78333854
rs9548217
rs67694760
rs9532173
rs66555430
rs116954066
rs7984402
rs35255352
rs1924199
rs3920586
rs6563584
rs117805774
rs9548220
rs142248536
rs2323704
rs9646101
rs9603327
rs9603328
rs9548221
rs9548222
rs1924198
rs116840886
rs9603329
rs9315555
rs80263211
rs1924196
rs1924195
rs2209141
rs2209140
rs2209139
rs148656392
rs9532175
rs7986844
rs7982224
rs7986869
rs7982105
rs2875132
rs7329389
rs9576464
rs147862304
rs10507467
rs7995361
rs141352543
rs3967019
rs139797532
rs603131
rs601740
rs595563
rs6563585
rs9532176
rs143588295
rs661497
rs647580
rs9548225
rs9576466
rs9576467
rs960610
rs1924189
rs74618108
rs73174711
rs73174713
rs9576468
rs616106
rs612572
rs78075336
rs4943565
rs668113
rs668032
rs599142
rs147704952
rs666352
rs666289
rs1924187
rs7991530
rs7335783
rs4943566
rs617657
rs4943568
rs591732
rs683479
rs17057339
rs668103
rs668491
rs654410
rs17057348
rs80312854
rs1924184
rs1924182
rs12863491
rs73174715
rs74047695
rs34082417
rs624391
rs1360926
rs612986
rs73454191
rs78654333
rs677564
rs117916164
rs117497426
rs597379
rs596558
rs652170
rs56148694
rs143504215
rs599850
rs9576469
rs601260
rs628517
rs7995622
rs140386189
rs78557566
rs9532177
rs9532178
rs7325022
rs7317927
rs661155
rs78394600
rs583185
rs17293303
rs77550498
rs17057355
rs117205908
rs193099812
rs73456013
rs115178267
rs78775282
rs1924181
rs9548231
rs640819
rs9548232
rs9548233
rs9548234
rs9576471
rs2875134
rs113110117
rs6563588
rs2251904
rs7997362
rs2496569
rs9548235
rs9576472
rs17057380
rs75828634
rs9566315
rs9576473
rs76555072
rs2460310
rs2460311
rs77409515
rs12584611
rs12585427
rs117032778
rs9576474
rs2460312
rs28524476
rs9576475
rs9576476
rs2496578
rs117547552
rs7988003
rs2460323
rs2460322
rs2460321
rs2460319
rs2496580
rs73456059
rs2460316
rs2323707
rs2460314
rs78800478
rs144432254
rs1320243
rs1320242
rs9566316
rs118087779
rs9603333
rs17294322
rs10507468
rs9315557
rs2496563
rs2496564
rs71198475
rs58194982
rs9315558
rs34028981
rs2460324
rs112593331
rs9532179
rs12866625
rs66866803
rs9594259
rs9315559
rs9315560
rs1814935
rs9576477
rs2323708
rs9315561
rs9315562
rs9315563
rs2244768
rs74498077
rs2001430
rs9566318
rs9576478
rs11617000
rs9548237
rs55710392
rs2460328
rs4466961
rs56180124
rs4144127
rs4290361
rs4245388
rs4941889
rs9548241
rs4265690
rs2460303
rs79681211
rs1962099
rs138778984
rs1123325
rs111373986
rs4429168
rs73174734
rs9315564
rs9576480
rs7490892
rs2496572
rs2254814
rs17057447
rs2323710
rs2254802
rs2460304
rs9532181
rs2460305
rs2496573
rs2496574
rs2460306
rs12876396
rs73174737
rs9548242
rs9566319
rs2323711
rs2254209
rs11842885
rs61949068
rs73456084
rs4548734
rs9576481
rs55661394
rs9576482
rs9603334
rs71439757
rs111487350
rs9315565
rs2202120
rs2202121
rs2202122
rs73174741
rs2173952
rs2134209
rs4594119
rs35068397
rs190095880
rs4383021
rs9576484
rs9576485
rs9603335
rs4614591
rs4520716
rs4281590
rs4592525
rs4453349
rs4473056
rs7999730
rs7997942
rs7999258
rs473531
rs9548246
rs4547225
rs4534702
rs4457874
rs4054427
rs4418934
rs3903006
rs61949069
rs7325481
rs75907465
rs151167469
rs603411
rs603443
rs603886
rs4054430
rs604312
rs523444
rs144306807
rs593447
rs9548247
rs12584071
rs619090
rs7320458
rs7338934
rs7336867
rs6563591
rs9548248
rs6563592
rs75649538
rs9576486
rs624379
rs647504
rs9548250
rs9548251
rs640444
rs2323713
rs9576488
rs486259
rs9594260
rs666294
rs143686545
rs6563593
rs75539362
rs9576489
rs35258439
rs614596
rs1330975
rs35718243
rs1330974
rs605662
rs605680
rs605724
rs9532185
rs607420
rs111544809
rs9576490
rs9576491
rs9576492
rs9576493
rs56368170
rs9576494
rs4436666
rs79479680
rs75782087
rs637764
rs660187
rs9566322
rs56914407
rs9315566
rs9315567
rs9576495
rs9548253
rs9532186
rs9548254
rs1330973
rs1330972
rs73174764
rs528967
rs667735
rs144434498
rs681799
rs1979866
rs55791822
rs971225
rs76665727
rs610642
rs600374
rs1501854
rs12868250
rs693729
rs112861823
rs646299
rs17057591
rs7333140
rs9548257
rs648516
rs7998535
rs7981916
rs1411740
rs7982262
rs685499
rs663329
rs513867
rs6563594
rs9566323
rs9576498
rs11147694
rs607242
rs575418
rs1330970
rs17229876
rs9603337
rs55766452
rs7984977
rs7983714
rs2496457
rs9532190
rs9532191
rs9532192
rs148552809
rs9532193
rs9315568
rs553186
rs6563595
rs7322960
rs473755
rs9532194
rs4941890
rs11619263
rs61947570
rs7328911
rs7329712
rs591479
rs59756902
rs591967
rs593926
rs604592
rs534440
rs7334491
rs2652576
rs2875154
rs2455414
rs7337189
rs7318940
rs617484
rs617964
rs657968
rs564527
rs619801
rs567333
rs151051772
rs2680404
rs2680403
rs2875156
rs114247985
rs547486
rs118046815
rs74507699
rs76589251
rs79749229
rs597502
rs55981300
rs7984892
rs2088911
rs2088912
rs112063475
rs1360386
rs9548261
rs589679
rs112813885
rs649021
rs61534825
rs6563597
rs9548262
rs677979
rs9548263
rs143265089
rs61947573
rs653762
rs11147697
rs11147698
rs3002017
rs9576500
rs61947575
rs9603358
rs9603359
rs9548264
rs61947576
rs610491
rs612657
rs1553302
rs1553301
rs9566326
rs583573
rs1411738
rs75521495
rs79596262
rs9548265
rs9548266
rs9548267
rs9576501
rs9566328
rs9576502
rs7333717
rs7317692
rs7317705
rs7333953
rs9566329
rs2455415
rs77047966
rs75801218
rs9548268
rs478606
rs501692
rs79684995
rs145601395
rs9548271
rs141079881
rs632611
rs632188
rs1698039
rs113439818
rs665175
rs79331459
rs9566335
rs503698
rs9532201
rs646841
rs651360
rs650959
rs76614140
rs648654
rs79222121
rs139944335
rs663897
rs564915
rs61947607
rs476464
rs479350
rs484855
rs607169
rs600009
rs9548303
rs1756468
rs61947608
rs640436
rs515095
rs538076
rs75733987
rs590035
rs589130
rs685366
rs9548305
rs571132
rs1714630
rs572898
rs622645
rs622622
rs56407273
rs7991305
rs7987045
rs670831
rs517612
rs653089
rs4405433
rs9548306
rs668924
rs658206
rs17296374
rs9548307
rs656044
rs607574
rs606702
rs17230677
rs9594267
rs1330967
rs1330968
rs146629758
rs1854810
rs138799098
rs117793833
rs4943581
rs77461712
rs74047524
rs514830
rs74709934
rs116980169
rs139523547
rs2173950
rs142778575
rs138837792
rs146211116
rs17230915
rs7987925
rs113282634
rs144595821
rs118145383
rs9315573
rs117309864
rs73460205
rs117663624
rs73460206
rs7317565
rs17057716
rs74047533
rs17296794
rs6563608
rs605579
rs137866520
rs546681
rs552296
rs139367050
rs143287967
rs73460223
rs2104818
rs2094893
rs1330976
rs61087779
rs17057738
rs526103
rs55671132
rs111368796
rs2455407
rs61569024
rs58014955
rs73460238
rs6563609
rs73460239
rs17057757
rs73460244
rs17231243
rs7334232
rs1878948
rs6563610
rs4310732
rs1501853
rs608497
rs652460
rs113597157
rs151145690
rs17297214
rs10514844
rs2496466
rs9315574
rs9285122
rs113853738
rs192853069
rs77494411
rs143705916
rs140253087
rs75208594
rs117636818
rs2481877
rs2496473
rs2496475
rs1330958
rs2496476
rs2019520
rs17297815
rs1553300
rs2231323
rs2231328
rs2231330
rs2231331
rs2231332
rs17298046
rs2485789
rs17232348
rs2485788
rs2150468
rs2481879
rs118118396
rs2481880
rs9548318
rs2150469
rs2485786
rs2485785
rs9532209
rs117241937
rs61947646
rs41292745
rs2485783
rs11693
rs1360385
rs2455412
rs2496456
rs9548320
rs1980984
rs144987007
rs986773
rs74499500
rs7338958
rs7983174
rs7325018
rs117506696
rs7326913
rs7332974
rs7326028
rs1576610
rs1576611
rs138119201
rs7335723
rs75703481
rs1330960
rs61947649
rs4943583
rs4943584
rs4943585
rs4943586
rs61948600
rs1330963
rs1330964
rs1330965
rs117312535
rs7319266
rs77340071
rs77456505
rs77904906
rs9532218
rs78586852
rs79810064
rs9548330
rs116899736
rs17057957
rs17057959
rs2485775
rs150686697
rs9532221
rs2485773
rs76786474
rs115534574
rs117725756
rs73176737
rs73462348
rs2496462
rs17233628
rs9548332
rs1933369
rs12427831
rs17233698
rs17299513
rs139865112
rs9315575
rs17233824
rs2485771
rs2496463
rs2496464
rs16801
rs1933368
rs77676645
rs9532225
rs4494415
rs4586303
rs117486336
rs117694645
rs9315576
rs117434758
rs6650362
rs80154904
rs73176738
rs73176739
rs1933367
rs9548333
rs17058015
rs142766407
rs80166516
rs9548334
rs77928509
rs117270236
rs8001586
rs73176740
rs9548335
rs1344248
rs9532226
rs73176741
rs59787347
rs146631991
rs75741589
rs181214855
rs2211019
rs7329452
rs9548337
rs190197192
rs73176743
rs117634264
rs17299897
rs115921196
rs1933363
rs117516652
rs66947487
rs9576530
rs9576532
rs9576533
rs7491472
rs67869885
rs9576534
rs79048268
rs9548338
rs9548339
rs76913487
rs7489942
rs9548340
rs75272296
rs9548341
rs9548342
rs113152697
rs9576537
rs9548344
rs115045121
rs73176745
rs7331377
rs7331690
rs9548345
rs10514845
rs1890280
rs1890279
rs577254176
rs7329004
rs9548347
rs7998205
rs143989901
rs116928510
rs117446616
rs116949950
rs7331691
rs6563618
rs6563619
rs7328507
rs9548348
rs4943587
rs9315578
rs2875193
rs112228974
rs111326381
rs9576540
rs2323900
rs9532231
rs9548351
rs138063595
rs117988983
rs117546679
rs9315580
rs73464327
rs9548354
rs118117123
rs149313673
rs140027913
rs7326833
rs7332518
rs118182575
rs7990292
rs9532234
rs73176757
rs143137323
rs73464336
rs2323903
rs9576543
rs9532235
rs138654989
rs1933362
rs980285
rs113981854
rs2323908
rs9548358
rs9603386
rs73464348
rs147604628
rs146148370
rs12872909
rs77587757
rs9594275
rs55808549
rs140352130
rs9594276
rs190151886
rs138441843
rs9548364
rs73176766
rs74047579
rs11619260
rs150938927
rs73176768
rs117808605
rs9576547
rs2323910
rs9315582
rs9548366
rs138327942
rs9603387
rs144725113
rs9576548
rs117227735
rs76169618
rs73464368
rs4943590
rs73176770
rs77712498
rs9548367
rs142926946
rs9548368
rs9532237
rs9532238
rs2323916
rs2323917
rs9532239
rs1987120
rs141767381
rs2323925
rs73176779
rs145496463
rs111889134
rs138626364
rs2875194
rs55917529
rs73176786
rs73176788
rs9532240
rs9548372
rs12860660
rs73176789
rs2323928
rs117825930
rs73176791
rs6563621
rs73180707
rs73180708
rs7994859
rs6563622
rs78648141
rs115042384
rs9548374
rs4943593
rs4254186
rs73180710
rs73180712
rs9548376
rs9576552
rs2323929
rs7335374
rs73180713
rs2323930
rs2323931
rs4943594
rs142004202
rs73180714
rs9576555
rs12429683
rs61948653
rs117237456
rs73180715
rs9566342
rs9635094
rs73180716
rs10507473
rs9576556
rs9548377
rs138428133
rs117105733
rs73180718
rs73180719
rs56329947
rs9576557
rs73180721
rs9548379
rs77760559
rs142410674
rs118072315
rs73180722
rs9548380
rs73180723
rs34903169
rs9532246
rs73180725
rs9548381
rs2323932
rs9576558
rs73180727
rs73180728
rs73180729
rs17300906
rs9548382
rs138766594
rs2323934
rs79450803
rs73180730
rs118186412
rs9532249
rs9532250
rs9532251
rs9566343
rs78091902
rs2323935
rs2323936
rs2323937
rs9548383
rs9315584
rs9566344
rs73180731
rs2323938
rs2323939
rs2323940
rs9315585
rs77158721
rs2323881
rs4470033
rs7993470
rs77468593
rs9548385
rs9548386
rs9576560
rs56407301
rs149124572
rs55861800
rs73180734
rs7333211
rs73180736
rs9576561
rs17242067
rs2323882
rs2323883
rs73180738
rs73180740
rs7330089
rs12875233
rs73180742
rs73180743
rs73180744
rs7984858
rs9576562
rs113049438
rs74580234
rs6563625
rs4943597
rs9548389
rs73180746
rs4943600
rs73180747
rs73180748
rs117731791
rs7331928
rs9548392
rs9548393
rs9548395
rs61947497
rs9548396
rs9532255
rs9532256
rs9548398
rs9548399
rs73180752
rs7338838
rs73180753
rs76436300
rs9532258
rs9566346
rs4497533
rs4277225
rs61947499
rs9548400
rs138022055
rs9576569
rs7320842
rs7983501
rs9576570
rs9566347
rs77063359
rs73180758
rs73180759
rs73180761
rs73180763
rs61947500
rs60011992
rs7492053
rs7489350
rs55796703
rs55901454
rs7991773
rs73182783
rs9548404
rs117775046
rs9548405
rs1986376
rs116536591
rs9548406
rs9548407
rs145875195
rs73182786
rs9315594
rs73182787
rs111632860
rs9548410
rs9315595
rs73182788
rs2323889
rs9315596
rs41292747
rs41292749
rs9548411
rs73182789
rs2805075
rs7318447
rs9594281
rs7323840
rs7318322
rs9594282
rs1023832
rs7989095
rs12875770
rs1023831
rs1023830
rs116864539
rs9548412
rs2805077
rs8001021
rs7986287
rs9576574
rs17242563
rs61947522
rs17242647
rs9576575
rs73182793
rs79868069
rs2595569
rs145380907
rs9532259
rs116872409
rs146176481
rs73182795
rs143921782
rs17058278
rs17058283
rs2595568
rs73182796
rs9566348
rs57803668
rs12867926
rs9548413
rs9548414
rs9548415
rs150044727
rs73182798
rs111646466
rs2595566
rs61947524
rs9532260
rs41513544
rs2595565
rs77228841
rs9548416
rs142674745
rs9548417
rs9576581
rs9566349
rs2805087
rs7989282
rs61947525
rs2197884
rs2218719
rs73182800
rs9315597
rs11843185
rs9548418
rs117838030
rs2805088
rs7336815
rs73453974
rs4383023
rs10507476
rs17243410
rs2595563
rs9532261
rs80086307
rs117479218
rs2805090
rs11840670
rs9532262
rs7331510
rs73453988
rs73453989
rs79812918
rs79727927
rs117001577
rs150240760
rs2246344
rs2805091
rs9532263
rs2805094
rs2805095
rs76135497
rs9548419
rs2805096
rs77932911
rs75144891
rs74608565
rs1868462
rs80338631
rs545907537
rs11619437
rs2595561
rs2595560
rs9576583
rs117159272
rs117348428
rs9576584
rs117201151
rs76172748
rs2805097
rs75897168
rs74944945
rs117732251
rs9566351
rs9566352
rs78430738
rs79041394
rs117422864
rs1868461
rs142387207
rs80165339
rs78617852
rs74363597
rs7491229
rs143542118
rs117846003
rs9548422
rs146018688
rs1037255
rs113238716
rs61947529
rs9548423
rs77186363
rs58805574
rs7326947
rs150360916
rs117577568
rs76426435
rs17058379
rs9532264
rs117409579
rs77539870
rs9566353
rs9532265
rs114819467
rs78639356
rs2496417
rs9548424
rs77203612
rs114938025
rs2496422
rs11840890
rs17058383
rs75553833
rs75346947
rs190965511
rs112331377
rs9576585
rs895898
rs77666556
rs895897
rs17303587
rs79318357
rs115695437
rs9548425
rs7991075
rs9576586
rs117442759
rs116879533
rs9576587
rs2875218
rs9532266
rs9566354
rs2496407
rs7331608
rs4329795
rs2442344
rs7331440
rs9566355
rs80286178
rs895895
rs112526494
rs17244358
rs2442343
rs118087124
rs144527227
rs9576589
rs9576590
rs930660
rs930659
rs9594288
rs7991701
rs6563629
rs80267800
rs2442341
rs9576591
rs9576592
rs2442340
rs2442339
rs2122208
rs2442335
rs2053848
rs2197879
rs2442379
rs73184715
rs9576595
rs111474614
rs34003364
rs9788341
rs2122212
rs35378642
rs2324005
rs9548427
rs2496418
rs2496419
rs2496420
rs2442373
rs11147723
rs11147724
rs11147725
rs55860060
rs55922882
rs9634754
rs142232936
rs12874397
rs41292751
rs41292755
rs2496425
rs41292757
rs1868463
rs78087545
rs112683688
rs2122211
rs74841508
rs147805465
rs79481972
rs7992511
rs2218722
rs9603411
rs2496430
rs5009558
rs77610900
rs9548430
rs78089148
rs9576600
rs55880170
rs56255874
rs2496433
rs9603412
rs77800240
rs2496434
rs9548433
rs112209769
rs143548267
rs2496435
rs9548434
rs75886986
rs117579747
rs9548435
rs1470630
rs2442367
rs7323879
rs117631425
rs117004056
rs2197888
rs13378956
rs2442365
rs2442364
rs2496437
rs7338222
rs186058267
rs2442363
rs17058477
rs990909
rs111537137
rs77759353
rs55736221
rs2442362
rs9532270
rs2496438
rs2496439
rs17305529
rs2496440
rs2496441
rs7336193
rs991094
rs991093
rs2496442
rs2496443
rs2496444
rs77220494
rs9603414
rs9548438
rs9548439
rs9576603
rs9532271
rs34957723
rs895900
rs9576604
rs9576605
rs3125305
rs77218707
rs2496446
rs57247568
rs4448808
rs12585515
rs2197887
rs9548442
rs2442359
rs2496448
rs2496449
rs7986078
rs73184741
rs9315612
rs2496450
rs9532272
rs2496451
rs77363972
rs117279471
rs2496452
rs9548443
rs2218721
rs2496453
rs9532273
rs9576606
rs17058536
rs9576607
rs2442357
rs76125575
rs146234037
rs149255429
rs7991344
rs9548444
rs2442356
rs57385324
rs2442354
rs61949790
rs9576608
rs11841078
rs76563461
rs2442353
rs28502478
rs71439780
rs1037254
rs11147729
rs11147730
rs2122210
rs9566361
rs61949791
rs2122209
rs9548446
rs2496392
rs9603415
rs76323716
rs9576611
rs117202719
rs7333772
rs7318271
rs76759337
rs9603416
rs61949814
rs146911108
rs34442115
rs79276042
rs34692381
rs9548447
rs12427453
rs9603418
rs2496400
rs9532275
rs9603419
rs9548448
rs3125306
rs2442361
rs12865228
rs12020645
rs1466108
rs112394595
rs73184757
rs4941897
rs1551026
rs9603422
rs76272662
rs4941898
rs2034421
rs2496402
rs4356348
rs9548449
rs9548450
rs9548451
rs7318983
rs143934474
rs9548452
rs118032489
rs4429171
rs76884569
rs4643178
rs9548453
rs78895707
rs7996535
rs12584459
rs146889440
rs4526895
rs4528448
rs6563633
rs79697099
rs61306015
rs2483421
rs73184761
rs7319668
rs73184762
rs2496404
rs2483419
rs2496405
rs9566362
rs2496406
rs2483424
rs116870802
rs9566363
```
