## Supplementary material for "Characterization of shared and ancestry-specific signals driving complex traits using multi-ancestry fine-mapping": s2.afreq

```
#CHROM	ID	REF	ALT	ALT_FREQS	OBS_CT
13	rs7993498	C	T	0.0873016	1008
13	rs7331005	A	T	0.690476	1008
13	rs34513947	C	G	0.0833333	1008
13	rs1924378	T	G	0.304563	1008
13	rs8000744	A	G	0.631944	1008
13	rs76124504	G	A	0.0545635	1008
13	rs1924377	G	C	0.304563	1008
13	rs77989912	C	T	0.12996	1008
13	rs9576354	T	C	0.597222	1008
13	rs111798025	T	C	0.0446429	1008
13	rs9532117	A	G	0.704365	1008
13	rs1333377	G	C	0.575397	1008
13	rs9548050	A	G	0.349206	1008
13	rs9532118	G	A	0.955357	1008
13	rs9566254	T	C	0.25	1008
13	rs74349733	G	A	0.0396825	1008
13	rs75858259	A	C	0.104167	1008
13	rs668684	C	T	0.548611	1008
13	rs117498951	G	A	0.0992063	1008
13	rs117872794	G	A	0.031746	1008
13	rs1747157	G	A	0.549603	1008
13	rs7981862	C	T	0.65377	1008
13	rs141972942	T	C	0.0982143	1008
13	rs6650469	C	T	0.450397	1008
13	rs655207	G	T	0.65377	1008
13	rs639445	T	G	0.548611	1008
13	rs639099	T	A	0.548611	1008
13	rs628443	G	T	0.652778	1008
13	rs75359501	C	T	0.0396825	1008
13	rs79976307	A	G	0.103175	1008
13	rs75820252	T	C	0.0396825	1008
13	rs7337719	C	A	0.244048	1008
13	rs9532119	C	T	0.363095	1008
13	rs9635087	G	A	0.24504	1008
13	rs667684	C	A	0.960317	1008
13	rs76369350	C	T	0.104167	1008
13	rs77161676	T	A	0.104167	1008
13	rs78644751	G	A	0.103175	1008
13	rs117281046	T	C	0.103175	1008
13	rs9635088	C	T	0.244048	1008
13	rs139465679	A	G	0.109127	1008
13	rs604532	C	G	0.520833	1008
13	rs604580	T	C	0.241071	1008
13	rs76066459	T	C	0.115079	1008
13	rs77799254	A	G	0.119048	1008
13	rs7339128	G	A	0.431548	1008
13	rs7323114	T	C	0.433532	1008
13	rs79825116	G	A	0.118056	1008
13	rs12583028	T	C	0.157738	1008
13	rs77708219	A	G	0.118056	1008
13	rs9576355	T	A	0.433532	1008
13	rs78546118	C	T	0.118056	1008
13	rs56204442	A	T	0.433532	1008
13	rs671626	A	G	0.433532	1008
13	rs9566255	T	C	0.436508	1008
13	rs9566256	C	T	0.433532	1008
13	rs17272200	G	C	0.157738	1008
13	rs76934281	C	A	0.118056	1008
13	rs9576356	T	C	0.433532	1008
13	rs74416515	T	C	0.0456349	1008
13	rs147683390	G	A	0.00892857	1008
13	rs9532122	C	G	0.157738	1008
13	rs651041	T	A	0.433532	1008
13	rs9566257	C	A	0.252976	1008
13	rs9576357	G	C	0.433532	1008
13	rs79850333	G	A	0.118056	1008
13	rs117585959	C	T	0.0386905	1008
13	rs625221	G	A	0.433532	1008
13	rs1333366	T	C	0.433532	1008
13	rs1333367	C	G	0.433532	1008
13	rs9576358	G	A	0.433532	1008
13	rs77857638	G	A	0.118056	1008
13	rs9576359	G	C	0.433532	1008
13	rs1759875	C	T	0.969246	1008
13	rs139885251	T	A	0.0386905	1008
13	rs78108256	A	G	0.118056	1008
13	rs659626	C	T	0.551587	1008
13	rs12428460	T	C	0.433532	1008
13	rs80234051	G	A	0.118056	1008
13	rs12583190	C	A	0.0436508	1008
13	rs9576360	G	A	0.433532	1008
13	rs12584805	A	G	0.135913	1008
13	rs9576361	C	T	0.433532	1008
13	rs7985385	C	A	0.709325	1008
13	rs601958	G	A	0.551587	1008
13	rs78440146	G	C	0.118056	1008
13	rs9576362	T	C	0.433532	1008
13	rs61958362	A	T	0.433532	1008
13	rs636440	T	G	0.551587	1008
13	rs77614765	C	T	0.118056	1008
13	rs9576363	T	G	0.433532	1008
13	rs651721	T	C	0.118056	1008
13	rs1289597	G	A	0.969246	1008
13	rs9576365	T	C	0.434524	1008
13	rs9576366	G	A	0.433532	1008
13	rs182828804	C	G	0.0297619	1008
13	rs653022	C	A	0.709325	1008
13	rs67187376	C	T	0.157738	1008
13	rs2184127	G	A	0.433532	1008
13	rs75764916	G	A	0.118056	1008
13	rs75856343	C	T	0.118056	1008
13	rs2184129	A	G	0.551587	1008
13	rs3949621	T	C	0.551587	1008
13	rs28773542	C	A	0.433532	1008
13	rs148718358	T	C	0.118056	1008
13	rs9576367	G	A	0.184524	1008
13	rs7989695	T	C	0.709325	1008
13	rs9576368	A	T	0.433532	1008
13	rs9576369	A	T	0.433532	1008
13	rs9566265	G	A	0.433532	1008
13	rs9576370	T	G	0.433532	1008
13	rs117759934	G	A	0.118056	1008
13	rs9576371	A	G	0.433532	1008
13	rs118023048	C	T	0.118056	1008
13	rs12585413	A	G	0.433532	1008
13	rs9548058	A	G	0.259921	1008
13	rs7332646	C	T	0.0327381	1008
13	rs7491295	G	C	0.433532	1008
13	rs117176077	T	C	0.118056	1008
13	rs9576372	G	C	0.433532	1008
13	rs9576373	G	A	0.433532	1008
13	rs140796764	A	G	0.0287698	1008
13	rs190799638	G	A	0.0615079	1008
13	rs35142137	G	A	0.433532	1008
13	rs9576381	G	A	0.433532	1008
13	rs9532124	A	G	0.259921	1008
13	rs9576382	G	A	0.433532	1008
13	rs4420395	C	A	0.433532	1008
13	rs658109	T	A	0.551587	1008
13	rs1289594	A	T	0.551587	1008
13	rs12872351	C	T	0.157738	1008
13	rs78988119	G	A	0.118056	1008
13	rs77718105	C	A	0.118056	1008
13	rs12862659	A	G	0.433532	1008
13	rs7337639	A	C	0.433532	1008
13	rs140582034	G	T	0.118056	1008
13	rs9532125	T	C	0.157738	1008
13	rs12585577	G	T	0.433532	1008
13	rs9548060	G	A	0.275794	1008
13	rs9548061	A	G	0.157738	1008
13	rs79986434	G	T	0.118056	1008
13	rs612701	C	T	0.709325	1008
13	rs12583641	T	G	0.157738	1008
13	rs2093812	T	C	0.275794	1008
13	rs2104326	G	A	0.275794	1008
13	rs9603263	C	T	0.0297619	1008
13	rs9532126	T	C	0.275794	1008
13	rs1831801	T	G	0.433532	1008
13	rs138838415	C	G	0.118056	1008
13	rs9635089	T	C	0.433532	1008
13	rs34824702	C	T	0.275794	1008
13	rs35681998	C	T	0.157738	1008
13	rs148645136	C	A	0.118056	1008
13	rs34311615	G	C	0.157738	1008
13	rs145845846	C	A	0.00198413	1008
13	rs9548063	G	A	0.259921	1008
13	rs1889160	T	C	0.118056	1008
13	rs9548064	A	G	0.157738	1008
13	rs9548065	A	G	0.157738	1008
13	rs9548066	C	T	0.157738	1008
13	rs9548067	C	T	0.275794	1008
13	rs612308	G	A	0.709325	1008
13	rs9548069	T	C	0.157738	1008
13	rs79490913	T	C	0.118056	1008
13	rs74858835	T	C	0.117063	1008
13	rs74242386	G	T	0.0119048	1008
13	rs9548070	G	A	0.275794	1008
13	rs77422314	A	G	0.118056	1008
13	rs75427169	C	T	0.118056	1008
13	rs12874874	G	A	0.157738	1008
13	rs4943540	G	A	0.709325	1008
13	rs9548074	C	T	0.275794	1008
13	rs9548075	T	C	0.259921	1008
13	rs9548076	G	A	0.157738	1008
13	rs9576387	G	A	0.250992	1008
13	rs79427966	A	T	0.118056	1008
13	rs142503552	G	T	0.014881	1008
13	rs78507947	C	T	0.136905	1008
13	rs1118720	C	A	0.433532	1008
13	rs1118721	A	G	0.434524	1008
13	rs76425675	G	T	0.117063	1008
13	rs1118722	A	G	0.709325	1008
13	rs7491152	A	G	0.434524	1008
13	rs2323569	A	T	0.434524	1008
13	rs9548077	G	T	0.157738	1008
13	rs1413004	C	T	0.259921	1008
13	rs75585170	G	C	0.117063	1008
13	rs1556544	G	C	0.259921	1008
13	rs9548078	G	A	0.157738	1008
13	rs603955	A	G	0.713294	1008
13	rs476995	T	A	0.435516	1008
13	rs861005	A	G	0.434524	1008
13	rs817614	G	A	0.433532	1008
13	rs510376	G	A	0.433532	1008
13	rs535728	A	G	0.713294	1008
13	rs9548079	G	A	0.161706	1008
13	rs2093813	G	C	0.0297619	1008
13	rs74419122	A	G	0.119048	1008
13	rs77694145	G	A	0.119048	1008
13	rs1591161	G	A	0.424603	1008
13	rs9548080	C	T	0.279762	1008
13	rs116842722	C	A	0.119048	1008
13	rs1577876	G	A	0.279762	1008
13	rs77658647	A	G	0.119048	1008
13	rs9532128	C	T	0.279762	1008
13	rs4427673	A	G	0.424603	1008
13	rs9548082	C	T	0.279762	1008
13	rs117748858	A	C	0.12004	1008
13	rs78279226	C	T	0.12004	1008
13	rs9532130	C	T	0.592262	1008
13	rs9548083	T	G	0.18254	1008
13	rs1415627	C	A	0.688492	1008
13	rs1415602	G	A	0.848214	1008
13	rs148663177	A	G	0.0426587	1008
13	rs7991780	T	C	0.0287698	1008
13	rs115096267	T	G	0.123016	1008
13	rs9603266	A	G	0.0287698	1008
13	rs9576388	A	C	0.550595	1008
13	rs76684595	G	C	0.123016	1008
13	rs78089228	C	G	0.123016	1008
13	rs1819608	G	A	0.0287698	1008
13	rs1819607	A	C	0.673611	1008
13	rs9576389	G	A	0.513889	1008
13	rs12584216	G	C	0.322421	1008
13	rs74049224	A	G	0.00694444	1008
13	rs9315517	G	A	0.0287698	1008
13	rs17056729	T	C	0.00694444	1008
13	rs10507460	C	T	0.00694444	1008
13	rs11618894	G	T	0.00694444	1008
13	rs1538148	T	C	0.514881	1008
13	rs78747137	A	G	0.123016	1008
13	rs9548085	T	C	0.515873	1008
13	rs9532131	A	C	0.326389	1008
13	rs9548086	G	T	0.514881	1008
13	rs9603267	G	C	0.0287698	1008
13	rs77619864	T	C	0.122024	1008
13	rs77410685	A	G	0.123016	1008
13	rs75021608	G	T	0.122024	1008
13	rs1415601	T	G	0.673611	1008
13	rs17273171	G	A	0.0287698	1008
13	rs17056742	C	T	0.00694444	1008
13	rs942345	T	C	0.542659	1008
13	rs17056743	T	C	0.00694444	1008
13	rs10507461	C	G	0.123016	1008
13	rs75459274	T	C	0.123016	1008
13	rs9548087	T	A	0.514881	1008
13	rs17056745	T	C	0.00694444	1008
13	rs4144140	C	T	0.513889	1008
13	rs7994421	A	C	0.00694444	1008
13	rs1337601	A	G	0.539683	1008
13	rs1924379	C	A	0.539683	1008
13	rs3812841	C	T	0.324405	1008
13	rs11619062	G	A	0.00694444	1008
13	rs3812840	A	G	0.328373	1008
13	rs3812837	T	G	0.452381	1008
13	rs1538146	A	C	0.539683	1008
13	rs1538145	A	T	0.510913	1008
13	rs1538144	T	C	0.546627	1008
13	rs117736626	A	G	0.0357143	1008
13	rs1538143	G	A	0.00694444	1008
13	rs79028560	T	C	0.125	1008
13	rs1538142	C	T	0.00694444	1008
13	rs17056765	T	C	0.103175	1008
13	rs117229978	A	G	0.0337302	1008
13	rs2323637	T	A	0.510913	1008
13	rs75749553	G	A	0.125	1008
13	rs111282415	G	A	0.125	1008
13	rs72621296	G	A	0.218254	1008
13	rs9548088	G	A	0.103175	1008
13	rs74049234	T	G	0.00694444	1008
13	rs9576391	A	G	0.22123	1008
13	rs12431204	T	A	0.508929	1008
13	rs9603270	G	T	0.031746	1008
13	rs9576393	G	C	0.224206	1008
13	rs17056770	C	A	0.122024	1008
13	rs73464544	G	A	0.122024	1008
13	rs17056772	G	A	0.0168651	1008
13	rs79545303	T	C	0.122024	1008
13	rs78645295	A	G	0.122024	1008
13	rs17056774	C	T	0.217262	1008
13	rs78100105	A	G	0.122024	1008
13	rs74049235	C	T	0.00694444	1008
13	rs75692162	C	G	0.122024	1008
13	rs61955716	C	A	0.217262	1008
13	rs79938016	C	T	0.00694444	1008
13	rs74049237	C	T	0.00694444	1008
13	rs61955717	G	A	0.224206	1008
13	rs76062577	G	A	0.122024	1008
13	rs77068254	A	T	0.122024	1008
13	rs76144828	G	C	0.122024	1008
13	rs78506907	C	T	0.122024	1008
13	rs78967118	C	T	0.0535714	1008
13	rs9594238	T	C	0.0347222	1008
13	rs9603272	C	G	0.0347222	1008
13	rs78700296	G	A	0.122024	1008
13	rs2323638	A	C	0.551587	1008
13	rs1077026	T	C	0.10119	1008
13	rs9315520	G	T	0.217262	1008
13	rs75353212	C	A	0.122024	1008
13	rs10507462	C	T	0.225198	1008
13	rs9566272	T	C	0.511905	1008
13	rs77858490	T	G	0.122024	1008
13	rs77659993	C	T	0.122024	1008
13	rs1538149	G	A	0.122024	1008
13	rs4343145	A	G	0.122024	1008
13	rs74905322	A	T	0.117063	1008
13	rs79891599	G	A	0.117063	1008
13	rs78488535	G	A	0.117063	1008
13	rs77036404	G	A	0.117063	1008
13	rs9603273	A	G	0.0347222	1008
13	rs7996599	A	G	0.117063	1008
13	rs9548090	G	A	0.52381	1008
13	rs74735944	T	C	0.117063	1008
13	rs117999192	T	C	0.117063	1008
13	rs77230274	C	T	0.117063	1008
13	rs78095691	C	T	0.105159	1008
13	rs10507465	T	C	0.124008	1008
13	rs10507466	C	T	0.212302	1008
13	rs61955719	G	T	0.155754	1008
13	rs79091372	C	T	0.0972222	1008
13	rs9576394	T	G	0.448413	1008
13	rs78299197	G	A	0.0972222	1008
13	rs80203836	T	C	0.0972222	1008
13	rs12864475	A	C	0.271825	1008
13	rs79497430	C	T	0.0972222	1008
13	rs78849608	A	T	0.0972222	1008
13	rs77436395	A	G	0.0972222	1008
13	rs74383539	C	A	0.0972222	1008
13	rs181291791	G	A	0.0972222	1008
13	rs7490993	G	A	0.0208333	1008
13	rs78009361	G	A	0.0972222	1008
13	rs78700020	T	C	0.0972222	1008
13	rs75599684	T	C	0.0972222	1008
13	rs1337610	A	G	0.0198413	1008
13	rs77296087	T	G	0.0972222	1008
13	rs74420083	T	C	0.0972222	1008
13	rs12867190	A	C	0.0208333	1008
13	rs4943542	G	A	0.728175	1008
13	rs76016449	G	C	0.0972222	1008
13	rs78250669	T	G	0.0972222	1008
13	rs77659563	T	C	0.0972222	1008
13	rs139927953	C	T	0.0972222	1008
13	rs76366095	T	A	0.0972222	1008
13	rs75812256	A	G	0.0972222	1008
13	rs74907330	A	T	0.0972222	1008
13	rs4943543	G	A	0.603175	1008
13	rs4943544	C	G	0.355159	1008
13	rs143087119	G	C	0.0972222	1008
13	rs9548094	C	T	0.505952	1008
13	rs7400628	C	T	0.0178571	1008
13	rs78747617	A	G	0.0972222	1008
13	rs78488731	C	T	0.0972222	1008
13	rs79730647	A	C	0.0972222	1008
13	rs8001775	G	A	0.505952	1008
13	rs17274607	G	A	0.00396825	1008
13	rs9548095	A	T	0.0208333	1008
13	rs75863902	G	A	0.0972222	1008
13	rs80246066	C	T	0.0972222	1008
13	rs118054673	A	G	0.0972222	1008
13	rs17056817	C	T	0.0982143	1008
13	rs79852519	A	G	0.0982143	1008
13	rs9566273	T	C	0.311508	1008
13	rs9566274	C	T	0.503968	1008
13	rs79049072	G	A	0.0972222	1008
13	rs77365582	C	G	0.0982143	1008
13	rs9603276	A	G	0.0208333	1008
13	rs9548096	A	G	0.223214	1008
13	rs76576569	C	T	0.0982143	1008
13	rs4941879	A	T	0.0168651	1008
13	rs77190912	C	T	0.0982143	1008
13	rs17209114	C	G	0.104167	1008
13	rs78104460	T	C	0.0982143	1008
13	rs2762072	A	G	0.104167	1008
13	rs817739	T	C	0.197421	1008
13	rs75743812	G	T	0.0982143	1008
13	rs9576397	G	A	0.373016	1008
13	rs817738	C	T	0.0992063	1008
13	rs74511543	A	G	0.0982143	1008
13	rs17275013	T	C	0.0992063	1008
13	rs866550	G	T	0.197421	1008
13	rs117101402	C	A	0.0982143	1008
13	rs9603278	T	C	0.0168651	1008
13	rs1337085	C	T	0.0992063	1008
13	rs817737	C	T	0.197421	1008
13	rs817736	T	C	0.0992063	1008
13	rs78188675	G	A	0.0982143	1008
13	rs863661	T	A	0.0992063	1008
13	rs846415	G	A	0.197421	1008
13	rs1415605	G	T	0.503968	1008
13	rs817735	A	T	0.0992063	1008
13	rs12429858	A	G	0.27381	1008
13	rs846414	C	T	0.0992063	1008
13	rs2786642	G	C	0.0992063	1008
13	rs9576398	A	T	0.0575397	1008
13	rs9548097	T	C	0.122024	1008
13	rs2786643	T	C	0.0992063	1008
13	rs77525380	C	T	0.0168651	1008
13	rs1415604	G	C	0.0208333	1008
13	rs4943545	T	A	0.0208333	1008
13	rs1099271	C	T	0.121032	1008
13	rs4943546	A	G	0.030754	1008
13	rs9548098	A	T	0.030754	1008
13	rs10467459	C	T	0.0327381	1008
13	rs7336052	G	A	0.271825	1008
13	rs1093510	C	T	0.0992063	1008
13	rs10467366	C	T	0.0327381	1008
13	rs9315522	G	A	0.0327381	1008
13	rs1886201	C	G	0.0327381	1008
13	rs1886202	G	A	0.0327381	1008
13	rs1886203	T	G	0.0327381	1008
13	rs2762070	T	C	0.229167	1008
13	rs9594241	T	A	0.0327381	1008
13	rs75393655	T	A	0.0972222	1008
13	rs75359340	C	T	0.0972222	1008
13	rs9594242	C	T	0.0327381	1008
13	rs143717804	C	A	0.031746	1008
13	rs79268977	A	G	0.0972222	1008
13	rs9315523	C	A	0.0327381	1008
13	rs79143365	A	G	0.0406746	1008
13	rs67142536	T	C	0.0327381	1008
13	rs71439740	G	T	0.0327381	1008
13	rs9548099	T	C	0.0327381	1008
13	rs9548100	T	C	0.0327381	1008
13	rs9548101	A	T	0.0327381	1008
13	rs1890125	C	T	0.0327381	1008
13	rs13378806	A	T	0.0992063	1008
13	rs73170494	G	A	0.0992063	1008
13	rs11147677	T	C	0.0337302	1008
13	rs11618727	T	C	0.030754	1008
13	rs11617568	G	T	0.030754	1008
13	rs12864438	C	T	0.030754	1008
13	rs9315524	C	T	0.030754	1008
13	rs115172683	C	T	0.0992063	1008
13	rs945858	T	C	0.630952	1008
13	rs9315525	G	A	0.030754	1008
13	rs12430942	A	G	0.030754	1008
13	rs9548102	A	G	0.030754	1008
13	rs9548103	C	A	0.030754	1008
13	rs4943547	C	G	0.599206	1008
13	rs9315526	A	C	0.62996	1008
13	rs77326059	C	T	0.094246	1008
13	rs9548104	T	C	0.62996	1008
13	rs9548105	G	A	0.500992	1008
13	rs9548106	T	C	0.500992	1008
13	rs9548107	C	T	0.630952	1008
13	rs1415628	G	A	0.72619	1008
13	rs9566276	C	T	0.324405	1008
13	rs2210979	A	G	0.725198	1008
13	rs9548108	G	T	0.630952	1008
13	rs9548109	A	T	0.630952	1008
13	rs17209704	C	T	0.0992063	1008
13	rs9548110	T	C	0.030754	1008
13	rs4943548	A	G	0.631944	1008
13	rs1337607	T	C	0.631944	1008
13	rs4943549	A	G	0.500992	1008
13	rs34544559	G	T	0.27381	1008
13	rs75813394	G	C	0.0436508	1008
13	rs817729	C	T	0.72619	1008
13	rs9566277	G	A	0.00992063	1008
13	rs9548111	C	T	0.030754	1008
13	rs76064223	G	T	0.094246	1008
13	rs1953688	A	C	0.0992063	1008
13	rs4943550	C	T	0.0267857	1008
13	rs4943551	T	C	0.631944	1008
13	rs4943552	T	C	0.030754	1008
13	rs9532133	T	A	0.501984	1008
13	rs79894224	A	T	0.0952381	1008
13	rs9315527	T	G	0.0982143	1008
13	rs79342528	C	G	0.0962302	1008
13	rs6563572	T	G	0.628968	1008
13	rs77039616	A	C	0.0952381	1008
13	rs6563573	T	A	0.724206	1008
13	rs6563574	G	A	0.628968	1008
13	rs9576399	C	G	0.155754	1008
13	rs4943553	T	C	0.505952	1008
13	rs2068891	G	A	0.505952	1008
13	rs2068890	T	A	0.094246	1008
13	rs1337605	G	A	0.725198	1008
13	rs78773950	A	G	0.0952381	1008
13	rs961158	A	C	0.094246	1008
13	rs1337604	C	T	0.124008	1008
13	rs77233272	T	C	0.0426587	1008
13	rs1337603	A	G	0.124008	1008
13	rs6563575	G	A	0.094246	1008
13	rs7325031	C	T	0.094246	1008
13	rs10219814	T	C	0.0297619	1008
13	rs150964058	A	G	0.0357143	1008
13	rs57078355	A	C	0.242063	1008
13	rs9548113	T	C	0.505952	1008
13	rs945859	C	A	0.725198	1008
13	rs7996872	A	G	0.505952	1008
13	rs9315528	G	T	0.124008	1008
13	rs9603286	G	A	0.124008	1008
13	rs2485286	C	T	0.725198	1008
13	rs9532135	A	G	0.124008	1008
13	rs7322764	C	G	0.725198	1008
13	rs77573744	T	G	0.0952381	1008
13	rs139916421	T	C	0.014881	1008
13	rs79464684	G	T	0.0634921	1008
13	rs9576402	G	A	0.274802	1008
13	rs11839420	G	A	0.506944	1008
13	rs7992543	G	A	0.725198	1008
13	rs7994826	A	G	0.725198	1008
13	rs17210436	G	A	0.093254	1008
13	rs9548114	T	C	0.0297619	1008
13	rs2485287	A	C	0.600198	1008
13	rs1556781	G	A	0.274802	1008
13	rs9548115	C	T	0.600198	1008
13	rs7327323	A	G	0.725198	1008
13	rs144344213	C	A	0.0396825	1008
13	rs150351558	G	A	0.0952381	1008
13	rs9548117	C	A	0.125	1008
13	rs9576403	A	T	0.507937	1008
13	rs9315530	C	A	0.125	1008
13	rs11620108	C	G	0.0257937	1008
13	rs116909575	A	G	0.0406746	1008
13	rs7490087	C	A	0.507937	1008
13	rs9576404	T	C	0.330357	1008
13	rs2323664	T	C	0.725198	1008
13	rs75300170	C	T	0.0257937	1008
13	rs1544142	C	T	0.725198	1008
13	rs75829717	G	T	0.094246	1008
13	rs111501303	G	A	0.0922619	1008
13	rs2027247	C	G	0.508929	1008
13	rs9603289	A	G	0.0922619	1008
13	rs76503779	A	G	0.0446429	1008
13	rs76926134	A	G	0.0168651	1008
13	rs9548118	C	A	0.502976	1008
13	rs9548119	T	A	0.324405	1008
13	rs9576405	T	C	0.279762	1008
13	rs76631367	G	A	0.0922619	1008
13	rs7994671	C	G	0.720238	1008
13	rs79504886	C	A	0.0952381	1008
13	rs187211431	T	C	0.014881	1008
13	rs9548120	T	C	0.125	1008
13	rs79608396	C	T	0.0952381	1008
13	rs10161861	G	A	0.0257937	1008
13	rs117925427	C	T	0.0218254	1008
13	rs9548121	A	C	0.125	1008
13	rs2323665	A	G	0.125	1008
13	rs117420824	G	A	0.0367063	1008
13	rs78594580	T	C	0.0376984	1008
13	rs1591673	T	C	0.516865	1008
13	rs9532136	T	C	0.0297619	1008
13	rs9566279	G	A	0.261905	1008
13	rs73466440	T	C	0.0952381	1008
13	rs7336536	A	C	0.516865	1008
13	rs77297826	A	G	0.0962302	1008
13	rs2485483	C	T	0.738095	1008
13	rs4608212	G	A	0.612103	1008
13	rs74335196	T	C	0.0962302	1008
13	rs74494130	T	C	0.0962302	1008
13	rs1337086	C	A	0.0297619	1008
13	rs1577781	C	A	0.0297619	1008
13	rs12584914	T	G	0.173611	1008
13	rs2225872	A	G	0.0297619	1008
13	rs74808691	C	A	0.0962302	1008
13	rs77663064	G	A	0.0962302	1008
13	rs2265458	C	G	0.0297619	1008
13	rs76309638	C	T	0.0327381	1008
13	rs2245075	T	C	0.0297619	1008
13	rs2245074	G	A	0.0297619	1008
13	rs2245073	C	T	0.0297619	1008
13	rs1337647	C	T	0.0297619	1008
13	rs2485488	A	G	0.0297619	1008
13	rs9532137	G	A	0.0297619	1008
13	rs9576406	C	T	0.261905	1008
13	rs147457591	T	G	0.0376984	1008
13	rs2785959	A	G	0.0297619	1008
13	rs2256009	A	G	0.0297619	1008
13	rs140782338	C	T	0.0962302	1008
13	rs2485491	C	T	0.0297619	1008
13	rs140158226	T	C	0.0257937	1008
13	rs2485290	A	C	0.125992	1008
13	rs182107681	G	C	0.014881	1008
13	rs146257174	G	A	0.094246	1008
13	rs2095674	T	C	0.707341	1008
13	rs71423167	G	A	0.260913	1008
13	rs4508312	G	A	0.708333	1008
13	rs142584887	G	A	0.0486111	1008
13	rs61955037	C	G	0.612103	1008
13	rs112941991	G	A	0.516865	1008
13	rs137933255	G	A	0.0972222	1008
13	rs144628488	G	C	0.0982143	1008
13	rs55634752	T	G	0.612103	1008
13	rs9548129	G	A	0.0297619	1008
13	rs56346021	G	A	0.612103	1008
13	rs9603292	G	A	0.612103	1008
13	rs9603294	T	C	0.612103	1008
13	rs9576407	G	A	0.612103	1008
13	rs9548130	T	C	0.612103	1008
13	rs9548131	A	G	0.612103	1008
13	rs9548132	G	A	0.612103	1008
13	rs9548133	T	C	0.709325	1008
13	rs9576408	A	G	0.708333	1008
13	rs9548134	G	A	0.709325	1008
13	rs9548135	A	T	0.709325	1008
13	rs2485492	G	A	0.0297619	1008
13	rs79811510	C	T	0.0238095	1008
13	rs1572503	T	C	0.0297619	1008
13	rs2485291	T	C	0.739087	1008
13	rs1556782	A	G	0.739087	1008
13	rs1556783	C	T	0.612103	1008
13	rs73449811	A	G	0.0972222	1008
13	rs1011611	T	C	0.166667	1008
13	rs2255148	G	A	0.0297619	1008
13	rs1974265	T	A	0.516865	1008
13	rs1556784	A	T	0.516865	1008
13	rs9548136	T	C	0.0297619	1008
13	rs1556785	G	A	0.612103	1008
13	rs1337594	A	T	0.739087	1008
13	rs1337595	A	T	0.739087	1008
13	rs7986382	G	A	0.612103	1008
13	rs1337596	A	G	0.739087	1008
13	rs76693364	A	G	0.144841	1008
13	rs2485292	C	A	0.739087	1008
13	rs7988940	A	T	0.516865	1008
13	rs2265441	T	A	0.0297619	1008
13	rs76592209	A	C	0.0436508	1008
13	rs2485293	C	T	0.126984	1008
13	rs117714896	G	A	0.0456349	1008
13	rs76146049	T	C	0.0952381	1008
13	rs2243573	C	T	0.126984	1008
13	rs77417807	T	G	0.094246	1008
13	rs75028998	A	G	0.0416667	1008
13	rs2485294	G	T	0.739087	1008
13	rs2485295	A	G	0.739087	1008
13	rs9548138	T	C	0.612103	1008
13	rs7985234	T	C	0.612103	1008
13	rs2039672	G	T	0.516865	1008
13	rs2243570	A	G	0.0297619	1008
13	rs7322666	C	G	0.516865	1008
13	rs9576409	C	T	0.260913	1008
13	rs74594128	A	G	0.0952381	1008
13	rs79854548	C	T	0.0952381	1008
13	rs2152847	G	A	0.612103	1008
13	rs73449825	C	T	0.0972222	1008
13	rs2485296	A	T	0.599206	1008
13	rs60128542	G	T	0.0972222	1008
13	rs56695117	G	A	0.0972222	1008
13	rs117225560	A	G	0.0674603	1008
13	rs9576411	T	C	0.611111	1008
13	rs2251138	A	C	0.739087	1008
13	rs2251137	T	C	0.739087	1008
13	rs61500105	A	G	0.0972222	1008
13	rs60659226	A	T	0.0972222	1008
13	rs4941882	C	T	0.612103	1008
13	rs8000837	T	C	0.739087	1008
13	rs9548141	A	G	0.0297619	1008
13	rs141596091	G	A	0.0138889	1008
13	rs78254398	C	T	0.0952381	1008
13	rs117142960	C	T	0.0744048	1008
13	rs9532141	C	A	0.612103	1008
13	rs75963640	T	A	0.0952381	1008
13	rs73449830	C	T	0.0972222	1008
13	rs75384305	G	A	0.0952381	1008
13	rs12428838	G	A	0.030754	1008
13	rs817734	G	T	0.739087	1008
13	rs142720196	C	G	0.0396825	1008
13	rs9548143	A	C	0.516865	1008
13	rs73449837	C	T	0.0972222	1008
13	rs9548145	A	G	0.261905	1008
13	rs9594248	T	A	0.0297619	1008
13	rs1832329	A	T	0.612103	1008
13	rs77192865	T	C	0.0952381	1008
13	rs9566283	A	G	0.515873	1008
13	rs9548146	T	C	0.0277778	1008
13	rs2485494	A	G	0.739087	1008
13	rs7999240	C	T	0.516865	1008
13	rs9548147	G	A	0.0297619	1008
13	rs73449842	A	G	0.0972222	1008
13	rs9315532	C	G	0.0297619	1008
13	rs2247531	A	G	0.741071	1008
13	rs2485298	G	A	0.740079	1008
13	rs2485495	C	T	0.740079	1008
13	rs78946914	C	G	0.0972222	1008
13	rs9532142	A	T	0.0297619	1008
13	rs143975570	G	A	0.0426587	1008
13	rs863660	G	A	0.613095	1008
13	rs58593145	A	G	0.0972222	1008
13	rs118116040	T	C	0.0257937	1008
13	rs9603299	T	C	0.126984	1008
13	rs117416760	T	C	0.0406746	1008
13	rs7992568	A	G	0.0982143	1008
13	rs74523237	A	G	0.0952381	1008
13	rs817724	C	T	0.740079	1008
13	rs146280290	C	T	0.0565476	1008
13	rs139376128	T	C	0.0952381	1008
13	rs144867238	G	A	0.0109127	1008
13	rs7337322	C	A	0.0962302	1008
13	rs74388801	A	T	0.0952381	1008
13	rs9576414	A	G	0.259921	1008
13	rs2485497	A	G	0.740079	1008
13	rs75536438	C	T	0.0952381	1008
13	rs9315533	G	A	0.030754	1008
13	rs7326544	G	T	0.517857	1008
13	rs117758330	G	A	0.0952381	1008
13	rs1591672	T	G	0.741071	1008
13	rs2485501	C	T	0.741071	1008
13	rs141901796	G	A	0.00694444	1008
13	rs76348335	T	A	0.0257937	1008
13	rs77732861	T	C	0.0952381	1008
13	rs76077910	C	T	0.0972222	1008
13	rs78096556	T	C	0.0952381	1008
13	rs73449868	A	G	0.0972222	1008
13	rs2250286	A	G	0.741071	1008
13	rs73449871	C	T	0.0972222	1008
13	rs79801006	C	T	0.0952381	1008
13	rs1981172	C	T	0.517857	1008
13	rs113982010	C	G	0.0267857	1008
13	rs144116884	A	G	0.0228175	1008
13	rs9548150	T	A	0.030754	1008
13	rs74336039	G	C	0.0952381	1008
13	rs35971329	C	T	0.258929	1008
13	rs79203166	T	A	0.0218254	1008
13	rs9594252	A	T	0.030754	1008
13	rs9603302	C	A	0.0267857	1008
13	rs9566284	A	G	0.259921	1008
13	rs1890121	T	C	0.0962302	1008
13	rs9532143	A	G	0.10119	1008
13	rs116925085	G	A	0.0218254	1008
13	rs1538155	G	C	0.74504	1008
13	rs1538154	T	A	0.516865	1008
13	rs1538153	G	C	0.746032	1008
13	rs1538152	G	A	0.613095	1008
13	rs2265433	G	T	0.230159	1008
13	rs2323668	G	A	0.248016	1008
13	rs2485280	A	G	0.0367063	1008
13	rs2039674	T	G	0.746032	1008
13	rs74933125	T	C	0.0416667	1008
13	rs1337600	T	A	0.746032	1008
13	rs1933027	C	T	0.746032	1008
13	rs2253490	T	C	0.0367063	1008
13	rs1361095	T	A	0.230159	1008
13	rs9548152	T	A	0.515873	1008
13	rs67526118	T	A	0.253968	1008
13	rs35493490	T	C	0.253968	1008
13	rs117341845	A	T	0.0962302	1008
13	rs78931564	T	C	0.0962302	1008
13	rs112838635	T	A	0.0992063	1008
13	rs9576415	G	A	0.253968	1008
13	rs9566285	A	T	0.253968	1008
13	rs2262399	C	T	0.232143	1008
13	rs1577881	C	T	0.253968	1008
13	rs1577882	T	G	0.253968	1008
13	rs1093513	A	G	0.0367063	1008
13	rs1093512	C	T	0.746032	1008
13	rs1577883	T	A	0.253968	1008
13	rs2095672	G	A	0.253968	1008
13	rs9548153	C	T	0.513889	1008
13	rs7999781	G	C	0.0327381	1008
13	rs143132415	C	T	0.077381	1008
13	rs4340191	C	G	0.0367063	1008
13	rs2265463	T	C	0.0367063	1008
13	rs1093511	C	T	0.231151	1008
13	rs1933026	T	G	0.515873	1008
13	rs2485502	G	C	0.0367063	1008
13	rs189053172	T	C	0.00694444	1008
13	rs9548156	T	C	0.767857	1008
13	rs12429115	G	A	0.252976	1008
13	rs145580472	T	A	0.0952381	1008
13	rs9532144	A	G	0.0367063	1008
13	rs12853478	G	C	0.252976	1008
13	rs9548157	T	A	0.513889	1008
13	rs2249628	G	A	0.0367063	1008
13	rs2485283	G	T	0.0367063	1008
13	rs2249615	T	C	0.0367063	1008
13	rs9576420	A	G	0.515873	1008
13	rs9576421	A	G	0.769841	1008
13	rs7994914	T	G	0.769841	1008
13	rs73449902	T	G	0.0972222	1008
13	rs76071403	T	C	0.0982143	1008
13	rs9566288	C	A	0.524802	1008
13	rs9576422	T	A	0.24504	1008
13	rs4429167	G	T	0.230159	1008
13	rs2050589	A	G	0.00595238	1008
13	rs2050590	T	C	0.769841	1008
13	rs2050591	T	G	0.769841	1008
13	rs74910654	A	G	0.0952381	1008
13	rs1415276	G	A	0.805556	1008
13	rs9576424	T	C	0.24504	1008
13	rs112416718	C	A	0.0972222	1008
13	rs73452106	G	A	0.0972222	1008
13	rs9548159	G	A	0.0367063	1008
13	rs9603311	G	A	0.0367063	1008
13	rs35140422	T	C	0.243056	1008
13	rs59700122	A	C	0.0972222	1008
13	rs9548160	T	C	0.805556	1008
13	rs4245387	T	C	0.805556	1008
13	rs59602350	T	C	0.0972222	1008
13	rs9315538	G	T	0.902778	1008
13	rs78587501	A	C	0.265873	1008
13	rs9285118	C	T	0.280754	1008
13	rs7987370	C	T	0.805556	1008
13	rs139801066	T	G	0.0972222	1008
13	rs150257571	T	C	0.0416667	1008
13	rs9315540	A	G	0.805556	1008
13	rs36130652	T	A	0.244048	1008
13	rs141466101	C	T	0.0972222	1008
13	rs9548164	C	A	0.280754	1008
13	rs74709575	A	C	0.0972222	1008
13	rs78213086	C	T	0.0972222	1008
13	rs4284517	G	T	0.805556	1008
13	rs73452113	A	G	0.0972222	1008
13	rs5002332	G	T	0.805556	1008
13	rs61956980	A	G	0.525794	1008
13	rs2875124	A	G	0.805556	1008
13	rs2323670	T	A	0.902778	1008
13	rs75180860	C	G	0.0982143	1008
13	rs9548166	G	A	0.0178571	1008
13	rs4941883	C	T	0.525794	1008
13	rs9603314	A	T	0.0367063	1008
13	rs4270042	C	T	0.243056	1008
13	rs4426227	C	T	0.902778	1008
13	rs7994611	A	T	0.525794	1008
13	rs4275734	G	T	0.902778	1008
13	rs4277224	G	A	0.0972222	1008
13	rs7994309	C	G	0.376984	1008
13	rs2323671	A	G	0.990079	1008
13	rs9532147	A	C	0.376984	1008
13	rs80306165	G	T	0.0972222	1008
13	rs73452122	C	T	0.0972222	1008
13	rs118061664	C	T	0.0972222	1008
13	rs73172572	C	A	0.243056	1008
13	rs9576426	A	G	0.265873	1008
13	rs9532149	C	T	0.0376984	1008
13	rs9576427	T	C	0.243056	1008
13	rs1073835	T	A	0.525794	1008
13	rs1961338	G	A	0.376984	1008
13	rs7336487	A	T	0.902778	1008
13	rs7336857	A	T	0.376984	1008
13	rs67462211	G	A	0.244048	1008
13	rs7337020	A	G	0.902778	1008
13	rs9576428	C	A	0.525794	1008
13	rs7336538	C	A	0.376984	1008
13	rs7336728	C	T	0.376984	1008
13	rs56308185	A	T	0.169643	1008
13	rs151034255	A	G	0.0972222	1008
13	rs4262828	G	T	0.376984	1008
13	rs1360923	C	T	0.376984	1008
13	rs1360922	A	G	0.525794	1008
13	rs1360921	G	A	0.377976	1008
13	rs4539457	A	G	0.376984	1008
13	rs9548172	C	G	0.525794	1008
13	rs185057191	A	C	0.0188492	1008
13	rs9532150	T	G	0.0367063	1008
13	rs9566294	T	C	0.243056	1008
13	rs17277817	A	C	0.0367063	1008
13	rs7317173	C	A	0.0367063	1008
13	rs78832122	G	C	0.0228175	1008
13	rs9566295	T	C	0.376984	1008
13	rs9315542	T	C	0.0357143	1008
13	rs9576429	G	A	0.375992	1008
13	rs9315543	A	C	0.375992	1008
13	rs7334221	G	A	0.526786	1008
13	rs7336735	A	G	0.526786	1008
13	rs201923964	T	A	0.0992063	1008
13	rs8000047	C	T	0.282738	1008
13	rs9532151	G	A	0.279762	1008
13	rs76687465	G	A	0.0853175	1008
13	rs56320674	T	G	0.532738	1008
13	rs9532152	T	C	0.646825	1008
13	rs45562440	C	A	0.256944	1008
13	rs11617729	G	A	0.256944	1008
13	rs7985174	C	T	0.914683	1008
13	rs146920229	T	G	0.0664683	1008
13	rs2146984	A	T	0.914683	1008
13	rs12429104	G	T	0.232143	1008
13	rs77679739	T	C	0.0853175	1008
13	rs7997890	C	T	0.256944	1008
13	rs77019099	T	C	0.389881	1008
13	rs8002822	C	T	0.646825	1008
13	rs191612584	T	C	0.0128968	1008
13	rs6563579	A	G	0.646825	1008
13	rs2323729	T	C	0.646825	1008
13	rs9576431	G	A	0.232143	1008
13	rs111273448	A	G	0.0843254	1008
13	rs116960752	A	G	0.115079	1008
13	rs117547489	G	A	0.256944	1008
13	rs142765839	G	A	0.0744048	1008
13	rs9532153	G	A	0.646825	1008
13	rs78732186	A	G	0.0357143	1008
13	rs139686098	A	T	0.115079	1008
13	rs12020584	G	C	0.531746	1008
13	rs117680533	T	C	0.115079	1008
13	rs9548178	G	A	0.0357143	1008
13	rs61297801	T	C	0.531746	1008
13	rs9576438	A	G	0.531746	1008
13	rs74458477	T	C	0.0853175	1008
13	rs2181673	T	C	0.878968	1008
13	rs2146983	A	G	0.877976	1008
13	rs77945073	C	T	0.115079	1008
13	rs77160965	A	G	0.0367063	1008
13	rs12428665	A	C	0.232143	1008
13	rs9566296	A	G	0.646825	1008
13	rs36073700	G	A	0.231151	1008
13	rs9576439	G	T	0.645833	1008
13	rs61955199	G	A	0.255952	1008
13	rs11840873	A	T	0.256944	1008
13	rs138435983	G	T	0.0863095	1008
13	rs9548179	T	C	0.647817	1008
13	rs9566297	T	C	0.231151	1008
13	rs9576440	C	T	0.047619	1008
13	rs141051673	G	A	0.031746	1008
13	rs1577610	C	T	0.645833	1008
13	rs4943560	A	G	0.647817	1008
13	rs75582021	C	T	0.0337302	1008
13	rs118003071	C	T	0.0436508	1008
13	rs9532159	T	C	0.531746	1008
13	rs12050013	T	C	0.390873	1008
13	rs12050067	G	A	0.647817	1008
13	rs74812071	A	G	0.116071	1008
13	rs9576441	A	G	0.230159	1008
13	rs74519488	T	C	0.0376984	1008
13	rs1577779	T	C	0.393849	1008
13	rs1856078	A	G	0.277778	1008
13	rs9576442	T	C	0.392857	1008
13	rs9566298	T	C	0.0367063	1008
13	rs138809634	A	G	0.0634921	1008
13	rs9566299	A	G	0.647817	1008
13	rs9566300	T	A	0.647817	1008
13	rs12583650	C	G	0.256944	1008
13	rs77203319	T	C	0.391865	1008
13	rs1415275	C	A	0.0367063	1008
13	rs9315549	C	T	0.64881	1008
13	rs145113183	G	A	0.113095	1008
13	rs9576445	C	T	0.606151	1008
13	rs188035951	G	C	0.112103	1008
13	rs9548181	C	G	0.486111	1008
13	rs9548182	C	T	0.285714	1008
13	rs77888082	G	A	0.00198413	1008
13	rs7338804	G	A	0.230159	1008
13	rs9603319	C	T	0.447421	1008
13	rs113544830	G	C	0.338294	1008
13	rs9548183	C	T	0.319444	1008
13	rs75265538	G	T	0.123016	1008
13	rs9548184	G	A	0.282738	1008
13	rs9548185	A	T	0.319444	1008
13	rs9548186	C	T	0.319444	1008
13	rs9548188	C	T	0.319444	1008
13	rs117800329	A	G	0.0287698	1008
13	rs76149267	A	G	0.110119	1008
13	rs61955202	A	G	0.175595	1008
13	rs9603320	G	T	0.0367063	1008
13	rs17057180	C	T	0.231151	1008
13	rs9603321	A	G	0.342262	1008
13	rs9576448	A	G	0.558532	1008
13	rs7992222	T	G	0.320437	1008
13	rs79113989	A	G	0.110119	1008
13	rs9576449	G	T	0.231151	1008
13	rs145811258	T	C	0.0109127	1008
13	rs9548189	T	C	0.320437	1008
13	rs9576451	A	G	0.231151	1008
13	rs75563641	A	G	0.111111	1008
13	rs9603322	G	C	0.559524	1008
13	rs61094137	A	G	0.448413	1008
13	rs9576452	A	G	0.448413	1008
13	rs6563582	A	G	0.440476	1008
13	rs9576453	A	G	0.448413	1008
13	rs56287025	G	T	0.176587	1008
13	rs58267644	G	A	0.121032	1008
13	rs79175232	G	A	0.121032	1008
13	rs9315551	C	G	0.343254	1008
13	rs9566304	A	G	0.21627	1008
13	rs9548192	G	A	0.280754	1008
13	rs143421244	A	G	0.0565476	1008
13	rs1951833	T	C	0.28373	1008
13	rs9566305	A	G	0.232143	1008
13	rs78845074	A	C	0.217262	1008
13	rs9576454	T	C	0.21627	1008
13	rs73172596	A	C	0.233135	1008
13	rs77891212	C	T	0.121032	1008
13	rs9548193	G	A	0.319444	1008
13	rs4941885	G	A	0.319444	1008
13	rs9532163	A	G	0.878968	1008
13	rs1924179	C	T	0.319444	1008
13	rs1924180	G	A	0.878968	1008
13	rs73172598	A	C	0.232143	1008
13	rs77236541	C	T	0.337302	1008
13	rs180724415	C	T	0.0128968	1008
13	rs117857756	C	T	0.0198413	1008
13	rs7334407	T	C	0.448413	1008
13	rs201877434	G	T	0.111111	1008
13	rs8002950	T	C	0.880952	1008
13	rs113143719	G	A	0.119048	1008
13	rs4943561	C	T	0.21627	1008
13	rs74888488	T	A	0.121032	1008
13	rs80234431	C	T	0.111111	1008
13	rs117800836	T	C	0.111111	1008
13	rs9548195	A	G	0.536706	1008
13	rs138045043	C	T	0.0426587	1008
13	rs17057209	T	C	0.111111	1008
13	rs9603323	G	A	0.231151	1008
13	rs11616516	C	A	0.281746	1008
13	rs9566306	G	A	0.559524	1008
13	rs9548197	G	A	0.441468	1008
13	rs112832356	G	A	0.121032	1008
13	rs143969742	G	C	0.111111	1008
13	rs199632885	G	T	0.0376984	1008
13	rs151085359	T	C	0.0277778	1008
13	rs144946909	C	G	0.0138889	1008
13	rs138089150	G	T	0.111111	1008
13	rs4941887	A	C	0.537698	1008
13	rs1924190	G	T	0.391865	1008
13	rs7319078	T	C	0.87996	1008
13	rs9548212	G	A	0.269841	1008
13	rs1924191	C	T	0.268849	1008
13	rs7994524	T	C	0.234127	1008
13	rs7994528	T	C	0.270833	1008
13	rs1924192	G	A	0.617063	1008
13	rs9532172	C	T	0.87996	1008
13	rs117089023	A	C	0.111111	1008
13	rs2224800	C	T	0.263889	1008
13	rs17057228	A	G	0.111111	1008
13	rs8002925	T	C	0.222222	1008
13	rs146817369	T	C	0.111111	1008
13	rs74423440	A	G	0.111111	1008
13	rs9576460	A	G	0.22123	1008
13	rs9566309	T	C	0.505952	1008
13	rs9576461	G	T	0.284722	1008
13	rs7989091	T	C	0.266865	1008
13	rs2209138	T	C	0.230159	1008
13	rs7996968	A	G	0.881944	1008
13	rs1924194	T	C	0.881944	1008
13	rs4943563	C	G	0.265873	1008
13	rs9548214	T	C	0.59623	1008
13	rs9548215	C	T	0.881944	1008
13	rs78065892	C	T	0.111111	1008
13	rs117674323	A	G	0.109127	1008
13	rs4943564	A	G	0.220238	1008
13	rs143676221	C	T	0.0119048	1008
13	rs9576462	C	A	0.0128968	1008
13	rs7997915	C	T	0.229167	1008
13	rs117845650	T	C	0.0267857	1008
13	rs75971902	G	A	0.111111	1008
13	rs5021961	T	C	0.114087	1008
13	rs9548217	G	T	0.0367063	1008
13	rs67694760	G	A	0.284722	1008
13	rs9532173	T	G	0.259921	1008
13	rs66555430	C	A	0.28373	1008
13	rs145225360	C	A	0.014881	1008
13	rs7984402	A	G	0.223214	1008
13	rs1924199	G	T	0.257937	1008
13	rs3920586	G	T	0.285714	1008
13	rs6563584	G	A	0.875992	1008
13	rs9548220	C	T	0.259921	1008
13	rs2323704	T	C	0.876984	1008
13	rs9646101	T	A	0.0357143	1008
13	rs76957443	C	A	0.125	1008
13	rs191912601	A	T	0.0208333	1008
13	rs9603327	C	T	0.284722	1008
13	rs9603328	G	A	0.284722	1008
13	rs79919053	T	A	0.0297619	1008
13	rs77416743	A	C	0.109127	1008
13	rs9548221	C	T	0.875992	1008
13	rs9548222	C	T	0.0972222	1008
13	rs1924198	C	T	0.258929	1008
13	rs75128275	C	T	0.109127	1008
13	rs9603329	A	G	0.285714	1008
13	rs9315555	T	C	0.507937	1008
13	rs80263211	A	T	0.223214	1008
13	rs1924196	A	T	0.875992	1008
13	rs1924195	G	A	0.875992	1008
13	rs2209141	G	A	0.284722	1008
13	rs2209140	C	T	0.284722	1008
13	rs2209139	A	T	0.284722	1008
13	rs181027690	C	T	0.0337302	1008
13	rs74613616	T	C	0.108135	1008
13	rs9532175	C	T	0.368056	1008
13	rs7986844	T	G	0.258929	1008
13	rs7982224	A	G	0.258929	1008
13	rs7986869	T	C	0.368056	1008
13	rs7982105	C	T	0.507937	1008
13	rs2875132	G	A	0.368056	1008
13	rs7329389	T	G	0.368056	1008
13	rs145169057	G	T	0.0138889	1008
13	rs9576464	C	G	0.223214	1008
13	rs75608500	G	A	0.109127	1008
13	rs10507467	G	A	0.225198	1008
13	rs78257430	T	C	0.109127	1008
13	rs7995361	T	C	0.369048	1008
13	rs189269653	T	C	0.0287698	1008
13	rs17057285	A	C	0.109127	1008
13	rs3967019	T	C	0.369048	1008
13	rs603131	T	C	0.876984	1008
13	rs601740	C	T	0.875992	1008
13	rs595563	G	C	0.875992	1008
13	rs6563585	T	C	0.223214	1008
13	rs661497	T	C	0.506944	1008
13	rs647580	G	A	0.656746	1008
13	rs9548225	A	T	0.263889	1008
13	rs9576466	T	C	0.285714	1008
13	rs9576467	T	A	0.284722	1008
13	rs75803703	A	G	0.108135	1008
13	rs960610	A	T	0.393849	1008
13	rs1924189	A	G	0.393849	1008
13	rs74618108	T	C	0.125	1008
13	rs1924188	A	T	0.108135	1008
13	rs73174713	G	A	0.00297619	1008
13	rs9576468	T	C	0.222222	1008
13	rs17057315	C	T	0.108135	1008
13	rs181287019	T	C	0.108135	1008
13	rs616106	C	T	0.25	1008
13	rs79556745	T	G	0.108135	1008
13	rs612572	C	A	0.875992	1008
13	rs4943565	T	A	0.651786	1008
13	rs668113	T	A	0.136905	1008
13	rs668032	C	T	0.135913	1008
13	rs599142	T	C	0.137897	1008
13	rs666352	T	G	0.136905	1008
13	rs666289	T	A	0.136905	1008
13	rs1924187	A	G	0.652778	1008
13	rs7991530	G	A	0.319444	1008
13	rs141235103	A	C	0.0109127	1008
13	rs7335783	C	T	0.0327381	1008
13	rs79012618	C	T	0.104167	1008
13	rs116959324	C	T	0.104167	1008
13	rs4943566	T	C	0.541667	1008
13	rs617657	G	C	0.784722	1008
13	rs79878295	A	C	0.105159	1008
13	rs4943568	G	A	0.219246	1008
13	rs77990999	T	C	0.105159	1008
13	rs61287148	G	C	0.0128968	1008
13	rs591732	T	G	0.78869	1008
13	rs147662408	T	C	0.0416667	1008
13	rs78098845	T	G	0.105159	1008
13	rs78504934	A	G	0.105159	1008
13	rs7323793	G	A	0.103175	1008
13	rs683479	T	C	0.702381	1008
13	rs77353567	A	G	0.0873016	1008
13	rs668103	A	C	0.451389	1008
13	rs668491	G	A	0.451389	1008
13	rs654410	A	G	0.34127	1008
13	rs17057348	T	C	0.110119	1008
13	rs80312854	T	C	0.110119	1008
13	rs1924184	A	G	0.34127	1008
13	rs1924182	G	A	0.342262	1008
13	rs12863491	C	G	0.342262	1008
13	rs73174715	G	T	0.0277778	1008
13	rs74047695	C	G	0.0436508	1008
13	rs34082417	T	C	0.110119	1008
13	rs624391	C	T	0.342262	1008
13	rs1360926	A	T	0.342262	1008
13	rs612986	G	A	0.342262	1008
13	rs73454191	C	G	0.110119	1008
13	rs78654333	G	C	0.110119	1008
13	rs677564	T	C	0.343254	1008
13	rs597379	T	A	0.343254	1008
13	rs596558	C	T	0.343254	1008
13	rs652170	C	A	0.338294	1008
13	rs56148694	A	C	0.00198413	1008
13	rs77842183	T	A	0.108135	1008
13	rs599850	T	C	0.37996	1008
13	rs9576469	G	A	0.258929	1008
13	rs601260	T	C	0.340278	1008
13	rs628517	G	C	0.447421	1008
13	rs7995622	G	C	0.00198413	1008
13	rs78557566	A	G	0.0228175	1008
13	rs9532177	C	T	0.297619	1008
13	rs9532178	C	T	0.249008	1008
13	rs7325022	A	G	0.0218254	1008
13	rs7317927	C	T	0.0218254	1008
13	rs661155	G	A	0.33631	1008
13	rs583185	G	A	0.728175	1008
13	rs17293303	A	G	0.0128968	1008
13	rs77550498	A	G	0.0248016	1008
13	rs117205908	G	A	0.0178571	1008
13	rs9566314	T	C	0.242063	1008
13	rs1924181	A	G	0.748016	1008
13	rs9548231	A	T	0.701389	1008
13	rs117258829	C	T	0.0416667	1008
13	rs640819	T	G	0.046627	1008
13	rs9548232	A	G	0.701389	1008
13	rs9548233	T	C	0.706349	1008
13	rs9548234	C	T	0.706349	1008
13	rs9576471	A	G	0.3125	1008
13	rs2875134	G	A	0.701389	1008
13	rs6563588	A	G	0.706349	1008
13	rs2251904	G	A	0.046627	1008
13	rs9576472	A	C	0.28373	1008
13	rs9566315	T	C	0.285714	1008
13	rs9576473	A	C	0.285714	1008
13	rs2460311	T	C	0.287698	1008
13	rs12584611	C	T	0.284722	1008
13	rs12585427	T	G	0.284722	1008
13	rs9576474	T	C	0.284722	1008
13	rs28524476	A	T	0.284722	1008
13	rs9576475	G	A	0.284722	1008
13	rs9576476	T	A	0.284722	1008
13	rs141406616	T	A	0.0297619	1008
13	rs2496578	A	C	0.287698	1008
13	rs7988003	G	A	0.284722	1008
13	rs2460323	C	G	0.287698	1008
13	rs2460321	C	T	0.287698	1008
13	rs79955981	T	C	0.196429	1008
13	rs2460316	C	T	0.296627	1008
13	rs1320243	T	C	0.293651	1008
13	rs79762568	T	C	0.030754	1008
13	rs9566316	T	C	0.293651	1008
13	rs9603333	G	A	0.293651	1008
13	rs10507468	A	G	0.703373	1008
13	rs9315557	G	A	0.294643	1008
13	rs2496564	G	C	0.296627	1008
13	rs71198475	C	T	0.28869	1008
13	rs58194982	C	T	0.293651	1008
13	rs34028981	C	T	0.28869	1008
13	rs12866625	A	G	0.28869	1008
13	rs66866803	C	T	0.304563	1008
13	rs9594259	G	A	0.28869	1008
13	rs9315559	C	T	0.992063	1008
13	rs9315560	T	A	0.992063	1008
13	rs1814935	G	C	0.28869	1008
13	rs9576477	T	C	0.703373	1008
13	rs9315561	C	A	0.28869	1008
13	rs9315562	T	A	0.28869	1008
13	rs9315563	G	A	0.992063	1008
13	rs2001430	G	A	0.992063	1008
13	rs9566318	T	C	0.992063	1008
13	rs9576478	C	G	0.992063	1008
13	rs11617000	G	T	0.703373	1008
13	rs9548237	A	C	0.703373	1008
13	rs4466961	G	A	0.992063	1008
13	rs118011244	T	C	0.0327381	1008
13	rs4290361	G	C	0.992063	1008
13	rs141514333	T	A	0.0267857	1008
13	rs9548241	C	T	0.703373	1008
13	rs1123325	C	T	0.703373	1008
13	rs73174734	G	A	0.395833	1008
13	rs9576480	A	T	0.28869	1008
13	rs2323710	T	A	0.992063	1008
13	rs9532181	G	C	0.703373	1008
13	rs79233479	T	C	0.014881	1008
13	rs12876396	T	C	0.287698	1008
13	rs9566319	T	C	0.287698	1008
13	rs2323711	A	G	0.287698	1008
13	rs11842885	A	T	0.704365	1008
13	rs61949068	A	C	0.305556	1008
13	rs4548734	T	A	0.287698	1008
13	rs9576481	T	C	0.704365	1008
13	rs9576482	T	G	0.287698	1008
13	rs9603334	C	A	0.287698	1008
13	rs71439757	T	C	0.287698	1008
13	rs116948415	C	T	0.0426587	1008
13	rs9315565	A	G	0.287698	1008
13	rs2202120	A	T	0.702381	1008
13	rs2202121	A	T	0.993056	1008
13	rs2202122	A	G	0.703373	1008
13	rs117984101	C	A	0.014881	1008
13	rs2173952	G	C	0.993056	1008
13	rs2134209	C	T	0.993056	1008
13	rs9566320	G	T	0.0347222	1008
13	rs4594119	T	C	0.993056	1008
13	rs35068397	T	C	0.289683	1008
13	rs4383021	C	T	0.993056	1008
13	rs9576484	G	A	0.993056	1008
13	rs9576485	A	C	0.993056	1008
13	rs4614591	G	C	0.993056	1008
13	rs4520716	G	A	0.993056	1008
13	rs4281590	C	A	0.289683	1008
13	rs4453349	C	A	0.992063	1008
13	rs4473056	A	G	0.993056	1008
13	rs138183344	A	G	0.0208333	1008
13	rs7999730	A	G	0.993056	1008
13	rs7997942	G	A	0.993056	1008
13	rs7999258	C	T	0.993056	1008
13	rs9548246	T	C	0.993056	1008
13	rs61949069	G	A	0.703373	1008
13	rs75907465	C	A	0.031746	1008
13	rs4054430	T	C	0.993056	1008
13	rs9548247	C	A	0.703373	1008
13	rs12584071	A	T	0.290675	1008
13	rs7320458	T	G	0.703373	1008
13	rs7338934	A	G	0.703373	1008
13	rs7336867	G	A	0.703373	1008
13	rs6563591	T	C	0.703373	1008
13	rs9548248	C	A	0.428571	1008
13	rs6563592	G	T	0.703373	1008
13	rs9576486	C	T	0.703373	1008
13	rs9548250	A	G	0.703373	1008
13	rs9548251	T	C	0.703373	1008
13	rs640444	A	G	0.705357	1008
13	rs2323713	G	A	0.703373	1008
13	rs9576488	C	T	0.703373	1008
13	rs9594260	C	A	0.28869	1008
13	rs666294	A	C	0.705357	1008
13	rs6563593	G	A	0.703373	1008
13	rs9576489	G	A	0.702381	1008
13	rs35258439	T	C	0.0406746	1008
13	rs1330975	T	C	0.702381	1008
13	rs35718243	G	C	0.702381	1008
13	rs1330974	C	T	0.702381	1008
13	rs9576490	C	T	0.703373	1008
13	rs9576491	C	G	0.702381	1008
13	rs9576492	C	T	0.702381	1008
13	rs9576493	T	C	0.702381	1008
13	rs9576494	T	C	0.702381	1008
13	rs4436666	T	C	0.992063	1008
13	rs9566322	C	A	0.240079	1008
13	rs9315566	G	A	0.992063	1008
13	rs9315567	C	A	0.992063	1008
13	rs9576495	G	C	0.992063	1008
13	rs9548253	A	T	0.992063	1008
13	rs9532186	A	G	0.992063	1008
13	rs9548254	G	T	0.703373	1008
13	rs1330973	C	T	0.992063	1008
13	rs1330972	T	C	0.992063	1008
13	rs1979866	A	C	0.992063	1008
13	rs971225	C	T	0.992063	1008
13	rs1501854	A	G	0.277778	1008
13	rs646299	A	T	0.792659	1008
13	rs17057591	G	T	0.015873	1008
13	rs7333140	G	C	0.231151	1008
13	rs9548257	G	A	0.231151	1008
13	rs648516	C	T	0.231151	1008
13	rs7998535	C	G	0.756944	1008
13	rs7981916	T	C	0.755952	1008
13	rs1411740	G	A	0.228175	1008
13	rs7982262	T	A	0.75496	1008
13	rs76118714	G	A	0.015873	1008
13	rs685499	A	G	0.228175	1008
13	rs663329	T	C	0.983135	1008
13	rs513867	G	A	0.983135	1008
13	rs6563594	C	T	0.228175	1008
13	rs9566323	A	G	0.983135	1008
13	rs9576498	T	C	0.238095	1008
13	rs11147694	G	A	0.445437	1008
13	rs607242	A	G	0.983135	1008
13	rs575418	A	T	0.983135	1008
13	rs1330970	G	A	0.237103	1008
13	rs17229876	C	T	0.00297619	1008
13	rs9603337	T	A	0.237103	1008
13	rs55766452	G	T	0.746032	1008
13	rs7984977	C	G	0.983135	1008
13	rs7983714	G	A	0.746032	1008
13	rs2496457	T	C	0.746032	1008
13	rs9532190	T	G	0.746032	1008
13	rs9532191	T	C	0.736111	1008
13	rs9532192	C	T	0.736111	1008
13	rs9532193	C	T	0.746032	1008
13	rs9315568	C	T	0.746032	1008
13	rs553186	C	T	0.746032	1008
13	rs6563595	T	G	0.239087	1008
13	rs7322960	T	C	0.747024	1008
13	rs473755	G	A	0.747024	1008
13	rs9532194	G	A	0.0168651	1008
13	rs4941890	C	T	0.444444	1008
13	rs11619263	T	C	0.00297619	1008
13	rs61947570	G	A	0.279762	1008
13	rs7328911	C	A	0.506944	1008
13	rs7329712	A	C	0.236111	1008
13	rs591479	T	A	0.300595	1008
13	rs59756902	G	A	0.0168651	1008
13	rs591967	A	G	0.300595	1008
13	rs593926	C	T	0.300595	1008
13	rs604592	T	G	0.300595	1008
13	rs534440	C	T	0.306548	1008
13	rs7334491	G	C	0.236111	1008
13	rs2652576	G	C	0.27877	1008
13	rs2875154	G	A	0.300595	1008
13	rs2455414	G	A	0.300595	1008
13	rs7337189	A	T	0.236111	1008
13	rs7318940	T	C	0.470238	1008
13	rs617484	C	T	0.301587	1008
13	rs617964	A	G	0.301587	1008
13	rs657968	A	G	0.301587	1008
13	rs79197954	C	G	0.0406746	1008
13	rs75770993	C	G	0.0367063	1008
13	rs564527	G	C	0.301587	1008
13	rs619801	T	A	0.301587	1008
13	rs567333	T	C	0.983135	1008
13	rs151051772	T	C	0.0168651	1008
13	rs2680404	G	A	0.300595	1008
13	rs2680403	G	A	0.301587	1008
13	rs2875156	G	A	0.300595	1008
13	rs114247985	T	C	0.0168651	1008
13	rs547486	G	A	0.983135	1008
13	rs118046815	G	T	0.277778	1008
13	rs74507699	G	A	0.236111	1008
13	rs76589251	C	T	0.445437	1008
13	rs79749229	G	T	0.445437	1008
13	rs597502	T	C	0.983135	1008
13	rs55981300	G	C	0.747024	1008
13	rs7984892	G	A	0.236111	1008
13	rs2088911	G	A	0.747024	1008
13	rs2088912	T	C	0.301587	1008
13	rs112063475	C	T	0.00297619	1008
13	rs1360386	T	C	0.983135	1008
13	rs9548261	C	T	0.00396825	1008
13	rs589679	G	A	0.983135	1008
13	rs112813885	C	T	0.439484	1008
13	rs649021	A	C	0.983135	1008
13	rs147419865	G	A	0.0357143	1008
13	rs61534825	C	G	0.303571	1008
13	rs6563597	A	T	0.679563	1008
13	rs9548262	G	A	0.439484	1008
13	rs677979	A	C	0.680556	1008
13	rs9548263	G	A	0.679563	1008
13	rs76596929	A	C	0.0168651	1008
13	rs145507569	C	T	0.0198413	1008
13	rs61947573	T	G	0.302579	1008
13	rs653762	T	C	0.983135	1008
13	rs11147697	A	T	0.440476	1008
13	rs11147698	C	G	0.440476	1008
13	rs3002017	A	G	0.983135	1008
13	rs9576500	C	T	0.679563	1008
13	rs187961090	A	G	0.0168651	1008
13	rs9603358	C	T	0.240079	1008
13	rs9603359	T	C	0.68254	1008
13	rs9548264	C	A	0.00297619	1008
13	rs61947576	C	T	0.300595	1008
13	rs610491	T	A	0.983135	1008
13	rs612657	A	C	0.983135	1008
13	rs1553302	T	C	0.240079	1008
13	rs1553301	A	G	0.68254	1008
13	rs9566326	T	C	0.240079	1008
13	rs583573	T	C	0.983135	1008
13	rs1411738	C	T	0.27877	1008
13	rs75521495	A	T	0.0228175	1008
13	rs9548265	G	C	0.68254	1008
13	rs9548266	A	G	0.681548	1008
13	rs9548267	C	G	0.680556	1008
13	rs9576501	G	T	0.681548	1008
13	rs9566328	A	C	0.68254	1008
13	rs9576502	C	T	0.68254	1008
13	rs7333717	G	A	0.683532	1008
13	rs7317692	T	C	0.683532	1008
13	rs7317705	T	C	0.684524	1008
13	rs7333953	G	C	0.683532	1008
13	rs9566329	G	A	0.683532	1008
13	rs2455415	C	T	0.243056	1008
13	rs77047966	C	T	0.0168651	1008
13	rs75801218	A	G	0.0168651	1008
13	rs9548268	G	A	0.244048	1008
13	rs478606	G	A	0.243056	1008
13	rs501692	T	C	0.244048	1008
13	rs79684995	C	G	0.0168651	1008
13	rs78228316	T	G	0.030754	1008
13	rs9548271	G	A	0.457341	1008
13	rs141079881	C	A	0.244048	1008
13	rs632611	G	A	0.244048	1008
13	rs632188	A	T	0.244048	1008
13	rs1698039	T	C	0.244048	1008
13	rs113439818	A	C	0.0228175	1008
13	rs376286501	A	G	0.0446429	1008
13	rs665175	A	C	0.244048	1008
13	rs79331459	C	T	0.0833333	1008
13	rs9566335	A	G	0.280754	1008
13	rs503698	T	C	0.244048	1008
13	rs9532201	T	C	0.458333	1008
13	rs646841	G	A	0.243056	1008
13	rs651360	C	A	0.243056	1008
13	rs650959	C	G	0.243056	1008
13	rs76614140	G	A	0.0168651	1008
13	rs648654	C	T	0.243056	1008
13	rs663897	C	T	0.703373	1008
13	rs564915	C	T	0.703373	1008
13	rs61947607	C	T	0.296627	1008
13	rs476464	G	A	0.703373	1008
13	rs479350	C	T	0.703373	1008
13	rs484855	T	C	0.703373	1008
13	rs607169	G	A	0.703373	1008
13	rs600009	T	C	0.703373	1008
13	rs9548303	T	A	0.460317	1008
13	rs1756468	C	T	0.703373	1008
13	rs640436	A	C	0.703373	1008
13	rs515095	T	C	0.703373	1008
13	rs538076	C	T	0.702381	1008
13	rs183416680	A	G	0.014881	1008
13	rs590035	T	C	0.702381	1008
13	rs589130	C	G	0.702381	1008
13	rs685366	A	G	0.702381	1008
13	rs9548305	C	T	0.459325	1008
13	rs571132	T	G	0.702381	1008
13	rs1714630	G	A	0.702381	1008
13	rs572898	C	T	0.702381	1008
13	rs622645	C	T	0.702381	1008
13	rs622622	A	G	0.702381	1008
13	rs7991305	T	C	0.460317	1008
13	rs7987045	A	C	0.460317	1008
13	rs670831	G	A	0.702381	1008
13	rs517612	C	T	0.703373	1008
13	rs653089	G	A	0.704365	1008
13	rs4405433	C	T	0.704365	1008
13	rs9548306	T	C	0.704365	1008
13	rs117774887	C	A	0.0198413	1008
13	rs668924	C	A	0.433532	1008
13	rs658206	C	T	0.440476	1008
13	rs9548307	C	T	0.0753968	1008
13	rs656044	A	G	0.814484	1008
13	rs607574	C	T	0.593254	1008
13	rs507039	A	G	0.844246	1008
13	rs606702	C	T	0.52381	1008
13	rs4943581	C	T	0.985119	1008
13	rs74047524	G	T	0.0138889	1008
13	rs146596566	G	A	0.0337302	1008
13	rs141453016	C	T	0.00793651	1008
13	rs74709934	G	T	0.014881	1008
13	rs147902251	T	C	0.0218254	1008
13	rs7987925	G	A	0.990079	1008
13	rs142419384	T	C	0.0128968	1008
13	rs9315574	G	A	0.996032	1008
13	rs9566337	T	C	0.0535714	1008
13	rs2231319	T	C	0.119048	1008
13	rs144857067	C	T	0.0337302	1008
13	rs78992800	A	G	0.0367063	1008
13	rs12585573	A	G	0.189484	1008
13	rs75600368	A	G	0.0367063	1008
13	rs149060440	T	G	0.0367063	1008
13	rs17057908	A	G	0.181548	1008
13	rs61947649	T	A	0.1875	1008
13	rs61948600	C	A	0.1875	1008
13	rs74585925	C	T	0.0376984	1008
13	rs7319266	T	A	0.479167	1008
13	rs150499786	C	T	0.014881	1008
13	rs17057948	A	G	0.00892857	1008
13	rs9548330	G	T	0.325397	1008
13	rs17057957	C	T	0.0119048	1008
13	rs17057959	T	C	0.326389	1008
13	rs2485775	A	G	0.340278	1008
13	rs9532221	T	A	0.325397	1008
13	rs2485773	A	G	0.340278	1008
13	rs17057976	A	G	0.0734127	1008
13	rs2496462	G	C	0.0119048	1008
13	rs1933369	T	A	0.339286	1008
13	rs12427831	A	G	0.293651	1008
13	rs17233698	G	A	0.0119048	1008
13	rs9315575	C	G	0.191468	1008
13	rs2485771	G	A	0.015873	1008
13	rs2496463	T	C	0.339286	1008
13	rs2496464	A	T	0.339286	1008
13	rs16801	A	G	0.327381	1008
13	rs1933368	A	G	0.0119048	1008
13	rs117924055	T	A	0.0406746	1008
13	rs143188752	T	G	0.0168651	1008
13	rs9532225	G	T	0.325397	1008
13	rs4494415	T	C	0.0119048	1008
13	rs144721064	C	T	0.031746	1008
13	rs4586303	G	A	0.325397	1008
13	rs9315576	A	C	0.337302	1008
13	rs6650362	C	A	0.337302	1008
13	rs80154904	A	C	0.0119048	1008
13	rs73176739	A	G	0.287698	1008
13	rs1933367	T	G	0.287698	1008
13	rs117162853	A	G	0.015873	1008
13	rs9548333	G	T	0.315476	1008
13	rs17058015	A	G	0.28869	1008
13	rs142766407	G	A	0.0119048	1008
13	rs9548334	G	A	0.314484	1008
13	rs77928509	C	T	0.0119048	1008
13	rs8001586	A	G	0.0119048	1008
13	rs9548335	G	T	0.329365	1008
13	rs1344248	G	A	0.314484	1008
13	rs9532226	A	G	0.618056	1008
13	rs73176741	A	T	0.176587	1008
13	rs59787347	G	A	0.176587	1008
13	rs146631991	G	A	0.0119048	1008
13	rs2211019	G	A	0.614087	1008
13	rs7329452	T	G	0.614087	1008
13	rs117501793	T	G	0.0376984	1008
13	rs9548337	G	A	0.598214	1008
13	rs73176743	A	C	0.290675	1008
13	rs117590102	G	A	0.0297619	1008
13	rs17299897	T	C	0.247024	1008
13	rs115921196	A	G	0.0178571	1008
13	rs1933363	T	C	0.622024	1008
13	rs66947487	C	A	0.299603	1008
13	rs9576530	T	C	0.385913	1008
13	rs9576532	G	T	0.685516	1008
13	rs9576533	T	C	0.382937	1008
13	rs7491472	T	C	0.683532	1008
13	rs67869885	C	G	0.302579	1008
13	rs9576534	C	T	0.383929	1008
13	rs9548338	A	G	0.683532	1008
13	rs9548339	G	A	0.685516	1008
13	rs7489942	G	A	0.683532	1008
13	rs9548340	G	C	0.683532	1008
13	rs9548341	A	G	0.685516	1008
13	rs111822404	C	G	0.0446429	1008
13	rs9548342	C	T	0.683532	1008
13	rs9576537	T	C	0.136905	1008
13	rs9548344	T	C	0.683532	1008
13	rs7331377	T	C	0.685516	1008
13	rs7331690	C	G	0.685516	1008
13	rs9548345	C	T	0.381944	1008
13	rs1890280	G	A	0.683532	1008
13	rs1890279	T	C	0.381944	1008
13	rs7329004	A	G	0.685516	1008
13	rs9548347	T	A	0.381944	1008
13	rs7998205	C	T	0.119048	1008
13	rs7331691	T	A	0.686508	1008
13	rs6563618	G	A	0.686508	1008
13	rs6563619	G	A	0.686508	1008
13	rs7328507	T	C	0.313492	1008
13	rs9548348	C	T	0.684524	1008
13	rs4943587	T	C	0.313492	1008
13	rs9315578	G	C	0.684524	1008
13	rs2875193	G	A	0.313492	1008
13	rs182254173	T	G	0.031746	1008
13	rs76120639	T	C	0.196429	1008
13	rs76884846	A	G	0.0644841	1008
13	rs9576540	C	A	0.684524	1008
13	rs2323900	T	C	0.313492	1008
13	rs9532231	C	G	0.313492	1008
13	rs9548351	A	G	0.684524	1008
13	rs78842161	C	A	0.0426587	1008
13	rs9315580	G	C	0.193452	1008
13	rs9548354	G	C	0.133929	1008
13	rs7326833	C	T	0.684524	1008
13	rs7332518	T	C	0.301587	1008
13	rs7990292	G	A	0.313492	1008
13	rs9532234	G	A	0.382937	1008
13	rs73176757	C	T	0.301587	1008
13	rs79807538	A	G	0.147817	1008
13	rs2323903	G	C	0.313492	1008
13	rs9576543	A	G	0.686508	1008
13	rs9532235	A	C	0.382937	1008
13	rs1933362	G	A	0.00496032	1008
13	rs980285	T	C	0.313492	1008
13	rs2323908	C	G	0.805556	1008
13	rs9548358	T	C	0.382937	1008
13	rs9603386	G	A	0.313492	1008
13	rs73176761	G	A	0.015873	1008
13	rs12872909	T	C	0.681548	1008
13	rs9594275	C	T	0.316468	1008
13	rs55808549	G	A	0.298611	1008
13	rs9594276	C	T	0.316468	1008
13	rs9548364	G	T	0.68254	1008
13	rs73176766	G	A	0.300595	1008
13	rs74047579	A	T	0.123016	1008
13	rs73176768	C	T	0.300595	1008
13	rs9576547	G	A	0.315476	1008
13	rs2323910	C	T	0.68254	1008
13	rs9315582	T	C	0.315476	1008
13	rs9548366	T	A	0.68254	1008
13	rs9603387	A	G	0.19246	1008
13	rs9576548	G	C	0.349206	1008
13	rs4943590	G	A	0.683532	1008
13	rs77712498	C	A	0.00496032	1008
13	rs9548367	G	A	0.383929	1008
13	rs9548368	C	T	0.68254	1008
13	rs9532237	G	A	0.68254	1008
13	rs9532238	T	A	0.315476	1008
13	rs2323916	G	C	0.443452	1008
13	rs79083646	T	C	0.0228175	1008
13	rs2323917	C	A	0.315476	1008
13	rs9532239	A	T	0.383929	1008
13	rs2323925	C	A	0.300595	1008
13	rs139433022	A	T	0.0426587	1008
13	rs2875194	G	T	0.301587	1008
13	rs55917529	T	C	0.151786	1008
13	rs73176786	G	T	0.301587	1008
13	rs73176788	T	C	0.301587	1008
13	rs9548372	G	A	0.383929	1008
13	rs12860660	T	C	0.383929	1008
13	rs2323928	G	A	0.3125	1008
13	rs73176791	C	A	0.301587	1008
13	rs6563621	T	C	0.301587	1008
13	rs7994859	T	C	0.616071	1008
13	rs6563622	A	C	0.616071	1008
13	rs184344422	G	A	0.0218254	1008
13	rs9548374	T	C	0.3125	1008
13	rs4943593	A	G	0.301587	1008
13	rs4254186	G	A	0.3125	1008
13	rs73180712	A	G	0.301587	1008
13	rs9548376	C	A	0.614087	1008
13	rs9576552	C	A	0.3125	1008
13	rs2323929	T	C	0.616071	1008
13	rs7335374	T	C	0.31746	1008
13	rs2323930	A	G	0.31746	1008
13	rs2323931	A	C	0.616071	1008
13	rs4943594	T	C	0.616071	1008
13	rs117545590	T	G	0.0714286	1008
13	rs117034531	A	T	0.0714286	1008
13	rs111396608	T	C	0.0396825	1008
13	rs73180714	C	T	0.296627	1008
13	rs9576555	A	G	0.140873	1008
13	rs12429683	T	C	0.383929	1008
13	rs9566342	T	C	0.383929	1008
13	rs9635094	T	A	0.384921	1008
13	rs10507473	A	T	0.386905	1008
13	rs9576556	G	A	0.130952	1008
13	rs9548377	G	A	0.41369	1008
13	rs117105733	G	A	0.015873	1008
13	rs73466330	A	C	0.0337302	1008
13	rs9576557	T	C	0.271825	1008
13	rs9548379	A	G	0.271825	1008
13	rs9548380	T	C	0.271825	1008
13	rs34903169	A	G	0.271825	1008
13	rs73466351	T	G	0.0327381	1008
13	rs9532246	T	A	0.238095	1008
13	rs80094936	C	A	0.0327381	1008
13	rs9548381	C	T	0.239087	1008
13	rs2323932	A	T	0.271825	1008
13	rs73466352	C	T	0.0327381	1008
13	rs73466353	A	G	0.0327381	1008
13	rs9576558	A	T	0.238095	1008
13	rs145522396	G	A	0.0525794	1008
13	rs9548382	G	A	0.271825	1008
13	rs113780037	C	T	0.0327381	1008
13	rs182023846	A	G	0.0327381	1008
13	rs2323934	A	G	0.238095	1008
13	rs80249053	C	A	0.0327381	1008
13	rs9532249	G	A	0.723214	1008
13	rs76176630	T	A	0.0337302	1008
13	rs9566343	G	T	0.731151	1008
13	rs2323937	A	T	0.964286	1008
13	rs9548383	A	G	0.236111	1008
13	rs9315584	C	T	0.236111	1008
13	rs9566344	T	C	0.236111	1008
13	rs58095620	T	C	0.0337302	1008
13	rs117710528	C	T	0.0704365	1008
13	rs117896658	T	C	0.0337302	1008
13	rs9315585	A	G	0.729167	1008
13	rs4470033	A	T	0.729167	1008
13	rs7993470	A	G	0.763889	1008
13	rs77468593	T	C	0.0505952	1008
13	rs9548385	G	A	0.237103	1008
13	rs78639066	C	T	0.155754	1008
13	rs9532252	A	T	0.96627	1008
13	rs9576560	C	T	0.714286	1008
13	rs149124572	C	T	0.0515873	1008
13	rs147839572	A	G	0.0337302	1008
13	rs7990018	C	G	0.96627	1008
13	rs7990691	A	G	0.96627	1008
13	rs7333211	A	G	0.965278	1008
13	rs9576561	G	A	0.720238	1008
13	rs2323882	C	G	0.720238	1008
13	rs2323883	T	C	0.715278	1008
13	rs2323885	A	G	0.96627	1008
13	rs7330089	G	A	0.965278	1008
13	rs12875233	T	A	0.24504	1008
13	rs7982427	G	A	0.96627	1008
13	rs7984858	A	C	0.720238	1008
13	rs9576562	A	G	0.24504	1008
13	rs9548387	T	C	0.96627	1008
13	rs6563625	G	A	0.965278	1008
13	rs4943597	G	A	0.720238	1008
13	rs9548389	T	C	0.246032	1008
13	rs4943598	C	T	0.96627	1008
13	rs4943600	T	C	0.965278	1008
13	rs117359370	G	T	0.0337302	1008
13	rs7331928	G	A	0.965278	1008
13	rs9548392	C	T	0.720238	1008
13	rs117254675	C	T	0.0337302	1008
13	rs78358759	G	A	0.0337302	1008
13	rs9548393	G	C	0.24504	1008
13	rs9548394	C	G	0.96627	1008
13	rs9548395	T	C	0.965278	1008
13	rs61947497	C	A	0.24504	1008
13	rs4941896	T	C	0.96627	1008
13	rs139648199	G	C	0.0337302	1008
13	rs143957344	T	C	0.0337302	1008
13	rs9548396	C	A	0.24504	1008
13	rs9532255	A	G	0.965278	1008
13	rs9532256	T	C	0.24504	1008
13	rs9532257	G	A	0.96627	1008
13	rs9548398	C	T	0.24504	1008
13	rs6563627	G	A	0.96627	1008
13	rs79466970	G	A	0.161706	1008
13	rs143158183	C	T	0.0367063	1008
13	rs9548399	C	G	0.24504	1008
13	rs7338838	T	C	0.714286	1008
13	rs76436300	G	T	0.00198413	1008
13	rs80210340	C	T	0.0496032	1008
13	rs9532258	T	G	0.27877	1008
13	rs150222013	C	T	0.0267857	1008
13	rs9566346	C	G	0.24504	1008
13	rs4497533	T	C	0.714286	1008
13	rs4500588	C	T	0.96627	1008
13	rs4341642	G	A	0.960317	1008
13	rs4277225	A	G	0.714286	1008
13	rs4344602	C	T	0.960317	1008
13	rs9548400	T	G	0.24504	1008
13	rs9576569	T	A	0.280754	1008
13	rs7320842	C	G	0.279762	1008
13	rs7983501	G	A	0.714286	1008
13	rs9576570	T	C	0.714286	1008
13	rs9566347	C	T	0.714286	1008
13	rs78813700	G	A	0.0376984	1008
13	rs73180758	G	C	0.0347222	1008
13	rs73180761	T	A	0.0347222	1008
13	rs61947500	C	T	0.00992063	1008
13	rs60011992	A	G	0.0416667	1008
13	rs7492053	G	A	0.24504	1008
13	rs7489350	A	G	0.24504	1008
13	rs55796703	G	A	0.0347222	1008
13	rs55901454	T	C	0.0347222	1008
13	rs7991773	T	G	0.714286	1008
13	rs151225598	C	T	0.0337302	1008
13	rs73182783	C	G	0.0347222	1008
13	rs9548404	A	G	0.24504	1008
13	rs117775046	A	G	0.00496032	1008
13	rs9548405	A	G	0.24504	1008
13	rs1986376	C	T	0.714286	1008
13	rs9548406	A	G	0.24504	1008
13	rs9548407	C	A	0.24504	1008
13	rs117927427	A	T	0.0337302	1008
13	rs9315594	A	T	0.281746	1008
13	rs12583500	G	A	0.159722	1008
13	rs9548410	G	A	0.248016	1008
13	rs9315595	C	G	0.248016	1008
13	rs116884739	A	G	0.0337302	1008
13	rs2323889	C	A	0.71131	1008
13	rs9315596	C	T	0.248016	1008
13	rs117321706	C	G	0.0337302	1008
13	rs41292749	A	G	0.0406746	1008
13	rs9548411	G	A	0.00198413	1008
13	rs2805075	A	C	0.28869	1008
13	rs7318447	A	T	0.0406746	1008
13	rs9594281	G	A	0.00595238	1008
13	rs7323840	T	C	0.0406746	1008
13	rs7318322	C	A	0.28869	1008
13	rs1023832	C	T	0.0406746	1008
13	rs7989095	A	G	0.0406746	1008
13	rs12875770	A	T	0.248016	1008
13	rs7328837	G	C	0.0396825	1008
13	rs1023831	G	C	0.253968	1008
13	rs1023830	A	G	0.253968	1008
13	rs116864539	C	T	0.00496032	1008
13	rs11841861	T	C	0.167659	1008
13	rs11840421	G	A	0.161706	1008
13	rs11841891	T	G	0.161706	1008
13	rs9548412	G	A	0.247024	1008
13	rs74050060	G	A	0.161706	1008
13	rs117251304	G	T	0.0277778	1008
13	rs2805077	T	C	0.436508	1008
13	rs8001021	G	A	0.246032	1008
13	rs58545295	T	C	0.161706	1008
13	rs118145426	T	C	0.0277778	1008
13	rs7986287	C	T	0.435516	1008
13	rs77551316	T	A	0.103175	1008
13	rs9576574	A	C	0.435516	1008
13	rs2017740	A	G	0.194444	1008
13	rs2017741	A	G	0.194444	1008
13	rs716022	C	T	0.194444	1008
13	rs57652251	C	T	0.194444	1008
13	rs17058262	A	G	0.194444	1008
13	rs17058264	C	G	0.194444	1008
13	rs17058266	A	G	0.188492	1008
13	rs149870110	T	C	0.0327381	1008
13	rs7140057	G	A	0.188492	1008
13	rs17242647	A	G	0.00198413	1008
13	rs141423479	C	T	0.00694444	1008
13	rs9576575	C	T	0.242063	1008
13	rs56021139	C	T	0.188492	1008
13	rs7331010	C	T	0.188492	1008
13	rs142780200	C	A	0.0327381	1008
13	rs7999562	G	A	0.188492	1008
13	rs118021008	T	A	0.0327381	1008
13	rs79868069	T	A	0.00496032	1008
13	rs7140032	A	G	0.188492	1008
13	rs77086669	T	C	0.155754	1008
13	rs2595569	T	C	0.431548	1008
13	rs111898059	T	C	0.188492	1008
13	rs117421328	T	C	0.0327381	1008
13	rs113934914	T	C	0.188492	1008
13	rs193300169	T	C	0.0228175	1008
13	rs9532259	C	T	0.239087	1008
13	rs7322176	G	A	0.188492	1008
13	rs60011093	G	C	0.22619	1008
13	rs17058273	T	C	0.224206	1008
13	rs17058278	C	T	0.224206	1008
13	rs17058280	A	G	0.224206	1008
13	rs17058283	T	G	0.224206	1008
13	rs2595568	C	T	0.458333	1008
13	rs9566348	C	T	0.233135	1008
13	rs57803668	A	G	0.224206	1008
13	rs73450054	A	C	0.224206	1008
13	rs9548413	T	C	0.240079	1008
13	rs149090517	T	G	0.0456349	1008
13	rs74050066	G	T	0.224206	1008
13	rs9548414	G	C	0.233135	1008
13	rs9548415	T	A	0.233135	1008
13	rs74050067	C	G	0.191468	1008
13	rs74867138	A	G	0.0327381	1008
13	rs11840494	A	C	0.224206	1008
13	rs80340594	C	A	0.0297619	1008
13	rs2595566	G	C	0.458333	1008
13	rs61947524	G	A	0.234127	1008
13	rs17058288	C	T	0.224206	1008
13	rs17058294	C	T	0.224206	1008
13	rs9532260	C	A	0.234127	1008
13	rs139403805	G	T	0.014881	1008
13	rs74050068	G	A	0.224206	1008
13	rs2595565	T	C	0.457341	1008
13	rs55731466	C	G	0.224206	1008
13	rs12429712	A	G	0.0446429	1008
13	rs9548417	G	C	0.233135	1008
13	rs55999507	T	C	0.225198	1008
13	rs9576581	C	T	0.232143	1008
13	rs9566349	A	T	0.233135	1008
13	rs56002018	C	T	0.224206	1008
13	rs2805087	T	C	0.457341	1008
13	rs7989282	A	G	0.457341	1008
13	rs117912697	G	A	0.0168651	1008
13	rs61947525	C	A	0.00992063	1008
13	rs58251872	G	A	0.224206	1008
13	rs2197884	A	G	0.233135	1008
13	rs2218719	G	C	0.457341	1008
13	rs11840022	G	A	0.224206	1008
13	rs117667248	T	C	0.00793651	1008
13	rs59102087	G	A	0.224206	1008
13	rs9315597	G	T	0.232143	1008
13	rs11843185	A	G	0.22619	1008
13	rs9548418	T	C	0.232143	1008
13	rs2805088	G	T	0.456349	1008
13	rs7336815	G	A	0.720238	1008
13	rs9566350	T	C	0.162698	1008
13	rs4383023	C	T	0.672619	1008
13	rs10507476	G	C	0.0882937	1008
13	rs76796592	A	C	0.0367063	1008
13	rs17243410	G	A	0.160714	1008
13	rs144403608	T	C	0.0128968	1008
13	rs9532261	A	T	0.671627	1008
13	rs80086307	C	T	0.0882937	1008
13	rs76271097	C	T	0.139881	1008
13	rs2805090	A	G	0.911706	1008
13	rs9532262	A	G	0.238095	1008
13	rs79727927	C	T	0.0882937	1008
13	rs2246344	G	T	0.673611	1008
13	rs2805091	G	A	0.674603	1008
13	rs9532263	G	A	0.236111	1008
13	rs2805094	A	G	0.911706	1008
13	rs2805095	T	A	0.671627	1008
13	rs9548419	C	T	0.530754	1008
13	rs141983667	C	T	0.0178571	1008
13	rs2805096	T	A	0.381944	1008
13	rs149657955	G	T	0.0248016	1008
13	rs74534819	G	A	0.140873	1008
13	rs74608565	C	A	0.00892857	1008
13	rs117530942	G	A	0.0178571	1008
13	rs80338631	G	T	0.0912698	1008
13	rs2595561	A	G	0.234127	1008
13	rs2595560	G	C	0.234127	1008
13	rs9576583	C	T	0.238095	1008
13	rs9576584	C	A	0.238095	1008
13	rs118130627	C	T	0.141865	1008
13	rs12428815	T	C	0.0446429	1008
13	rs2805097	A	G	0.470238	1008
13	rs75897168	T	C	0.0912698	1008
13	rs9566351	T	C	0.238095	1008
13	rs9566352	T	C	0.331349	1008
13	rs79041394	A	G	0.0912698	1008
13	rs150803657	T	A	0.0327381	1008
13	rs1868461	T	A	0.331349	1008
13	rs7491229	A	T	0.0912698	1008
13	rs9548422	C	A	0.0535714	1008
13	rs1037255	C	T	0.239087	1008
13	rs77813616	G	A	0.138889	1008
13	rs61947529	G	C	0.239087	1008
13	rs9548423	A	G	0.750992	1008
13	rs17058371	A	G	0.130952	1008
13	rs58805574	T	C	0.094246	1008
13	rs7326947	T	C	0.748016	1008
13	rs140959521	C	T	0.127976	1008
13	rs75067897	G	A	0.0505952	1008
13	rs17058379	C	G	0.0952381	1008
13	rs9532264	G	A	0.0565476	1008
13	rs9566353	T	C	0.250992	1008
13	rs79817706	C	A	0.127976	1008
13	rs9532265	G	A	0.0555556	1008
13	rs78639356	G	A	0.0952381	1008
13	rs2496417	C	A	0.749008	1008
13	rs9548424	T	C	0.521825	1008
13	rs79184131	A	T	0.127976	1008
13	rs2496422	A	T	0.652778	1008
13	rs11840890	T	C	0.250992	1008
13	rs17058383	G	A	0.0952381	1008
13	rs75553833	C	T	0.250992	1008
13	rs77065122	A	G	0.030754	1008
13	rs9576585	C	T	0.250992	1008
13	rs895898	T	G	0.522817	1008
13	rs895897	A	C	0.749008	1008
13	rs138751501	G	T	0.0456349	1008
13	rs9548425	T	C	0.746032	1008
13	rs7991075	A	G	0.227183	1008
13	rs9576586	C	T	0.520833	1008
13	rs141855859	G	C	0.0138889	1008
13	rs76760691	T	C	0.127976	1008
13	rs9576587	C	T	0.250992	1008
13	rs2875218	A	C	0.771825	1008
13	rs9532266	G	T	0.771825	1008
13	rs117974087	T	C	0.0337302	1008
13	rs9576588	C	A	0.0873016	1008
13	rs9566354	A	T	0.362103	1008
13	rs2496407	T	A	0.604167	1008
13	rs7331608	A	T	0.395833	1008
13	rs4329795	C	T	0.361111	1008
13	rs2442344	A	G	0.362103	1008
13	rs7331440	A	C	0.361111	1008
13	rs967376	T	C	0.103175	1008
13	rs9566355	G	A	0.244048	1008
13	rs80286178	T	C	0.186508	1008
13	rs895895	A	G	0.361111	1008
13	rs17244358	T	C	0.361111	1008
13	rs2442343	T	C	0.362103	1008
13	rs9576589	T	A	0.363095	1008
13	rs9576590	T	A	0.363095	1008
13	rs930660	G	C	0.363095	1008
13	rs930659	C	T	0.364087	1008
13	rs7991701	C	T	0.363095	1008
13	rs6563629	C	G	0.364087	1008
13	rs2442341	T	G	0.363095	1008
13	rs9576591	C	T	0.362103	1008
13	rs9576592	T	C	0.362103	1008
13	rs2442340	A	G	0.363095	1008
13	rs2442339	G	C	0.363095	1008
13	rs2122208	T	A	0.365079	1008
13	rs77119481	T	C	0.0327381	1008
13	rs2442335	C	A	0.364087	1008
13	rs2053848	A	G	0.363095	1008
13	rs2197879	A	T	0.364087	1008
13	rs2442379	A	G	0.363095	1008
13	rs117086023	C	T	0.0228175	1008
13	rs9576595	G	C	0.363095	1008
13	rs9788341	T	C	0.363095	1008
13	rs184239569	T	G	0.0138889	1008
13	rs2122212	G	A	0.634921	1008
13	rs35378642	C	T	0.363095	1008
13	rs2324005	C	T	0.0525794	1008
13	rs9548427	T	C	0.111111	1008
13	rs12583807	C	T	0.0168651	1008
13	rs78063790	C	A	0.190476	1008
13	rs77687358	G	A	0.0357143	1008
13	rs2496418	C	T	0.369048	1008
13	rs2496419	T	C	0.368056	1008
13	rs2496420	A	T	0.368056	1008
13	rs116929526	T	A	0.0486111	1008
13	rs151266710	T	C	0.0128968	1008
13	rs7984232	T	C	0.0357143	1008
13	rs147508853	C	T	0.00595238	1008
13	rs2442373	A	G	0.369048	1008
13	rs11147723	T	C	0.368056	1008
13	rs11147724	C	T	0.208333	1008
13	rs11147725	C	T	0.368056	1008
13	rs55860060	C	T	0.368056	1008
13	rs55922882	T	C	0.368056	1008
13	rs9634754	T	G	0.630952	1008
13	rs9576597	C	G	0.159722	1008
13	rs12874397	C	T	0.00396825	1008
13	rs41292755	C	T	0.103175	1008
13	rs2496425	T	C	0.417659	1008
13	rs17058435	T	C	0.0386905	1008
13	rs77886481	G	A	0.0287698	1008
13	rs1868463	G	A	0.246032	1008
13	rs2122211	T	C	0.513889	1008
13	rs74841508	T	G	0.0644841	1008
13	rs79259013	A	G	0.0267857	1008
13	rs7992511	G	A	0.231151	1008
13	rs2218722	A	C	0.103175	1008
13	rs9603411	T	A	0.265873	1008
13	rs2496430	G	A	0.425595	1008
13	rs5009558	A	G	0.103175	1008
13	rs9566360	G	A	0.169643	1008
13	rs77610900	T	C	0.103175	1008
13	rs9548430	G	C	0.0753968	1008
13	rs60698466	A	G	0.0376984	1008
13	rs9576600	G	A	0.230159	1008
13	rs55880170	T	C	0.39881	1008
13	rs56255874	A	G	0.00892857	1008
13	rs76944012	G	A	0.0119048	1008
13	rs2496433	T	C	0.397817	1008
13	rs9603412	T	C	0.267857	1008
13	rs77800240	G	A	0.103175	1008
13	rs2496434	A	C	0.472222	1008
13	rs145199691	A	G	0.0367063	1008
13	rs9548433	A	G	0.231151	1008
13	rs112209769	T	A	0.103175	1008
13	rs143548267	C	G	0.00694444	1008
13	rs2496435	T	C	0.844246	1008
13	rs9548434	T	C	0.231151	1008
13	rs9548435	C	T	0.231151	1008
13	rs17058452	T	C	0.0367063	1008
13	rs1470630	A	G	0.230159	1008
13	rs2442367	C	A	0.704365	1008
13	rs7323879	C	T	0.103175	1008
13	rs138751836	T	C	0.0297619	1008
13	rs150523905	A	T	0.0357143	1008
13	rs138280322	G	T	0.0357143	1008
13	rs2197888	T	C	0.193452	1008
13	rs13378956	A	G	0.104167	1008
13	rs2442365	A	T	0.704365	1008
13	rs2442364	T	C	0.844246	1008
13	rs2496437	A	C	0.473214	1008
13	rs7338222	A	T	0.103175	1008
13	rs2442363	A	G	0.844246	1008
13	rs17058477	C	G	0.103175	1008
13	rs80168276	C	T	0.0426587	1008
13	rs187653540	A	G	0.0138889	1008
13	rs990909	C	T	0.473214	1008
13	rs111537137	G	A	0.103175	1008
13	rs77759353	G	A	0.103175	1008
13	rs55736221	T	C	0.232143	1008
13	rs2442362	C	T	0.80754	1008
13	rs139263351	C	T	0.0367063	1008
13	rs9532270	G	A	0.231151	1008
13	rs2496438	A	G	0.80754	1008
13	rs2496439	G	C	0.80754	1008
13	rs2496440	A	G	0.80754	1008
13	rs2496441	G	A	0.80754	1008
13	rs115827040	T	C	0.0367063	1008
13	rs7336193	T	C	0.103175	1008
13	rs991094	C	G	0.80754	1008
13	rs6563631	G	A	0.0367063	1008
13	rs991093	T	C	0.80754	1008
13	rs2496442	G	A	0.844246	1008
13	rs2496443	C	A	0.80754	1008
13	rs2496444	A	G	0.80754	1008
13	rs9603414	G	T	0.0833333	1008
13	rs75563687	T	A	0.0357143	1008
13	rs9548438	C	T	0.0744048	1008
13	rs9548439	T	A	0.232143	1008
13	rs9576603	G	A	0.232143	1008
13	rs76805217	A	G	0.0367063	1008
13	rs9532271	G	A	0.232143	1008
13	rs895900	T	C	0.743056	1008
13	rs9576604	A	G	0.232143	1008
13	rs9576605	T	C	0.232143	1008
13	rs3125305	T	C	0.742063	1008
13	rs77218707	A	C	0.104167	1008
13	rs2496446	C	T	0.473214	1008
13	rs139489779	A	G	0.0367063	1008
13	rs57247568	A	T	0.232143	1008
13	rs151090777	G	T	0.00595238	1008
13	rs141029842	T	A	0.0248016	1008
13	rs12585515	G	C	0.154762	1008
13	rs2197887	A	G	0.507937	1008
13	rs9548442	A	T	0.232143	1008
13	rs2442359	G	A	0.508929	1008
13	rs2496448	A	G	0.508929	1008
13	rs2496449	T	C	0.508929	1008
13	rs7986078	A	T	0.232143	1008
13	rs73184741	C	T	0.0704365	1008
13	rs9315612	G	C	0.232143	1008
13	rs2496450	A	G	0.741071	1008
13	rs9532272	G	A	0.243056	1008
13	rs2496451	T	G	0.472222	1008
13	rs77363972	A	G	0.104167	1008
13	rs2496452	A	T	0.808532	1008
13	rs9548443	A	G	0.472222	1008
13	rs117043823	G	A	0.0545635	1008
13	rs138780738	C	A	0.0267857	1008
13	rs2218721	T	A	0.743056	1008
13	rs2496453	G	A	0.743056	1008
13	rs9532273	T	C	0.509921	1008
13	rs9576606	A	G	0.232143	1008
13	rs58673863	A	G	0.0386905	1008
13	rs17058536	C	T	0.102183	1008
13	rs9576607	G	A	0.232143	1008
13	rs151285296	C	T	0.0109127	1008
13	rs2442357	T	C	0.742063	1008
13	rs118072549	C	A	0.0138889	1008
13	rs57806954	T	G	0.0386905	1008
13	rs7991344	G	A	0.102183	1008
13	rs9548444	G	T	0.470238	1008
13	rs2442356	G	A	0.703373	1008
13	rs57385324	C	A	0.103175	1008
13	rs2442354	C	T	0.700397	1008
13	rs61949790	C	T	0.228175	1008
13	rs9576608	G	A	0.228175	1008
13	rs2442353	G	T	0.701389	1008
13	rs28502478	G	A	0.154762	1008
13	rs1037254	A	G	0.511905	1008
13	rs76206128	A	G	0.0287698	1008
13	rs11147729	T	C	0.352183	1008
13	rs11147730	A	G	0.352183	1008
13	rs9576609	G	A	0.155754	1008
13	rs2122210	G	A	0.896825	1008
13	rs9566361	C	T	0.232143	1008
13	rs61949791	T	G	0.232143	1008
13	rs2122209	C	G	0.324405	1008
13	rs7329184	A	G	0.155754	1008
13	rs9548446	T	C	0.077381	1008
13	rs9576610	T	G	0.155754	1008
13	rs2496392	G	A	0.146825	1008
13	rs117197392	C	T	0.0694444	1008
13	rs75265697	T	C	0.0396825	1008
13	rs9603415	G	A	0.146825	1008
13	rs76323716	G	A	0.102183	1008
13	rs185178727	G	A	0.0367063	1008
13	rs9576611	G	A	0.258929	1008
13	rs117598299	A	C	0.0456349	1008
13	rs2496394	C	G	0.960317	1008
13	rs2197885	A	T	0.960317	1008
13	rs2218720	C	A	0.962302	1008
13	rs7318271	A	G	0.250992	1008
13	rs150296521	C	T	0.0297619	1008
13	rs9603416	T	A	0.407738	1008
13	rs61949814	G	A	0.0337302	1008
13	rs34692381	C	T	0.077381	1008
13	rs9548447	G	T	0.749008	1008
13	rs12427453	A	T	0.00694444	1008
13	rs9603418	G	A	0.444444	1008
13	rs116941538	A	G	0.031746	1008
13	rs2496400	G	T	0.0972222	1008
13	rs9532275	A	G	0.077381	1008
13	rs9603419	G	A	0.410714	1008
13	rs9548448	G	A	0.260913	1008
13	rs3125306	C	A	0.0972222	1008
13	rs2442361	A	G	0.84623	1008
13	rs12865228	T	G	0.410714	1008
13	rs9603421	A	G	0.15377	1008
13	rs12020645	C	A	0.077381	1008
13	rs1466108	T	C	0.84623	1008
13	rs4941897	T	C	0.260913	1008
13	rs1551026	T	G	0.0972222	1008
13	rs9603422	C	T	0.161706	1008
13	rs76272662	G	A	0.210317	1008
13	rs4941898	T	C	0.749008	1008
13	rs2034421	G	T	0.84623	1008
13	rs191024345	G	A	0.00793651	1008
13	rs2496402	C	G	0.0972222	1008
13	rs4356348	A	C	0.902778	1008
13	rs9548449	T	C	0.339286	1008
13	rs9548450	T	A	0.077381	1008
13	rs9548451	G	C	0.71131	1008
13	rs7318983	G	A	0.15377	1008
13	rs143934474	G	A	0.0982143	1008
13	rs146871350	G	A	0.15377	1008
13	rs9548452	G	A	0.260913	1008
13	rs4429171	C	T	0.901786	1008
13	rs76884569	G	A	0.0982143	1008
13	rs4643178	G	A	0.748016	1008
13	rs9548453	A	T	0.259921	1008
13	rs150736504	T	C	0.00595238	1008
13	rs140143439	G	A	0.031746	1008
13	rs7996535	G	A	0.901786	1008
13	rs12584459	T	G	0.410714	1008
13	rs34192573	T	A	0.0882937	1008
13	rs4526895	A	G	0.410714	1008
13	rs4528448	A	G	0.901786	1008
13	rs6563633	T	A	0.375	1008
13	rs61306015	G	A	0.0962302	1008
13	rs75452282	C	T	0.0357143	1008
13	rs2483421	G	A	0.0625	1008
13	rs73184761	A	G	0.293651	1008
13	rs7319668	G	A	0.779762	1008
13	rs2496404	C	G	0.733135	1008
13	rs2483419	T	A	0.792659	1008
13	rs2496405	A	G	0.790675	1008
13	rs9566362	T	G	0.166667	1008
13	rs2496406	A	G	0.328373	1008
13	rs2483424	A	G	0.326389	1008
13	rs9566363	T	C	0.334325	1008
```
