## Supplementary material for "Characterization of shared and ancestry-specific signals driving complex traits using multi-ancestry fine-mapping": s2_ref.bim

```
13	rs7993498	0	38360728	C	T
13	rs7331005	0	38360896	A	T
13	rs34513947	0	38361347	C	G
13	rs1924378	0	38361744	T	G
13	rs8000744	0	38361871	A	G
13	rs76124504	0	38361953	G	A
13	rs1924377	0	38362106	G	C
13	rs77989912	0	38362127	C	T
13	rs9576354	0	38362794	T	C
13	rs111798025	0	38362984	T	C
13	rs9532117	0	38363047	A	G
13	rs1333377	0	38363217	G	C
13	rs9548050	0	38363450	A	G
13	rs9532118	0	38363626	G	A
13	rs9566254	0	38363703	T	C
13	rs74349733	0	38365693	G	A
13	rs75858259	0	38366528	A	C
13	rs668684	0	38366570	C	T
13	rs117498951	0	38366836	G	A
13	rs117872794	0	38367075	G	A
13	rs1747157	0	38367158	G	A
13	rs7981862	0	38367529	C	T
13	rs141972942	0	38367563	T	C
13	rs6650469	0	38367949	C	T
13	rs655207	0	38368012	G	T
13	rs639445	0	38369120	T	G
13	rs639099	0	38369132	T	A
13	rs628443	0	38369241	G	T
13	rs75359501	0	38369676	C	T
13	rs79976307	0	38369688	A	G
13	rs75820252	0	38370260	T	C
13	rs7337719	0	38370698	C	A
13	rs9532119	0	38370965	C	T
13	rs9635087	0	38371496	G	A
13	rs667684	0	38371582	C	A
13	rs76369350	0	38371735	C	T
13	rs77161676	0	38372783	T	A
13	rs78644751	0	38372844	G	A
13	rs117281046	0	38373012	T	C
13	rs9635088	0	38373138	C	T
13	rs139465679	0	38373282	A	G
13	rs604532	0	38373491	C	G
13	rs604580	0	38373521	T	C
13	rs76066459	0	38373820	T	C
13	rs77799254	0	38374151	A	G
13	rs7339128	0	38374509	G	A
13	rs7323114	0	38374675	T	C
13	rs79825116	0	38375041	G	A
13	rs12583028	0	38375886	T	C
13	rs77708219	0	38376166	A	G
13	rs9576355	0	38377205	T	A
13	rs78546118	0	38377222	C	T
13	rs56204442	0	38377595	A	T
13	rs671626	0	38377813	A	G
13	rs9566255	0	38378364	T	C
13	rs9566256	0	38378546	C	T
13	rs17272200	0	38378885	G	C
13	rs76934281	0	38379284	C	A
13	rs9576356	0	38379413	T	C
13	rs74416515	0	38379780	T	C
13	rs147683390	0	38380705	G	A
13	rs9532122	0	38381482	C	G
13	rs651041	0	38381635	T	A
13	rs9566257	0	38381668	C	A
13	rs9576357	0	38381869	G	C
13	rs79850333	0	38382434	G	A
13	rs117585959	0	38382522	C	T
13	rs625221	0	38382809	G	A
13	rs1333366	0	38382875	T	C
13	rs1333367	0	38382982	C	G
13	rs9576358	0	38383495	G	A
13	rs77857638	0	38383555	G	A
13	rs9576359	0	38383918	G	C
13	rs1759875	0	38384014	C	T
13	rs139885251	0	38384077	T	A
13	rs78108256	0	38384197	A	G
13	rs659626	0	38384422	C	T
13	rs12428460	0	38384505	T	C
13	rs80234051	0	38384677	G	A
13	rs12583190	0	38385009	C	A
13	rs9576360	0	38385025	G	A
13	rs12584805	0	38385090	A	G
13	rs9576361	0	38385502	C	T
13	rs7985385	0	38386334	C	A
13	rs601958	0	38386764	G	A
13	rs78440146	0	38386945	G	C
13	rs9576362	0	38387361	T	C
13	rs61958362	0	38387724	A	T
13	rs636440	0	38388398	T	G
13	rs77614765	0	38388917	C	T
13	rs9576363	0	38389045	T	G
13	rs651721	0	38389435	T	C
13	rs1289597	0	38389840	G	A
13	rs9576365	0	38390819	T	C
13	rs9576366	0	38391207	G	A
13	rs182828804	0	38391213	C	G
13	rs653022	0	38391304	C	A
13	rs67187376	0	38391787	C	T
13	rs2184127	0	38391946	G	A
13	rs75764916	0	38392194	G	A
13	rs75856343	0	38392225	C	T
13	rs2184129	0	38392335	A	G
13	rs3949621	0	38392379	T	C
13	rs28773542	0	38392571	C	A
13	rs148718358	0	38392993	T	C
13	rs9576367	0	38393026	G	A
13	rs7989695	0	38393061	T	C
13	rs9576368	0	38393089	A	T
13	rs9576369	0	38393127	A	T
13	rs9566265	0	38393195	G	A
13	rs9576370	0	38393385	T	G
13	rs117759934	0	38393403	G	A
13	rs9576371	0	38393541	A	G
13	rs118023048	0	38393700	C	T
13	rs12585413	0	38393818	A	G
13	rs9548058	0	38394251	A	G
13	rs7332646	0	38394608	C	T
13	rs7491295	0	38394887	G	C
13	rs117176077	0	38395236	T	C
13	rs9576372	0	38395840	G	C
13	rs9576373	0	38395847	G	A
13	rs140796764	0	38396080	A	G
13	rs190799638	0	38396654	G	A
13	rs35142137	0	38402416	G	A
13	rs9576381	0	38403758	G	A
13	rs9532124	0	38403766	A	G
13	rs9576382	0	38403966	G	A
13	rs4420395	0	38404125	C	A
13	rs658109	0	38404135	T	A
13	rs1289594	0	38404326	A	T
13	rs12872351	0	38404678	C	T
13	rs78988119	0	38406204	G	A
13	rs77718105	0	38406280	C	A
13	rs12862659	0	38406297	A	G
13	rs7337639	0	38406309	A	C
13	rs140582034	0	38406556	G	T
13	rs9532125	0	38406789	T	C
13	rs12585577	0	38406854	G	T
13	rs9548060	0	38407260	G	A
13	rs9548061	0	38407357	A	G
13	rs79986434	0	38407435	G	T
13	rs612701	0	38407819	C	T
13	rs12583641	0	38408183	T	G
13	rs2093812	0	38408190	T	C
13	rs2104326	0	38408284	G	A
13	rs9603263	0	38408304	C	T
13	rs9532126	0	38408338	T	C
13	rs1831801	0	38408391	T	G
13	rs138838415	0	38409117	C	G
13	rs9635089	0	38409192	T	C
13	rs34824702	0	38409567	C	T
13	rs35681998	0	38410073	C	T
13	rs148645136	0	38410328	C	A
13	rs34311615	0	38411315	G	C
13	rs145845846	0	38412021	C	A
13	rs9548063	0	38412591	G	A
13	rs1889160	0	38412660	T	C
13	rs9548064	0	38412892	A	G
13	rs9548065	0	38412914	A	G
13	rs9548066	0	38413011	C	T
13	rs9548067	0	38413205	C	T
13	rs612308	0	38413944	G	A
13	rs9548069	0	38414352	T	C
13	rs79490913	0	38414858	T	C
13	rs74858835	0	38414991	T	C
13	rs74242386	0	38415248	G	T
13	rs9548070	0	38415997	G	A
13	rs77422314	0	38416066	A	G
13	rs75427169	0	38417027	C	T
13	rs12874874	0	38417103	G	A
13	rs4943540	0	38417129	G	A
13	rs9548074	0	38418083	C	T
13	rs9548075	0	38418232	T	C
13	rs9548076	0	38418370	G	A
13	rs9576387	0	38418841	G	A
13	rs79427966	0	38419477	A	T
13	rs142503552	0	38419833	G	T
13	rs78507947	0	38419998	C	T
13	rs1118720	0	38420268	C	A
13	rs1118721	0	38420576	A	G
13	rs76425675	0	38420587	G	T
13	rs1118722	0	38420611	A	G
13	rs7491152	0	38420898	A	G
13	rs2323569	0	38421613	A	T
13	rs9548077	0	38421957	G	T
13	rs1413004	0	38422002	C	T
13	rs75585170	0	38422391	G	C
13	rs1556544	0	38422563	G	C
13	rs9548078	0	38422835	G	A
13	rs603955	0	38423083	A	G
13	rs476995	0	38423494	T	A
13	rs861005	0	38424084	A	G
13	rs817614	0	38424800	G	A
13	rs510376	0	38424818	G	A
13	rs535728	0	38425241	A	G
13	rs9548079	0	38426022	G	A
13	rs2093813	0	38426723	G	C
13	rs74419122	0	38427101	A	G
13	rs77694145	0	38427169	G	A
13	rs1591161	0	38427219	G	A
13	rs9548080	0	38427874	C	T
13	rs116842722	0	38428504	C	A
13	rs1577876	0	38429073	G	A
13	rs77658647	0	38429236	A	G
13	rs9532128	0	38429697	C	T
13	rs4427673	0	38429878	A	G
13	rs9548082	0	38430428	C	T
13	rs117748858	0	38430722	A	C
13	rs78279226	0	38431226	C	T
13	rs9532130	0	38432669	C	T
13	rs9548083	0	38433021	T	G
13	rs1415627	0	38433033	C	A
13	rs1415602	0	38433152	G	A
13	rs148663177	0	38433441	A	G
13	rs7991780	0	38433548	T	C
13	rs115096267	0	38434316	T	G
13	rs9603266	0	38434326	A	G
13	rs9576388	0	38434472	A	C
13	rs76684595	0	38434585	G	C
13	rs78089228	0	38434786	C	G
13	rs1819608	0	38434963	G	A
13	rs1819607	0	38434979	A	C
13	rs9576389	0	38435027	G	A
13	rs12584216	0	38435036	G	C
13	rs74049224	0	38435835	A	G
13	rs9315517	0	38435947	G	A
13	rs17056729	0	38436574	T	C
13	rs10507460	0	38438734	C	T
13	rs11618894	0	38438838	G	T
13	rs1538148	0	38438843	T	C
13	rs78747137	0	38439263	A	G
13	rs9548085	0	38439356	T	C
13	rs9532131	0	38439709	A	C
13	rs9548086	0	38439752	G	T
13	rs9603267	0	38439915	G	C
13	rs77619864	0	38440129	T	C
13	rs77410685	0	38440483	A	G
13	rs75021608	0	38440560	G	T
13	rs1415601	0	38440568	T	G
13	rs17273171	0	38440653	G	A
13	rs17056742	0	38441152	C	T
13	rs942345	0	38441362	T	C
13	rs17056743	0	38441784	T	C
13	rs10507461	0	38441848	C	G
13	rs75459274	0	38442565	T	C
13	rs9548087	0	38442757	T	A
13	rs17056745	0	38442895	T	C
13	rs4144140	0	38443040	C	T
13	rs7994421	0	38443528	A	C
13	rs1337601	0	38443566	A	G
13	rs1924379	0	38443712	C	A
13	rs3812841	0	38444350	C	T
13	rs11619062	0	38444451	G	A
13	rs3812840	0	38444482	A	G
13	rs3812837	0	38445196	T	G
13	rs1538146	0	38445288	A	C
13	rs1538145	0	38445304	A	T
13	rs1538144	0	38445436	T	C
13	rs117736626	0	38445638	A	G
13	rs1538143	0	38446216	G	A
13	rs79028560	0	38446347	T	C
13	rs1538142	0	38446432	C	T
13	rs17056765	0	38446768	T	C
13	rs117229978	0	38447125	A	G
13	rs2323637	0	38447640	T	A
13	rs75749553	0	38447858	G	A
13	rs111282415	0	38448654	G	A
13	rs72621296	0	38449017	G	A
13	rs9548088	0	38449344	G	A
13	rs74049234	0	38449686	T	G
13	rs9576391	0	38449895	A	G
13	rs12431204	0	38450235	T	A
13	rs9603270	0	38450492	G	T
13	rs9576393	0	38451803	G	C
13	rs17056770	0	38452095	C	A
13	rs73464544	0	38452501	G	A
13	rs17056772	0	38452639	G	A
13	rs79545303	0	38452804	T	C
13	rs78645295	0	38452823	A	G
13	rs17056774	0	38452841	C	T
13	rs78100105	0	38453032	A	G
13	rs74049235	0	38453389	C	T
13	rs75692162	0	38453802	C	G
13	rs61955716	0	38454646	C	A
13	rs79938016	0	38454776	C	T
13	rs74049237	0	38454969	C	T
13	rs61955717	0	38455030	G	A
13	rs76062577	0	38455099	G	A
13	rs77068254	0	38455767	A	T
13	rs76144828	0	38455798	G	C
13	rs78506907	0	38456156	C	T
13	rs78967118	0	38456167	C	T
13	rs9594238	0	38456793	T	C
13	rs9603272	0	38456844	C	G
13	rs78700296	0	38456928	G	A
13	rs2323638	0	38457666	A	C
13	rs1077026	0	38457720	T	C
13	rs9315520	0	38458149	G	T
13	rs75353212	0	38458665	C	A
13	rs10507462	0	38458996	C	T
13	rs9566272	0	38459100	T	C
13	rs77858490	0	38459189	T	G
13	rs77659993	0	38459258	C	T
13	rs1538149	0	38459596	G	A
13	rs4343145	0	38459944	A	G
13	rs74905322	0	38460576	A	T
13	rs79891599	0	38461055	G	A
13	rs78488535	0	38461076	G	A
13	rs77036404	0	38461395	G	A
13	rs9603273	0	38461558	A	G
13	rs7996599	0	38461565	A	G
13	rs9548090	0	38461685	G	A
13	rs74735944	0	38461738	T	C
13	rs117999192	0	38462421	T	C
13	rs77230274	0	38462756	C	T
13	rs78095691	0	38463249	C	T
13	rs10507465	0	38463552	T	C
13	rs10507466	0	38463657	C	T
13	rs61955719	0	38463814	G	T
13	rs79091372	0	38464046	C	T
13	rs9576394	0	38464193	T	G
13	rs78299197	0	38464332	G	A
13	rs80203836	0	38464345	T	C
13	rs12864475	0	38464578	A	C
13	rs79497430	0	38464602	C	T
13	rs78849608	0	38464842	A	T
13	rs77436395	0	38464936	A	G
13	rs74383539	0	38465156	C	A
13	rs181291791	0	38465235	G	A
13	rs7490993	0	38465507	G	A
13	rs78009361	0	38465613	G	A
13	rs78700020	0	38466373	T	C
13	rs75599684	0	38466749	T	C
13	rs1337610	0	38467354	A	G
13	rs77296087	0	38467794	T	G
13	rs74420083	0	38467934	T	C
13	rs12867190	0	38468733	A	C
13	rs4943542	0	38468991	G	A
13	rs76016449	0	38469616	G	C
13	rs78250669	0	38470541	T	G
13	rs77659563	0	38471054	T	C
13	rs139927953	0	38471955	C	T
13	rs76366095	0	38472061	T	A
13	rs75812256	0	38472661	A	G
13	rs74907330	0	38472966	A	T
13	rs4943543	0	38474387	G	A
13	rs4943544	0	38474453	C	G
13	rs143087119	0	38474711	G	C
13	rs9548094	0	38475018	C	T
13	rs7400628	0	38475425	C	T
13	rs78747617	0	38477225	A	G
13	rs78488731	0	38477242	C	T
13	rs79730647	0	38477359	A	C
13	rs8001775	0	38477484	G	A
13	rs17274607	0	38477551	G	A
13	rs9548095	0	38477579	A	T
13	rs75863902	0	38477668	G	A
13	rs80246066	0	38477716	C	T
13	rs118054673	0	38478406	A	G
13	rs17056817	0	38479710	C	T
13	rs79852519	0	38480384	A	G
13	rs9566273	0	38480878	T	C
13	rs9566274	0	38481136	C	T
13	rs79049072	0	38481149	G	A
13	rs77365582	0	38481207	C	G
13	rs9603276	0	38481292	A	G
13	rs9548096	0	38481800	A	G
13	rs76576569	0	38481893	C	T
13	rs4941879	0	38482388	A	T
13	rs77190912	0	38482546	C	T
13	rs17209114	0	38482765	C	G
13	rs78104460	0	38482819	T	C
13	rs2762072	0	38482974	A	G
13	rs817739	0	38483355	T	C
13	rs75743812	0	38483383	G	T
13	rs9576397	0	38483521	G	A
13	rs817738	0	38483689	C	T
13	rs74511543	0	38483699	A	G
13	rs17275013	0	38483775	T	C
13	rs866550	0	38483801	G	T
13	rs117101402	0	38483842	C	A
13	rs9603278	0	38484455	T	C
13	rs1337085	0	38484497	C	T
13	rs817737	0	38484529	C	T
13	rs817736	0	38484547	T	C
13	rs78188675	0	38484743	G	A
13	rs863661	0	38484798	T	A
13	rs846415	0	38484931	G	A
13	rs1415605	0	38485119	G	T
13	rs817735	0	38485676	A	T
13	rs12429858	0	38486031	A	G
13	rs846414	0	38486045	C	T
13	rs2786642	0	38486093	G	C
13	rs9576398	0	38486409	A	T
13	rs9548097	0	38486449	T	C
13	rs2786643	0	38486477	T	C
13	rs77525380	0	38486498	C	T
13	rs1415604	0	38487118	G	C
13	rs4943545	0	38487654	T	A
13	rs1099271	0	38487787	C	T
13	rs4943546	0	38487887	A	G
13	rs9548098	0	38488473	A	T
13	rs10467459	0	38489283	C	T
13	rs7336052	0	38489284	G	A
13	rs1093510	0	38489369	C	T
13	rs10467366	0	38489665	C	T
13	rs9315522	0	38489791	G	A
13	rs1886201	0	38490416	C	G
13	rs1886202	0	38490587	G	A
13	rs1886203	0	38490675	T	G
13	rs2762070	0	38490885	T	C
13	rs9594241	0	38491288	T	A
13	rs75393655	0	38491429	T	A
13	rs75359340	0	38491432	C	T
13	rs9594242	0	38491469	C	T
13	rs143717804	0	38491471	C	A
13	rs79268977	0	38491591	A	G
13	rs9315523	0	38491842	C	A
13	rs79143365	0	38491859	A	G
13	rs67142536	0	38492124	T	C
13	rs71439740	0	38492296	G	T
13	rs9548099	0	38492586	T	C
13	rs9548100	0	38492921	T	C
13	rs9548101	0	38492948	A	T
13	rs1890125	0	38493256	C	T
13	rs13378806	0	38493600	A	T
13	rs73170494	0	38494021	G	A
13	rs11147677	0	38494024	T	C
13	rs11618727	0	38494415	T	C
13	rs11617568	0	38494422	G	T
13	rs12864438	0	38494540	C	T
13	rs9315524	0	38494739	C	T
13	rs115172683	0	38495042	C	T
13	rs945858	0	38495054	T	C
13	rs9315525	0	38495166	G	A
13	rs12430942	0	38495877	A	G
13	rs9548102	0	38496086	A	G
13	rs9548103	0	38496209	C	A
13	rs4943547	0	38496311	C	G
13	rs9315526	0	38496577	A	C
13	rs77326059	0	38496931	C	T
13	rs9548104	0	38497102	T	C
13	rs9548105	0	38497164	G	A
13	rs9548106	0	38497183	T	C
13	rs9548107	0	38497210	C	T
13	rs1415628	0	38498568	G	A
13	rs9566276	0	38498837	C	T
13	rs2210979	0	38499418	A	G
13	rs9548108	0	38499586	G	T
13	rs9548109	0	38499760	A	T
13	rs17209704	0	38499985	C	T
13	rs9548110	0	38500040	T	C
13	rs4943548	0	38500239	A	G
13	rs1337607	0	38501166	T	C
13	rs4943549	0	38501930	A	G
13	rs34544559	0	38501932	G	T
13	rs75813394	0	38501939	G	C
13	rs817729	0	38502247	C	T
13	rs9566277	0	38502448	G	A
13	rs9548111	0	38502613	C	T
13	rs76064223	0	38502731	G	T
13	rs1953688	0	38503272	A	C
13	rs4943550	0	38504078	C	T
13	rs4943551	0	38504090	T	C
13	rs4943552	0	38504142	T	C
13	rs9532133	0	38505164	T	A
13	rs79894224	0	38506403	A	T
13	rs9315527	0	38506825	T	G
13	rs79342528	0	38507201	C	G
13	rs6563572	0	38507412	T	G
13	rs77039616	0	38507554	A	C
13	rs6563573	0	38507982	T	A
13	rs6563574	0	38508150	G	A
13	rs9576399	0	38508455	C	G
13	rs4943553	0	38509895	T	C
13	rs2068891	0	38510216	G	A
13	rs2068890	0	38510408	T	A
13	rs1337605	0	38510464	G	A
13	rs78773950	0	38510652	A	G
13	rs961158	0	38510772	A	C
13	rs1337604	0	38511215	C	T
13	rs77233272	0	38511248	T	C
13	rs1337603	0	38511320	A	G
13	rs6563575	0	38511675	G	A
13	rs7325031	0	38511845	C	T
13	rs10219814	0	38511858	T	C
13	rs150964058	0	38512088	A	G
13	rs57078355	0	38512247	A	C
13	rs9548113	0	38512532	T	C
13	rs945859	0	38513218	C	A
13	rs7996872	0	38513437	A	G
13	rs9315528	0	38513940	G	T
13	rs9603286	0	38514642	G	A
13	rs2485286	0	38514649	C	T
13	rs9532135	0	38514693	A	G
13	rs7322764	0	38515459	C	G
13	rs77573744	0	38515460	T	G
13	rs139916421	0	38515658	T	C
13	rs79464684	0	38516824	G	T
13	rs9576402	0	38517070	G	A
13	rs11839420	0	38517523	G	A
13	rs7992543	0	38518238	G	A
13	rs7994826	0	38518334	A	G
13	rs17210436	0	38518415	G	A
13	rs9548114	0	38518459	T	C
13	rs2485287	0	38519281	A	C
13	rs1556781	0	38519907	G	A
13	rs9548115	0	38520144	C	T
13	rs7327323	0	38521085	A	G
13	rs144344213	0	38521254	C	A
13	rs150351558	0	38522661	G	A
13	rs9548117	0	38522731	C	A
13	rs9576403	0	38522972	A	T
13	rs9315530	0	38523303	C	A
13	rs11620108	0	38523618	C	G
13	rs116909575	0	38525641	A	G
13	rs7490087	0	38527337	C	A
13	rs9576404	0	38527413	T	C
13	rs2323664	0	38527667	T	C
13	rs75300170	0	38527975	C	T
13	rs1544142	0	38528141	C	T
13	rs75829717	0	38528572	G	T
13	rs111501303	0	38528879	G	A
13	rs2027247	0	38530019	C	G
13	rs9603289	0	38530239	A	G
13	rs76503779	0	38530758	A	G
13	rs76926134	0	38531457	A	G
13	rs9548118	0	38531499	C	A
13	rs9548119	0	38531581	T	A
13	rs9576405	0	38531753	T	C
13	rs76631367	0	38531846	G	A
13	rs7994671	0	38531848	C	G
13	rs79504886	0	38531977	C	A
13	rs187211431	0	38532377	T	C
13	rs9548120	0	38532648	T	C
13	rs79608396	0	38532949	C	T
13	rs10161861	0	38533329	G	A
13	rs117925427	0	38533692	C	T
13	rs9548121	0	38534201	A	C
13	rs2323665	0	38534499	A	G
13	rs117420824	0	38535766	G	A
13	rs78594580	0	38536003	T	C
13	rs1591673	0	38536297	T	C
13	rs9532136	0	38537018	T	C
13	rs9566279	0	38537089	G	A
13	rs73466440	0	38537408	T	C
13	rs7336536	0	38537773	A	C
13	rs77297826	0	38537902	A	G
13	rs2485483	0	38538217	C	T
13	rs4608212	0	38538986	G	A
13	rs74335196	0	38539529	T	C
13	rs74494130	0	38540075	T	C
13	rs1337086	0	38540165	C	A
13	rs1577781	0	38540166	C	A
13	rs12584914	0	38540370	T	G
13	rs2225872	0	38541196	A	G
13	rs74808691	0	38541579	C	A
13	rs77663064	0	38541862	G	A
13	rs2265458	0	38542152	C	G
13	rs76309638	0	38542155	C	T
13	rs2245075	0	38542527	T	C
13	rs2245074	0	38542528	G	A
13	rs2245073	0	38542599	C	T
13	rs1337647	0	38542845	C	T
13	rs2485488	0	38543039	A	G
13	rs9532137	0	38543156	G	A
13	rs9576406	0	38543320	C	T
13	rs147457591	0	38543636	T	G
13	rs2785959	0	38543813	A	G
13	rs2256009	0	38544013	A	G
13	rs140782338	0	38544994	C	T
13	rs2485491	0	38545050	C	T
13	rs140158226	0	38545248	T	C
13	rs2485290	0	38545301	A	C
13	rs182107681	0	38545325	G	C
13	rs146257174	0	38545750	G	A
13	rs2095674	0	38545876	T	C
13	rs71423167	0	38546169	G	A
13	rs4508312	0	38546176	G	A
13	rs142584887	0	38546712	G	A
13	rs61955037	0	38547029	C	G
13	rs112941991	0	38547063	G	A
13	rs137933255	0	38547170	G	A
13	rs144628488	0	38547262	G	C
13	rs55634752	0	38547851	T	G
13	rs9548129	0	38547855	G	A
13	rs56346021	0	38548118	G	A
13	rs9603292	0	38548267	G	A
13	rs9603294	0	38548336	T	C
13	rs9576407	0	38548514	G	A
13	rs9548130	0	38548930	T	C
13	rs9548131	0	38549149	A	G
13	rs9548132	0	38549223	G	A
13	rs9548133	0	38549290	T	C
13	rs9576408	0	38549502	A	G
13	rs9548134	0	38549908	G	A
13	rs9548135	0	38549977	A	T
13	rs2485492	0	38550242	G	A
13	rs79811510	0	38550376	C	T
13	rs1572503	0	38550594	T	C
13	rs2485291	0	38550637	T	C
13	rs1556782	0	38551018	A	G
13	rs1556783	0	38551164	C	T
13	rs73449811	0	38551242	A	G
13	rs1011611	0	38551272	T	C
13	rs2255148	0	38551635	G	A
13	rs1974265	0	38551659	T	A
13	rs1556784	0	38551758	A	T
13	rs9548136	0	38551822	T	C
13	rs1556785	0	38551825	G	A
13	rs1337594	0	38552027	A	T
13	rs1337595	0	38552094	A	T
13	rs7986382	0	38552124	G	A
13	rs1337596	0	38552205	A	G
13	rs76693364	0	38552371	A	G
13	rs2485292	0	38552484	C	A
13	rs7988940	0	38552491	A	T
13	rs2265441	0	38552673	T	A
13	rs76592209	0	38553009	A	C
13	rs2485293	0	38553087	C	T
13	rs117714896	0	38553234	G	A
13	rs76146049	0	38553401	T	C
13	rs2243573	0	38553709	C	T
13	rs77417807	0	38554297	T	G
13	rs75028998	0	38554670	A	G
13	rs2485294	0	38555233	G	T
13	rs2485295	0	38555503	A	G
13	rs9548138	0	38555627	T	C
13	rs7985234	0	38556245	T	C
13	rs2039672	0	38556807	G	T
13	rs2243570	0	38557085	A	G
13	rs7322666	0	38557462	C	G
13	rs9576409	0	38557785	C	T
13	rs74594128	0	38558082	A	G
13	rs79854548	0	38558378	C	T
13	rs2152847	0	38558586	G	A
13	rs73449825	0	38558693	C	T
13	rs2485296	0	38559319	A	T
13	rs60128542	0	38559606	G	T
13	rs56695117	0	38559659	G	A
13	rs117225560	0	38560698	A	G
13	rs9576411	0	38560929	T	C
13	rs2251138	0	38561474	A	C
13	rs2251137	0	38561502	T	C
13	rs61500105	0	38561624	A	G
13	rs60659226	0	38561772	A	T
13	rs4941882	0	38562000	C	T
13	rs8000837	0	38562315	T	C
13	rs9548141	0	38562871	A	G
13	rs141596091	0	38562994	G	A
13	rs78254398	0	38564050	C	T
13	rs117142960	0	38564273	C	T
13	rs9532141	0	38564315	C	A
13	rs75963640	0	38564364	T	A
13	rs73449830	0	38564962	C	T
13	rs75384305	0	38564987	G	A
13	rs12428838	0	38565127	G	A
13	rs817734	0	38566059	G	T
13	rs142720196	0	38566064	C	G
13	rs9548143	0	38566571	A	C
13	rs73449837	0	38566978	C	T
13	rs9548145	0	38567009	A	G
13	rs9594248	0	38567175	T	A
13	rs1832329	0	38567364	A	T
13	rs77192865	0	38567407	T	C
13	rs9566283	0	38567803	A	G
13	rs9548146	0	38567889	T	C
13	rs2485494	0	38567915	A	G
13	rs7999240	0	38568017	C	T
13	rs9548147	0	38568216	G	A
13	rs73449842	0	38568273	A	G
13	rs9315532	0	38568693	C	G
13	rs2247531	0	38568797	A	G
13	rs2485298	0	38569242	G	A
13	rs2485495	0	38569255	C	T
13	rs78946914	0	38569862	C	G
13	rs9532142	0	38570831	A	T
13	rs143975570	0	38571535	G	A
13	rs863660	0	38572769	G	A
13	rs58593145	0	38572893	A	G
13	rs118116040	0	38573003	T	C
13	rs9603299	0	38573313	T	C
13	rs117416760	0	38573577	T	C
13	rs7992568	0	38573763	A	G
13	rs74523237	0	38574545	A	G
13	rs817724	0	38575137	C	T
13	rs146280290	0	38575428	C	T
13	rs139376128	0	38575502	T	C
13	rs144867238	0	38575981	G	A
13	rs7337322	0	38577056	C	A
13	rs74388801	0	38577187	A	T
13	rs9576414	0	38577368	A	G
13	rs2485497	0	38577693	A	G
13	rs75536438	0	38577825	C	T
13	rs9315533	0	38578524	G	A
13	rs7326544	0	38579452	G	T
13	rs117758330	0	38579500	G	A
13	rs1591672	0	38579790	T	G
13	rs2485501	0	38580307	C	T
13	rs141901796	0	38580940	G	A
13	rs76348335	0	38581214	T	A
13	rs77732861	0	38581321	T	C
13	rs76077910	0	38581374	C	T
13	rs78096556	0	38581411	T	C
13	rs73449868	0	38582046	A	G
13	rs2250286	0	38582178	A	G
13	rs73449871	0	38582200	C	T
13	rs79801006	0	38582721	C	T
13	rs1981172	0	38582948	C	T
13	rs113982010	0	38582994	C	G
13	rs144116884	0	38583165	A	G
13	rs9548150	0	38584905	T	A
13	rs74336039	0	38585063	G	C
13	rs35971329	0	38585193	C	T
13	rs79203166	0	38585488	T	A
13	rs9594252	0	38585759	A	T
13	rs9603302	0	38585865	C	A
13	rs9566284	0	38586033	A	G
13	rs1890121	0	38586285	T	C
13	rs9532143	0	38586381	A	G
13	rs116925085	0	38586667	G	A
13	rs1538155	0	38587188	G	C
13	rs1538154	0	38587323	T	A
13	rs1538153	0	38587347	G	C
13	rs1538152	0	38587416	G	A
13	rs2265433	0	38588157	G	T
13	rs2323668	0	38588302	G	A
13	rs2485280	0	38588570	A	G
13	rs2039674	0	38588759	T	G
13	rs74933125	0	38588780	T	C
13	rs1337600	0	38588933	T	A
13	rs1933027	0	38589488	C	T
13	rs2253490	0	38589756	T	C
13	rs1361095	0	38590145	T	A
13	rs9548152	0	38590453	T	A
13	rs67526118	0	38591184	T	A
13	rs35493490	0	38591257	T	C
13	rs117341845	0	38591534	A	T
13	rs78931564	0	38591573	T	C
13	rs112838635	0	38591728	T	A
13	rs9576415	0	38591739	G	A
13	rs9566285	0	38591834	A	T
13	rs2262399	0	38591855	C	T
13	rs1577881	0	38592157	C	T
13	rs1577882	0	38592168	T	G
13	rs1093513	0	38592225	A	G
13	rs1093512	0	38592416	C	T
13	rs1577883	0	38592497	T	A
13	rs2095672	0	38592843	G	A
13	rs9548153	0	38593018	C	T
13	rs7999781	0	38593133	G	C
13	rs143132415	0	38593296	C	T
13	rs4340191	0	38593419	C	G
13	rs2265463	0	38593775	T	C
13	rs1093511	0	38594017	C	T
13	rs1933026	0	38594086	T	G
13	rs2485502	0	38594526	G	C
13	rs189053172	0	38594658	T	C
13	rs9548156	0	38595460	T	C
13	rs12429115	0	38596233	G	A
13	rs145580472	0	38597248	T	A
13	rs9532144	0	38597379	A	G
13	rs12853478	0	38597452	G	C
13	rs9548157	0	38597691	T	A
13	rs2249628	0	38598354	G	A
13	rs2485283	0	38598517	G	T
13	rs2249615	0	38598713	T	C
13	rs9576420	0	38599179	A	G
13	rs9576421	0	38599377	A	G
13	rs7994914	0	38600075	T	G
13	rs73449902	0	38600409	T	G
13	rs76071403	0	38600587	T	C
13	rs9566288	0	38601299	C	A
13	rs9576422	0	38602174	T	A
13	rs4429167	0	38602724	G	T
13	rs2050589	0	38602971	A	G
13	rs2050590	0	38603000	T	C
13	rs2050591	0	38603042	T	G
13	rs74910654	0	38603171	A	G
13	rs1415276	0	38603834	G	A
13	rs9576424	0	38604392	T	C
13	rs112416718	0	38604594	C	A
13	rs73452106	0	38605286	G	A
13	rs9548159	0	38605479	G	A
13	rs9603311	0	38605917	G	A
13	rs35140422	0	38606988	T	C
13	rs59700122	0	38607026	A	C
13	rs9548160	0	38607080	T	C
13	rs4245387	0	38608453	T	C
13	rs59602350	0	38609062	T	C
13	rs9315538	0	38610936	G	T
13	rs78587501	0	38611120	A	C
13	rs9285118	0	38611467	C	T
13	rs7987370	0	38612181	C	T
13	rs139801066	0	38612615	T	G
13	rs150257571	0	38613321	T	C
13	rs9315540	0	38613337	A	G
13	rs36130652	0	38613535	T	A
13	rs141466101	0	38613950	C	T
13	rs9548164	0	38614591	C	A
13	rs74709575	0	38615256	A	C
13	rs78213086	0	38615391	C	T
13	rs4284517	0	38616345	G	T
13	rs73452113	0	38617156	A	G
13	rs5002332	0	38617427	G	T
13	rs61956980	0	38617636	A	G
13	rs2875124	0	38618453	A	G
13	rs2323670	0	38618463	T	A
13	rs75180860	0	38619675	C	G
13	rs9548166	0	38619750	G	A
13	rs4941883	0	38620007	C	T
13	rs9603314	0	38620805	A	T
13	rs4270042	0	38620831	C	T
13	rs4426227	0	38621146	C	T
13	rs7994611	0	38621772	A	T
13	rs4275734	0	38621927	G	T
13	rs4277224	0	38621939	G	A
13	rs7994309	0	38621984	C	G
13	rs2323671	0	38622529	A	G
13	rs9532147	0	38623078	A	C
13	rs80306165	0	38623363	G	T
13	rs73452122	0	38623626	C	T
13	rs118061664	0	38624153	C	T
13	rs73172572	0	38624249	C	A
13	rs9576426	0	38624653	A	G
13	rs9532149	0	38624671	C	T
13	rs9576427	0	38624871	T	C
13	rs1073835	0	38625028	T	A
13	rs1961338	0	38625077	G	A
13	rs7336487	0	38625605	A	T
13	rs7336857	0	38625794	A	T
13	rs67462211	0	38625820	G	A
13	rs7337020	0	38625847	A	G
13	rs9576428	0	38625886	C	A
13	rs7336538	0	38625939	C	A
13	rs7336728	0	38626039	C	T
13	rs56308185	0	38626117	A	T
13	rs151034255	0	38626215	A	G
13	rs4262828	0	38626611	G	T
13	rs1360923	0	38626812	C	T
13	rs1360922	0	38627010	A	G
13	rs1360921	0	38627053	G	A
13	rs4539457	0	38627152	A	G
13	rs9548172	0	38627690	C	G
13	rs185057191	0	38627764	A	C
13	rs9532150	0	38628041	T	G
13	rs9566294	0	38629177	T	C
13	rs17277817	0	38629213	A	C
13	rs7317173	0	38630347	C	A
13	rs78832122	0	38630629	G	C
13	rs9566295	0	38631054	T	C
13	rs9315542	0	38631471	T	C
13	rs9576429	0	38632296	G	A
13	rs9315543	0	38632578	A	C
13	rs7334221	0	38632798	G	A
13	rs7336735	0	38632923	A	G
13	rs201923964	0	38633187	T	A
13	rs8000047	0	38633466	C	T
13	rs9532151	0	38633467	G	A
13	rs76687465	0	38633998	G	A
13	rs56320674	0	38634689	T	G
13	rs9532152	0	38635214	T	C
13	rs45562440	0	38635633	C	A
13	rs11617729	0	38635906	G	A
13	rs7985174	0	38636151	C	T
13	rs146920229	0	38636257	T	G
13	rs2146984	0	38636603	A	T
13	rs12429104	0	38636966	G	T
13	rs77679739	0	38637157	T	C
13	rs7997890	0	38638271	C	T
13	rs77019099	0	38638442	T	C
13	rs8002822	0	38638602	C	T
13	rs191612584	0	38639093	T	C
13	rs6563579	0	38639513	A	G
13	rs2323729	0	38639677	T	C
13	rs9576431	0	38640346	G	A
13	rs111273448	0	38640548	A	G
13	rs116960752	0	38640759	A	G
13	rs117547489	0	38640779	G	A
13	rs142765839	0	38640823	G	A
13	rs9532153	0	38640990	G	A
13	rs78732186	0	38641918	A	G
13	rs139686098	0	38643748	A	T
13	rs12020584	0	38644238	G	C
13	rs117680533	0	38645831	T	C
13	rs9548178	0	38646004	G	A
13	rs61297801	0	38646502	T	C
13	rs9576438	0	38646772	A	G
13	rs74458477	0	38646804	T	C
13	rs2181673	0	38647038	T	C
13	rs2146983	0	38647116	A	G
13	rs77945073	0	38647368	C	T
13	rs77160965	0	38647393	A	G
13	rs12428665	0	38647493	A	C
13	rs9566296	0	38648250	A	G
13	rs36073700	0	38648549	G	A
13	rs9576439	0	38648788	G	T
13	rs61955199	0	38649112	G	A
13	rs11840873	0	38649369	A	T
13	rs138435983	0	38649855	G	T
13	rs9548179	0	38649965	T	C
13	rs9566297	0	38650811	T	C
13	rs9576440	0	38651051	C	T
13	rs141051673	0	38651758	G	A
13	rs1577610	0	38652049	C	T
13	rs4943560	0	38653256	A	G
13	rs75582021	0	38653314	C	T
13	rs118003071	0	38653449	C	T
13	rs9532159	0	38653899	T	C
13	rs12050013	0	38654219	T	C
13	rs12050067	0	38654320	G	A
13	rs74812071	0	38654441	A	G
13	rs9576441	0	38654527	A	G
13	rs74519488	0	38654824	T	C
13	rs1577779	0	38655046	T	C
13	rs1856078	0	38655338	A	G
13	rs9576442	0	38656909	T	C
13	rs9566298	0	38657032	T	C
13	rs138809634	0	38657761	A	G
13	rs9566299	0	38657897	A	G
13	rs9566300	0	38657949	T	A
13	rs12583650	0	38658081	C	G
13	rs77203319	0	38658312	T	C
13	rs1415275	0	38658436	C	A
13	rs9315549	0	38659116	C	T
13	rs145113183	0	38659161	G	A
13	rs9576445	0	38659215	C	T
13	rs188035951	0	38659244	G	C
13	rs9548181	0	38659452	C	G
13	rs9548182	0	38659853	C	T
13	rs77888082	0	38660295	G	A
13	rs7338804	0	38660394	G	A
13	rs9603319	0	38660627	C	T
13	rs113544830	0	38660975	G	C
13	rs9548183	0	38661893	C	T
13	rs75265538	0	38663218	G	T
13	rs9548184	0	38664901	G	A
13	rs9548185	0	38664950	A	T
13	rs9548186	0	38664965	C	T
13	rs9548188	0	38665374	C	T
13	rs117800329	0	38665776	A	G
13	rs76149267	0	38666247	A	G
13	rs61955202	0	38667393	A	G
13	rs9603320	0	38667777	G	T
13	rs17057180	0	38668327	C	T
13	rs9603321	0	38668545	A	G
13	rs9576448	0	38669435	A	G
13	rs7992222	0	38669677	T	G
13	rs79113989	0	38669925	A	G
13	rs9576449	0	38670094	G	T
13	rs145811258	0	38670235	T	C
13	rs9548189	0	38670495	T	C
13	rs9576451	0	38670637	A	G
13	rs75563641	0	38672113	A	G
13	rs9603322	0	38672215	G	C
13	rs61094137	0	38672373	A	G
13	rs9576452	0	38672455	A	G
13	rs6563582	0	38672616	A	G
13	rs9576453	0	38672620	A	G
13	rs56287025	0	38672948	G	T
13	rs58267644	0	38673017	G	A
13	rs79175232	0	38673622	G	A
13	rs9315551	0	38673641	C	G
13	rs9566304	0	38674000	A	G
13	rs9548192	0	38674421	G	A
13	rs143421244	0	38675442	A	G
13	rs1951833	0	38676614	T	C
13	rs9566305	0	38677219	A	G
13	rs78845074	0	38678187	A	C
13	rs9576454	0	38679113	T	C
13	rs73172596	0	38679195	A	C
13	rs77891212	0	38679227	C	T
13	rs9548193	0	38679677	G	A
13	rs4941885	0	38680117	G	A
13	rs9532163	0	38680328	A	G
13	rs1924179	0	38680820	C	T
13	rs1924180	0	38680834	G	A
13	rs73172598	0	38681598	A	C
13	rs77236541	0	38681802	C	T
13	rs180724415	0	38682200	C	T
13	rs117857756	0	38682578	C	T
13	rs7334407	0	38683347	T	C
13	rs201877434	0	38683656	G	T
13	rs8002950	0	38683896	T	C
13	rs113143719	0	38683901	G	A
13	rs4943561	0	38684160	C	T
13	rs74888488	0	38684948	T	A
13	rs80234431	0	38685048	C	T
13	rs117800836	0	38685088	T	C
13	rs9548195	0	38685120	A	G
13	rs138045043	0	38685346	C	T
13	rs17057209	0	38685768	T	C
13	rs9603323	0	38686435	G	A
13	rs11616516	0	38686481	C	A
13	rs9566306	0	38686597	G	A
13	rs9548197	0	38686772	G	A
13	rs112832356	0	38687067	G	A
13	rs143969742	0	38687338	G	C
13	rs199632885	0	38687606	G	T
13	rs151085359	0	38688043	T	C
13	rs144946909	0	38689044	C	G
13	rs138089150	0	38692271	G	T
13	rs4941887	0	38692585	A	C
13	rs1924190	0	38692820	G	T
13	rs7319078	0	38693417	T	C
13	rs9548212	0	38694075	G	A
13	rs1924191	0	38694737	C	T
13	rs7994524	0	38694937	T	C
13	rs7994528	0	38694939	T	C
13	rs1924192	0	38695683	G	A
13	rs9532172	0	38695842	C	T
13	rs117089023	0	38696487	A	C
13	rs2224800	0	38697185	C	T
13	rs17057228	0	38697512	A	G
13	rs8002925	0	38698269	T	C
13	rs146817369	0	38698309	T	C
13	rs74423440	0	38700201	A	G
13	rs9576460	0	38700701	A	G
13	rs9566309	0	38701046	T	C
13	rs9576461	0	38701610	G	T
13	rs7989091	0	38702814	T	C
13	rs2209138	0	38703876	T	C
13	rs7996968	0	38704885	A	G
13	rs1924194	0	38704963	T	C
13	rs4943563	0	38706305	C	G
13	rs9548214	0	38706931	T	C
13	rs9548215	0	38708410	C	T
13	rs78065892	0	38708724	C	T
13	rs117674323	0	38710190	A	G
13	rs4943564	0	38711793	A	G
13	rs143676221	0	38711905	C	T
13	rs9576462	0	38712470	C	A
13	rs7997915	0	38714146	C	T
13	rs117845650	0	38714520	T	C
13	rs75971902	0	38714705	G	A
13	rs5021961	0	38715756	T	C
13	rs9548217	0	38718535	G	T
13	rs67694760	0	38718862	G	A
13	rs9532173	0	38719949	T	G
13	rs66555430	0	38721787	C	A
13	rs145225360	0	38723222	C	A
13	rs7984402	0	38724490	A	G
13	rs1924199	0	38725875	G	T
13	rs3920586	0	38727020	G	T
13	rs6563584	0	38727668	G	A
13	rs9548220	0	38727892	C	T
13	rs2323704	0	38728531	T	C
13	rs9646101	0	38729357	T	A
13	rs76957443	0	38729611	C	A
13	rs191912601	0	38729614	A	T
13	rs9603327	0	38729720	C	T
13	rs9603328	0	38729848	G	A
13	rs79919053	0	38730148	T	A
13	rs77416743	0	38730323	A	C
13	rs9548221	0	38730542	C	T
13	rs9548222	0	38730752	C	T
13	rs1924198	0	38730805	C	T
13	rs75128275	0	38731206	C	T
13	rs9603329	0	38731531	A	G
13	rs9315555	0	38731538	T	C
13	rs80263211	0	38731909	A	T
13	rs1924196	0	38731953	A	T
13	rs1924195	0	38732044	G	A
13	rs2209141	0	38732613	G	A
13	rs2209140	0	38732746	C	T
13	rs2209139	0	38732839	A	T
13	rs181027690	0	38733364	C	T
13	rs74613616	0	38733373	T	C
13	rs9532175	0	38733746	C	T
13	rs7986844	0	38734037	T	G
13	rs7982224	0	38734044	A	G
13	rs7986869	0	38734097	T	C
13	rs7982105	0	38734336	C	T
13	rs2875132	0	38734706	G	A
13	rs7329389	0	38734990	T	G
13	rs145169057	0	38735088	G	T
13	rs9576464	0	38735824	C	G
13	rs75608500	0	38736651	G	A
13	rs10507467	0	38737092	G	A
13	rs78257430	0	38737172	T	C
13	rs7995361	0	38737449	T	C
13	rs189269653	0	38737720	T	C
13	rs17057285	0	38737821	A	C
13	rs3967019	0	38738186	T	C
13	rs603131	0	38739314	T	C
13	rs601740	0	38739622	C	T
13	rs595563	0	38739678	G	C
13	rs6563585	0	38740005	T	C
13	rs661497	0	38742078	T	C
13	rs647580	0	38742864	G	A
13	rs9548225	0	38742875	A	T
13	rs9576466	0	38743174	T	C
13	rs9576467	0	38743223	T	A
13	rs75803703	0	38743667	A	G
13	rs960610	0	38743979	A	T
13	rs1924189	0	38744140	A	G
13	rs74618108	0	38744331	T	C
13	rs1924188	0	38744389	A	T
13	rs73174713	0	38745259	G	A
13	rs9576468	0	38745463	T	C
13	rs17057315	0	38745911	C	T
13	rs181287019	0	38746228	T	C
13	rs616106	0	38747138	C	T
13	rs79556745	0	38747150	T	G
13	rs612572	0	38747904	C	A
13	rs4943565	0	38748512	T	A
13	rs668113	0	38748517	T	A
13	rs668032	0	38748575	C	T
13	rs599142	0	38748633	T	C
13	rs666352	0	38748907	T	G
13	rs666289	0	38748952	T	A
13	rs1924187	0	38749184	A	G
13	rs7991530	0	38749934	G	A
13	rs141235103	0	38750062	A	C
13	rs7335783	0	38750765	C	T
13	rs79012618	0	38750798	C	T
13	rs116959324	0	38750841	C	T
13	rs4943566	0	38751153	T	C
13	rs617657	0	38751219	G	C
13	rs79878295	0	38751261	A	C
13	rs4943568	0	38751375	G	A
13	rs77990999	0	38751670	T	C
13	rs61287148	0	38752100	G	C
13	rs591732	0	38752369	T	G
13	rs147662408	0	38752382	T	C
13	rs78098845	0	38752459	T	G
13	rs78504934	0	38752495	A	G
13	rs7323793	0	38752600	G	A
13	rs683479	0	38753676	T	C
13	rs77353567	0	38754142	A	G
13	rs668103	0	38754750	A	C
13	rs668491	0	38754930	G	A
13	rs654410	0	38755529	A	G
13	rs17057348	0	38755621	T	C
13	rs80312854	0	38755923	T	C
13	rs1924184	0	38756404	A	G
13	rs1924182	0	38756491	G	A
13	rs12863491	0	38756518	C	G
13	rs73174715	0	38756631	G	T
13	rs74047695	0	38757450	C	G
13	rs34082417	0	38757464	T	C
13	rs624391	0	38757915	C	T
13	rs1360926	0	38757954	A	T
13	rs612986	0	38758183	G	A
13	rs73454191	0	38758246	C	G
13	rs78654333	0	38758552	G	C
13	rs677564	0	38759047	T	C
13	rs597379	0	38759389	T	A
13	rs596558	0	38759539	C	T
13	rs652170	0	38760842	C	A
13	rs56148694	0	38760915	A	C
13	rs77842183	0	38761136	T	A
13	rs599850	0	38761138	T	C
13	rs9576469	0	38761372	G	A
13	rs601260	0	38761434	T	C
13	rs628517	0	38762960	G	C
13	rs7995622	0	38763005	G	C
13	rs78557566	0	38763174	A	G
13	rs9532177	0	38763694	C	T
13	rs9532178	0	38764882	C	T
13	rs7325022	0	38765396	A	G
13	rs7317927	0	38765541	C	T
13	rs661155	0	38765674	G	A
13	rs583185	0	38766323	G	A
13	rs17293303	0	38766401	A	G
13	rs77550498	0	38766832	A	G
13	rs117205908	0	38767682	G	A
13	rs9566314	0	38767684	T	C
13	rs1924181	0	38768892	A	G
13	rs9548231	0	38769016	A	T
13	rs117258829	0	38769067	C	T
13	rs640819	0	38769089	T	G
13	rs9548232	0	38769184	A	G
13	rs9548233	0	38769317	T	C
13	rs9548234	0	38769427	C	T
13	rs9576471	0	38769793	A	G
13	rs2875134	0	38769840	G	A
13	rs6563588	0	38770950	A	G
13	rs2251904	0	38770991	G	A
13	rs9576472	0	38772394	A	C
13	rs9566315	0	38772799	T	C
13	rs9576473	0	38772803	A	C
13	rs2460311	0	38773192	T	C
13	rs12584611	0	38773283	C	T
13	rs12585427	0	38773424	T	G
13	rs9576474	0	38773571	T	C
13	rs28524476	0	38774151	A	T
13	rs9576475	0	38774310	G	A
13	rs9576476	0	38774477	T	A
13	rs141406616	0	38774742	T	A
13	rs2496578	0	38774911	A	C
13	rs7988003	0	38775699	G	A
13	rs2460323	0	38775776	C	G
13	rs2460321	0	38775871	C	T
13	rs79955981	0	38776866	T	C
13	rs2460316	0	38777701	C	T
13	rs1320243	0	38779016	T	C
13	rs79762568	0	38779351	T	C
13	rs9566316	0	38779558	T	C
13	rs9603333	0	38780058	G	A
13	rs10507468	0	38780540	A	G
13	rs9315557	0	38780754	G	A
13	rs2496564	0	38781706	G	C
13	rs71198475	0	38781808	C	T
13	rs58194982	0	38781830	C	T
13	rs34028981	0	38783259	C	T
13	rs12866625	0	38783676	A	G
13	rs66866803	0	38783879	C	T
13	rs9594259	0	38784106	G	A
13	rs9315559	0	38784388	C	T
13	rs9315560	0	38784836	T	A
13	rs1814935	0	38785723	G	C
13	rs9576477	0	38786265	T	C
13	rs9315561	0	38786373	C	A
13	rs9315562	0	38786553	T	A
13	rs9315563	0	38786557	G	A
13	rs2001430	0	38787101	G	A
13	rs9566318	0	38787397	T	C
13	rs9576478	0	38787624	C	G
13	rs11617000	0	38788073	G	T
13	rs9548237	0	38788573	A	C
13	rs4466961	0	38790743	G	A
13	rs118011244	0	38791272	T	C
13	rs4290361	0	38792181	G	C
13	rs141514333	0	38792410	T	A
13	rs9548241	0	38792982	C	T
13	rs1123325	0	38793756	C	T
13	rs73174734	0	38793966	G	A
13	rs9576480	0	38794611	A	T
13	rs2323710	0	38795241	T	A
13	rs9532181	0	38795741	G	C
13	rs79233479	0	38797794	T	C
13	rs12876396	0	38797842	T	C
13	rs9566319	0	38798438	T	C
13	rs2323711	0	38799811	A	G
13	rs11842885	0	38800934	A	T
13	rs61949068	0	38801066	A	C
13	rs4548734	0	38802013	T	A
13	rs9576481	0	38802461	T	C
13	rs9576482	0	38803974	T	G
13	rs9603334	0	38804088	C	A
13	rs71439757	0	38804164	T	C
13	rs116948415	0	38804238	C	T
13	rs9315565	0	38804435	A	G
13	rs2202120	0	38805771	A	T
13	rs2202121	0	38805879	A	T
13	rs2202122	0	38805926	A	G
13	rs117984101	0	38806859	C	A
13	rs2173952	0	38806909	G	C
13	rs2134209	0	38807047	C	T
13	rs9566320	0	38807266	G	T
13	rs4594119	0	38807946	T	C
13	rs35068397	0	38808826	T	C
13	rs4383021	0	38809257	C	T
13	rs9576484	0	38809730	G	A
13	rs9576485	0	38809789	A	C
13	rs4614591	0	38810187	G	C
13	rs4520716	0	38810201	G	A
13	rs4281590	0	38810371	C	A
13	rs4453349	0	38810397	C	A
13	rs4473056	0	38810539	A	G
13	rs138183344	0	38810645	A	G
13	rs7999730	0	38811057	A	G
13	rs7997942	0	38811143	G	A
13	rs7999258	0	38811170	C	T
13	rs9548246	0	38811253	T	C
13	rs61949069	0	38812343	G	A
13	rs75907465	0	38812599	C	A
13	rs4054430	0	38813048	T	C
13	rs9548247	0	38813572	C	A
13	rs12584071	0	38813583	A	T
13	rs7320458	0	38814602	T	G
13	rs7338934	0	38814629	A	G
13	rs7336867	0	38814687	G	A
13	rs6563591	0	38814817	T	C
13	rs9548248	0	38814830	C	A
13	rs6563592	0	38814939	G	T
13	rs9576486	0	38815339	C	T
13	rs9548250	0	38816149	A	G
13	rs9548251	0	38816155	T	C
13	rs640444	0	38816967	A	G
13	rs2323713	0	38817415	G	A
13	rs9576488	0	38817503	C	T
13	rs9594260	0	38818009	C	A
13	rs666294	0	38818118	A	C
13	rs6563593	0	38818536	G	A
13	rs9576489	0	38819333	G	A
13	rs35258439	0	38819498	T	C
13	rs1330975	0	38819860	T	C
13	rs35718243	0	38820079	G	C
13	rs1330974	0	38820179	C	T
13	rs9576490	0	38821307	C	T
13	rs9576491	0	38821385	C	G
13	rs9576492	0	38821413	C	T
13	rs9576493	0	38821504	T	C
13	rs9576494	0	38821970	T	C
13	rs4436666	0	38822197	T	C
13	rs9566322	0	38823070	C	A
13	rs9315566	0	38823884	G	A
13	rs9315567	0	38823948	C	A
13	rs9576495	0	38823973	G	C
13	rs9548253	0	38824189	A	T
13	rs9532186	0	38824237	A	G
13	rs9548254	0	38824382	G	T
13	rs1330973	0	38824457	C	T
13	rs1330972	0	38824533	T	C
13	rs1979866	0	38825900	A	C
13	rs971225	0	38826537	C	T
13	rs1501854	0	38827260	A	G
13	rs646299	0	38829167	A	T
13	rs17057591	0	38829360	G	T
13	rs7333140	0	38829590	G	C
13	rs9548257	0	38829616	G	A
13	rs648516	0	38829622	C	T
13	rs7998535	0	38829945	C	G
13	rs7981916	0	38830003	T	C
13	rs1411740	0	38830142	G	A
13	rs7982262	0	38830145	T	A
13	rs76118714	0	38830394	G	A
13	rs685499	0	38830641	A	G
13	rs663329	0	38830665	T	C
13	rs513867	0	38830709	G	A
13	rs6563594	0	38830980	C	T
13	rs9566323	0	38831944	A	G
13	rs9576498	0	38832012	T	C
13	rs11147694	0	38832626	G	A
13	rs607242	0	38832645	A	G
13	rs575418	0	38832841	A	T
13	rs1330970	0	38833147	G	A
13	rs17229876	0	38833322	C	T
13	rs9603337	0	38834212	T	A
13	rs55766452	0	38834343	G	T
13	rs7984977	0	38834644	C	G
13	rs7983714	0	38834683	G	A
13	rs2496457	0	38834710	T	C
13	rs9532190	0	38834993	T	G
13	rs9532191	0	38835085	T	C
13	rs9532192	0	38835086	C	T
13	rs9532193	0	38835243	C	T
13	rs9315568	0	38835360	C	T
13	rs553186	0	38835590	C	T
13	rs6563595	0	38836184	T	G
13	rs7322960	0	38836287	T	C
13	rs473755	0	38836680	G	A
13	rs9532194	0	38836709	G	A
13	rs4941890	0	38836948	C	T
13	rs11619263	0	38837323	T	C
13	rs61947570	0	38837342	G	A
13	rs7328911	0	38837527	C	A
13	rs7329712	0	38837607	A	C
13	rs591479	0	38837998	T	A
13	rs59756902	0	38838004	G	A
13	rs591967	0	38838122	A	G
13	rs593926	0	38838513	C	T
13	rs604592	0	38838605	T	G
13	rs534440	0	38838651	C	T
13	rs7334491	0	38838695	G	C
13	rs2652576	0	38838709	G	C
13	rs2875154	0	38838787	G	A
13	rs2455414	0	38838922	G	A
13	rs7337189	0	38838935	A	T
13	rs7318940	0	38838950	T	C
13	rs617484	0	38839190	C	T
13	rs617964	0	38839296	A	G
13	rs657968	0	38839300	A	G
13	rs79197954	0	38839361	C	G
13	rs75770993	0	38839523	C	G
13	rs564527	0	38839607	G	C
13	rs619801	0	38839692	T	A
13	rs567333	0	38839938	T	C
13	rs151051772	0	38840002	T	C
13	rs2680404	0	38840114	G	A
13	rs2680403	0	38840194	G	A
13	rs2875156	0	38840772	G	A
13	rs114247985	0	38840867	T	C
13	rs547486	0	38841510	G	A
13	rs118046815	0	38842016	G	T
13	rs74507699	0	38842340	G	A
13	rs76589251	0	38842384	C	T
13	rs79749229	0	38842579	G	T
13	rs597502	0	38843443	T	C
13	rs55981300	0	38843552	G	C
13	rs7984892	0	38843722	G	A
13	rs2088911	0	38844439	G	A
13	rs2088912	0	38844450	T	C
13	rs112063475	0	38844658	C	T
13	rs1360386	0	38845344	T	C
13	rs9548261	0	38845917	C	T
13	rs589679	0	38846015	G	A
13	rs112813885	0	38847455	C	T
13	rs649021	0	38848643	A	C
13	rs147419865	0	38848880	G	A
13	rs61534825	0	38849547	C	G
13	rs6563597	0	38849577	A	T
13	rs9548262	0	38849877	G	A
13	rs677979	0	38850118	A	C
13	rs9548263	0	38850409	G	A
13	rs76596929	0	38851608	A	C
13	rs145507569	0	38851988	C	T
13	rs61947573	0	38852242	T	G
13	rs653762	0	38853254	T	C
13	rs11147697	0	38853531	A	T
13	rs11147698	0	38853646	C	G
13	rs3002017	0	38853852	A	G
13	rs9576500	0	38854391	C	T
13	rs187961090	0	38855606	A	G
13	rs9603358	0	38856275	C	T
13	rs9603359	0	38856386	T	C
13	rs9548264	0	38857227	C	A
13	rs61947576	0	38857287	C	T
13	rs610491	0	38857360	T	A
13	rs612657	0	38857504	A	C
13	rs1553302	0	38857530	T	C
13	rs1553301	0	38857649	A	G
13	rs9566326	0	38858559	T	C
13	rs583573	0	38858755	T	C
13	rs1411738	0	38858955	C	T
13	rs75521495	0	38859245	A	T
13	rs9548265	0	38859280	G	C
13	rs9548266	0	38859334	A	G
13	rs9548267	0	38859359	C	G
13	rs9576501	0	38859570	G	T
13	rs9566328	0	38859868	A	C
13	rs9576502	0	38859907	C	T
13	rs7333717	0	38859934	G	A
13	rs7317692	0	38859974	T	C
13	rs7317705	0	38859989	T	C
13	rs7333953	0	38860068	G	C
13	rs9566329	0	38860264	G	A
13	rs2455415	0	38860697	C	T
13	rs77047966	0	38860773	C	T
13	rs75801218	0	38860912	A	G
13	rs9548268	0	38860997	G	A
13	rs478606	0	38861081	G	A
13	rs501692	0	38861239	T	C
13	rs79684995	0	38861243	C	G
13	rs78228316	0	38861352	T	G
13	rs9548271	0	38862239	G	A
13	rs141079881	0	38863303	C	A
13	rs632611	0	38863342	G	A
13	rs632188	0	38863412	A	T
13	rs1698039	0	38863581	T	C
13	rs113439818	0	38863686	A	C
13	rs376286501	0	38863954	A	G
13	rs665175	0	38867239	A	C
13	rs79331459	0	38867277	C	T
13	rs9566335	0	38867578	A	G
13	rs503698	0	38867873	T	C
13	rs9532201	0	38867979	T	C
13	rs646841	0	38868062	G	A
13	rs651360	0	38868071	C	A
13	rs650959	0	38868116	C	G
13	rs76614140	0	38868429	G	A
13	rs648654	0	38868467	C	T
13	rs663897	0	38869587	C	T
13	rs564915	0	38869951	C	T
13	rs61947607	0	38870001	C	T
13	rs476464	0	38870067	G	A
13	rs479350	0	38870414	C	T
13	rs484855	0	38870989	T	C
13	rs607169	0	38871002	G	A
13	rs600009	0	38871060	T	C
13	rs9548303	0	38871529	T	A
13	rs1756468	0	38871594	C	T
13	rs640436	0	38871916	A	C
13	rs515095	0	38871963	T	C
13	rs538076	0	38872142	C	T
13	rs183416680	0	38872391	A	G
13	rs590035	0	38872531	T	C
13	rs589130	0	38872742	C	G
13	rs685366	0	38873063	A	G
13	rs9548305	0	38873378	C	T
13	rs571132	0	38873472	T	G
13	rs1714630	0	38873547	G	A
13	rs572898	0	38873641	C	T
13	rs622645	0	38873667	C	T
13	rs622622	0	38873688	A	G
13	rs7991305	0	38873747	T	C
13	rs7987045	0	38873926	A	C
13	rs670831	0	38873933	G	A
13	rs517612	0	38875096	C	T
13	rs653089	0	38875639	G	A
13	rs4405433	0	38875984	C	T
13	rs9548306	0	38876012	T	C
13	rs117774887	0	38876409	C	A
13	rs668924	0	38876748	C	A
13	rs658206	0	38876887	C	T
13	rs9548307	0	38877306	C	T
13	rs656044	0	38877361	A	G
13	rs607574	0	38877504	C	T
13	rs507039	0	38877636	A	G
13	rs606702	0	38877678	C	T
13	rs4943581	0	38879486	C	T
13	rs74047524	0	38881058	G	T
13	rs146596566	0	38882600	G	A
13	rs141453016	0	38882631	C	T
13	rs74709934	0	38884329	G	T
13	rs147902251	0	38892017	T	C
13	rs7987925	0	38892378	G	A
13	rs142419384	0	38893626	T	C
13	rs9315574	0	38911736	G	A
13	rs9566337	0	38919971	T	C
13	rs2231319	0	38923208	T	C
13	rs144857067	0	38938589	C	T
13	rs78992800	0	38939829	A	G
13	rs12585573	0	38941324	A	G
13	rs75600368	0	38943026	A	G
13	rs149060440	0	38946377	T	G
13	rs17057908	0	38948453	A	G
13	rs61947649	0	38948554	T	A
13	rs61948600	0	38949215	C	A
13	rs74585925	0	38955163	C	T
13	rs7319266	0	38957046	T	A
13	rs150499786	0	38961848	C	T
13	rs17057948	0	38963417	A	G
13	rs9548330	0	38965752	G	T
13	rs17057957	0	38967904	C	T
13	rs17057959	0	38969457	T	C
13	rs2485775	0	38969915	A	G
13	rs9532221	0	38970615	T	A
13	rs2485773	0	38970825	A	G
13	rs17057976	0	38973224	A	G
13	rs2496462	0	38973803	G	C
13	rs1933369	0	38975422	T	A
13	rs12427831	0	38975639	A	G
13	rs17233698	0	38975892	G	A
13	rs9315575	0	38976687	C	G
13	rs2485771	0	38978185	G	A
13	rs2496463	0	38979432	T	C
13	rs2496464	0	38980008	A	T
13	rs16801	0	38980738	A	G
13	rs1933368	0	38981262	A	G
13	rs117924055	0	38982395	T	A
13	rs143188752	0	38982511	T	G
13	rs9532225	0	38985212	G	T
13	rs4494415	0	38985315	T	C
13	rs144721064	0	38985568	C	T
13	rs4586303	0	38985824	G	A
13	rs9315576	0	38988619	A	C
13	rs6650362	0	38989296	C	A
13	rs80154904	0	38990859	A	C
13	rs73176739	0	38991539	A	G
13	rs1933367	0	38992059	T	G
13	rs117162853	0	38992090	A	G
13	rs9548333	0	38992446	G	T
13	rs17058015	0	38992544	A	G
13	rs142766407	0	38992995	G	A
13	rs9548334	0	38993650	G	A
13	rs77928509	0	38993846	C	T
13	rs8001586	0	38996134	A	G
13	rs9548335	0	38996219	G	T
13	rs1344248	0	38996355	G	A
13	rs9532226	0	38996942	A	G
13	rs73176741	0	38997299	A	T
13	rs59787347	0	38997471	G	A
13	rs146631991	0	38997952	G	A
13	rs2211019	0	38999960	G	A
13	rs7329452	0	39000963	T	G
13	rs117501793	0	39000969	T	G
13	rs9548337	0	39001419	G	A
13	rs73176743	0	39001833	A	C
13	rs117590102	0	39002037	G	A
13	rs17299897	0	39002924	T	C
13	rs115921196	0	39003057	A	G
13	rs1933363	0	39003079	T	C
13	rs66947487	0	39004709	C	A
13	rs9576530	0	39004813	T	C
13	rs9576532	0	39005319	G	T
13	rs9576533	0	39005401	T	C
13	rs7491472	0	39005408	T	C
13	rs67869885	0	39005634	C	G
13	rs9576534	0	39005648	C	T
13	rs9548338	0	39006021	A	G
13	rs9548339	0	39006104	G	A
13	rs7489942	0	39006434	G	A
13	rs9548340	0	39006436	G	C
13	rs9548341	0	39007808	A	G
13	rs111822404	0	39008070	C	G
13	rs9548342	0	39008590	C	T
13	rs9576537	0	39009266	T	C
13	rs9548344	0	39009311	T	C
13	rs7331377	0	39010384	T	C
13	rs7331690	0	39011064	C	G
13	rs9548345	0	39012660	C	T
13	rs1890280	0	39013345	G	A
13	rs1890279	0	39013523	T	C
13	rs7329004	0	39014198	A	G
13	rs9548347	0	39015024	T	A
13	rs7998205	0	39015135	C	T
13	rs7331691	0	39018935	T	A
13	rs6563618	0	39021562	G	A
13	rs6563619	0	39021771	G	A
13	rs7328507	0	39022191	T	C
13	rs9548348	0	39022510	C	T
13	rs4943587	0	39022831	T	C
13	rs9315578	0	39022940	G	C
13	rs2875193	0	39023210	G	A
13	rs182254173	0	39024192	T	G
13	rs76120639	0	39024539	T	C
13	rs76884846	0	39026177	A	G
13	rs9576540	0	39026198	C	A
13	rs2323900	0	39026845	T	C
13	rs9532231	0	39027278	C	G
13	rs9548351	0	39027518	A	G
13	rs78842161	0	39029301	C	A
13	rs9315580	0	39029487	G	C
13	rs9548354	0	39029841	G	C
13	rs7326833	0	39032582	C	T
13	rs7332518	0	39032599	T	C
13	rs7990292	0	39033242	G	A
13	rs9532234	0	39033624	G	A
13	rs73176757	0	39034112	C	T
13	rs79807538	0	39034583	A	G
13	rs2323903	0	39036926	G	C
13	rs9576543	0	39038397	A	G
13	rs9532235	0	39038645	A	C
13	rs1933362	0	39039427	G	A
13	rs980285	0	39039932	T	C
13	rs2323908	0	39040643	C	G
13	rs9548358	0	39041037	T	C
13	rs9603386	0	39041740	G	A
13	rs73176761	0	39042003	G	A
13	rs12872909	0	39044649	T	C
13	rs9594275	0	39046561	C	T
13	rs55808549	0	39046562	G	A
13	rs9594276	0	39046603	C	T
13	rs9548364	0	39048117	G	T
13	rs73176766	0	39048367	G	A
13	rs74047579	0	39048622	A	T
13	rs73176768	0	39050455	C	T
13	rs9576547	0	39050909	G	A
13	rs2323910	0	39051245	C	T
13	rs9315582	0	39051414	T	C
13	rs9548366	0	39051878	T	A
13	rs9603387	0	39053359	A	G
13	rs9576548	0	39053983	G	C
13	rs4943590	0	39054598	G	A
13	rs77712498	0	39055363	C	A
13	rs9548367	0	39056138	G	A
13	rs9548368	0	39056281	C	T
13	rs9532237	0	39056853	G	A
13	rs9532238	0	39057050	T	A
13	rs2323916	0	39059834	G	C
13	rs79083646	0	39060126	T	C
13	rs2323917	0	39060938	C	A
13	rs9532239	0	39061890	A	T
13	rs2323925	0	39065615	C	A
13	rs139433022	0	39066176	A	T
13	rs2875194	0	39069439	G	T
13	rs55917529	0	39069973	T	C
13	rs73176786	0	39070384	G	T
13	rs73176788	0	39070929	T	C
13	rs9548372	0	39071592	G	A
13	rs12860660	0	39072983	T	C
13	rs2323928	0	39075413	G	A
13	rs73176791	0	39075750	C	A
13	rs6563621	0	39075865	T	C
13	rs7994859	0	39076583	T	C
13	rs6563622	0	39076897	A	C
13	rs184344422	0	39077030	G	A
13	rs9548374	0	39077255	T	C
13	rs4943593	0	39077315	A	G
13	rs4254186	0	39077738	G	A
13	rs73180712	0	39079803	A	G
13	rs9548376	0	39079818	C	A
13	rs9576552	0	39080038	C	A
13	rs2323929	0	39080460	T	C
13	rs7335374	0	39080962	T	C
13	rs2323930	0	39081413	A	G
13	rs2323931	0	39081428	A	C
13	rs4943594	0	39082276	T	C
13	rs117545590	0	39082377	T	G
13	rs117034531	0	39082395	A	T
13	rs111396608	0	39083138	T	C
13	rs73180714	0	39083169	C	T
13	rs9576555	0	39083877	A	G
13	rs12429683	0	39085160	T	C
13	rs9566342	0	39087714	T	C
13	rs9635094	0	39088014	T	A
13	rs10507473	0	39088315	A	T
13	rs9576556	0	39088367	G	A
13	rs9548377	0	39088805	G	A
13	rs117105733	0	39088903	G	A
13	rs73466330	0	39090789	A	C
13	rs9576557	0	39091670	T	C
13	rs9548379	0	39093040	A	G
13	rs9548380	0	39094288	T	C
13	rs34903169	0	39094970	A	G
13	rs73466351	0	39095193	T	G
13	rs9532246	0	39095439	T	A
13	rs80094936	0	39095557	C	A
13	rs9548381	0	39095999	C	T
13	rs2323932	0	39096065	A	T
13	rs73466352	0	39096184	C	T
13	rs73466353	0	39096304	A	G
13	rs9576558	0	39096482	A	T
13	rs145522396	0	39097773	G	A
13	rs9548382	0	39098914	G	A
13	rs113780037	0	39099112	C	T
13	rs182023846	0	39099805	A	G
13	rs2323934	0	39100209	A	G
13	rs80249053	0	39100299	C	A
13	rs9532249	0	39101454	G	A
13	rs76176630	0	39101637	T	A
13	rs9566343	0	39102184	G	T
13	rs2323937	0	39103927	A	T
13	rs9548383	0	39104584	A	G
13	rs9315584	0	39104792	C	T
13	rs9566344	0	39105107	T	C
13	rs58095620	0	39105466	T	C
13	rs117710528	0	39108377	C	T
13	rs117896658	0	39108538	T	C
13	rs9315585	0	39108959	A	G
13	rs4470033	0	39110801	A	T
13	rs7993470	0	39110925	A	G
13	rs77468593	0	39110940	T	C
13	rs9548385	0	39111269	G	A
13	rs78639066	0	39111420	C	T
13	rs9532252	0	39113311	A	T
13	rs9576560	0	39113649	C	T
13	rs149124572	0	39113858	C	T
13	rs147839572	0	39113883	A	G
13	rs7990018	0	39114241	C	G
13	rs7990691	0	39114251	A	G
13	rs7333211	0	39114999	A	G
13	rs9576561	0	39117474	G	A
13	rs2323882	0	39118944	C	G
13	rs2323883	0	39119082	T	C
13	rs2323885	0	39120051	A	G
13	rs7330089	0	39120460	G	A
13	rs12875233	0	39120851	T	A
13	rs7982427	0	39121600	G	A
13	rs7984858	0	39121822	A	C
13	rs9576562	0	39122323	A	G
13	rs9548387	0	39123777	T	C
13	rs6563625	0	39124157	G	A
13	rs4943597	0	39124511	G	A
13	rs9548389	0	39124710	T	C
13	rs4943598	0	39125029	C	T
13	rs4943600	0	39125208	T	C
13	rs117359370	0	39125479	G	T
13	rs7331928	0	39127347	G	A
13	rs9548392	0	39127705	C	T
13	rs117254675	0	39128188	C	T
13	rs78358759	0	39128380	G	A
13	rs9548393	0	39128407	G	C
13	rs9548394	0	39128442	C	G
13	rs9548395	0	39128913	T	C
13	rs61947497	0	39129079	C	A
13	rs4941896	0	39129129	T	C
13	rs139648199	0	39129227	G	C
13	rs143957344	0	39129688	T	C
13	rs9548396	0	39130199	C	A
13	rs9532255	0	39130390	A	G
13	rs9532256	0	39130563	T	C
13	rs9532257	0	39130766	G	A
13	rs9548398	0	39132675	C	T
13	rs6563627	0	39133134	G	A
13	rs79466970	0	39133519	G	A
13	rs143158183	0	39133903	C	T
13	rs9548399	0	39134269	C	G
13	rs7338838	0	39134462	T	C
13	rs76436300	0	39134911	G	T
13	rs80210340	0	39135154	C	T
13	rs9532258	0	39136029	T	G
13	rs150222013	0	39136033	C	T
13	rs9566346	0	39136484	C	G
13	rs4497533	0	39137240	T	C
13	rs4500588	0	39137645	C	T
13	rs4341642	0	39137704	G	A
13	rs4277225	0	39138122	A	G
13	rs4344602	0	39138390	C	T
13	rs9548400	0	39139445	T	G
13	rs9576569	0	39140711	T	A
13	rs7320842	0	39141336	C	G
13	rs7983501	0	39141385	G	A
13	rs9576570	0	39142136	T	C
13	rs9566347	0	39142143	C	T
13	rs78813700	0	39142408	G	A
13	rs73180758	0	39142630	G	C
13	rs73180761	0	39142859	T	A
13	rs61947500	0	39143379	C	T
13	rs60011992	0	39143445	A	G
13	rs7492053	0	39143759	G	A
13	rs7489350	0	39143779	A	G
13	rs55796703	0	39144200	G	A
13	rs55901454	0	39144393	T	C
13	rs7991773	0	39144731	T	G
13	rs151225598	0	39145103	C	T
13	rs73182783	0	39145126	C	G
13	rs9548404	0	39145170	A	G
13	rs117775046	0	39145379	A	G
13	rs9548405	0	39145560	A	G
13	rs1986376	0	39145635	C	T
13	rs9548406	0	39146088	A	G
13	rs9548407	0	39146110	C	A
13	rs117927427	0	39146260	A	T
13	rs9315594	0	39147636	A	T
13	rs12583500	0	39148182	G	A
13	rs9548410	0	39149372	G	A
13	rs9315595	0	39149765	C	G
13	rs116884739	0	39150538	A	G
13	rs2323889	0	39150881	C	A
13	rs9315596	0	39151139	C	T
13	rs117321706	0	39151641	C	G
13	rs41292749	0	39151754	A	G
13	rs9548411	0	39151866	G	A
13	rs2805075	0	39152326	A	C
13	rs7318447	0	39152986	A	T
13	rs9594281	0	39153138	G	A
13	rs7323840	0	39153223	T	C
13	rs7318322	0	39153248	C	A
13	rs1023832	0	39154222	C	T
13	rs7989095	0	39154238	A	G
13	rs12875770	0	39154588	A	T
13	rs7328837	0	39154729	G	C
13	rs1023831	0	39155090	G	C
13	rs1023830	0	39155114	A	G
13	rs116864539	0	39155839	C	T
13	rs11841861	0	39156584	T	C
13	rs11840421	0	39156719	G	A
13	rs11841891	0	39156764	T	G
13	rs9548412	0	39156901	G	A
13	rs74050060	0	39157232	G	A
13	rs117251304	0	39157526	G	T
13	rs2805077	0	39158025	T	C
13	rs8001021	0	39158166	G	A
13	rs58545295	0	39158463	T	C
13	rs118145426	0	39158805	T	C
13	rs7986287	0	39159096	C	T
13	rs77551316	0	39159638	T	A
13	rs9576574	0	39159858	A	C
13	rs2017740	0	39160329	A	G
13	rs2017741	0	39160362	A	G
13	rs716022	0	39160401	C	T
13	rs57652251	0	39160497	C	T
13	rs17058262	0	39160728	A	G
13	rs17058264	0	39160786	C	G
13	rs17058266	0	39160908	A	G
13	rs149870110	0	39160993	T	C
13	rs7140057	0	39161632	G	A
13	rs17242647	0	39161716	A	G
13	rs141423479	0	39162442	C	T
13	rs9576575	0	39162973	C	T
13	rs56021139	0	39163049	C	T
13	rs7331010	0	39163560	C	T
13	rs142780200	0	39163688	C	A
13	rs7999562	0	39164609	G	A
13	rs118021008	0	39165452	T	A
13	rs79868069	0	39166527	T	A
13	rs7140032	0	39166552	A	G
13	rs77086669	0	39167245	T	C
13	rs2595569	0	39167529	T	C
13	rs111898059	0	39167732	T	C
13	rs117421328	0	39167822	T	C
13	rs113934914	0	39167878	T	C
13	rs193300169	0	39167998	T	C
13	rs9532259	0	39168051	C	T
13	rs7322176	0	39168052	G	A
13	rs60011093	0	39168702	G	C
13	rs17058273	0	39168899	T	C
13	rs17058278	0	39169316	C	T
13	rs17058280	0	39169472	A	G
13	rs17058283	0	39169660	T	G
13	rs2595568	0	39169747	C	T
13	rs9566348	0	39170241	C	T
13	rs57803668	0	39170273	A	G
13	rs73450054	0	39170978	A	C
13	rs9548413	0	39171034	T	C
13	rs149090517	0	39171694	T	G
13	rs74050066	0	39172367	G	T
13	rs9548414	0	39172408	G	C
13	rs9548415	0	39172612	T	A
13	rs74050067	0	39172855	C	G
13	rs74867138	0	39173729	A	G
13	rs11840494	0	39174471	A	C
13	rs80340594	0	39176028	C	A
13	rs2595566	0	39176302	G	C
13	rs61947524	0	39176361	G	A
13	rs17058288	0	39176610	C	T
13	rs17058294	0	39177146	C	T
13	rs9532260	0	39178059	C	A
13	rs139403805	0	39178349	G	T
13	rs74050068	0	39178437	G	A
13	rs2595565	0	39179492	T	C
13	rs55731466	0	39181068	C	G
13	rs12429712	0	39182538	A	G
13	rs9548417	0	39182606	G	C
13	rs55999507	0	39183272	T	C
13	rs9576581	0	39183295	C	T
13	rs9566349	0	39183679	A	T
13	rs56002018	0	39183740	C	T
13	rs2805087	0	39184033	T	C
13	rs7989282	0	39184427	A	G
13	rs117912697	0	39184460	G	A
13	rs61947525	0	39184509	C	A
13	rs58251872	0	39184723	G	A
13	rs2197884	0	39184899	A	G
13	rs2218719	0	39185273	G	C
13	rs11840022	0	39185844	G	A
13	rs117667248	0	39185889	T	C
13	rs59102087	0	39185934	G	A
13	rs9315597	0	39186349	G	T
13	rs11843185	0	39186370	A	G
13	rs9548418	0	39186472	T	C
13	rs2805088	0	39187462	G	T
13	rs7336815	0	39187615	G	A
13	rs9566350	0	39187933	T	C
13	rs4383023	0	39188673	C	T
13	rs10507476	0	39189009	G	C
13	rs76796592	0	39189631	A	C
13	rs17243410	0	39189639	G	A
13	rs144403608	0	39189767	T	C
13	rs9532261	0	39190137	A	T
13	rs80086307	0	39190439	C	T
13	rs76271097	0	39190572	C	T
13	rs2805090	0	39192428	A	G
13	rs9532262	0	39193065	A	G
13	rs79727927	0	39194730	C	T
13	rs2246344	0	39195635	G	T
13	rs2805091	0	39196090	G	A
13	rs9532263	0	39196097	G	A
13	rs2805094	0	39197031	A	G
13	rs2805095	0	39197804	T	A
13	rs9548419	0	39198498	C	T
13	rs141983667	0	39199040	C	T
13	rs2805096	0	39199080	T	A
13	rs149657955	0	39199094	G	T
13	rs74534819	0	39199724	G	A
13	rs74608565	0	39200853	C	A
13	rs117530942	0	39201196	G	A
13	rs80338631	0	39201644	G	T
13	rs2595561	0	39202431	A	G
13	rs2595560	0	39203738	G	C
13	rs9576583	0	39204036	C	T
13	rs9576584	0	39204692	C	A
13	rs118130627	0	39205615	C	T
13	rs12428815	0	39207074	T	C
13	rs2805097	0	39207475	A	G
13	rs75897168	0	39208249	T	C
13	rs9566351	0	39210778	T	C
13	rs9566352	0	39210916	T	C
13	rs79041394	0	39212336	A	G
13	rs150803657	0	39212361	T	A
13	rs1868461	0	39212828	T	A
13	rs7491229	0	39215092	A	T
13	rs9548422	0	39215915	C	A
13	rs1037255	0	39216239	C	T
13	rs77813616	0	39217059	G	A
13	rs61947529	0	39217431	G	C
13	rs9548423	0	39217649	A	G
13	rs17058371	0	39218220	A	G
13	rs58805574	0	39218287	T	C
13	rs7326947	0	39218614	T	C
13	rs140959521	0	39218733	C	T
13	rs75067897	0	39219354	G	A
13	rs17058379	0	39219859	C	G
13	rs9532264	0	39220170	G	A
13	rs9566353	0	39221310	T	C
13	rs79817706	0	39221554	C	A
13	rs9532265	0	39221895	G	A
13	rs78639356	0	39222632	G	A
13	rs2496417	0	39222658	C	A
13	rs9548424	0	39222717	T	C
13	rs79184131	0	39223422	A	T
13	rs2496422	0	39223741	A	T
13	rs11840890	0	39224071	T	C
13	rs17058383	0	39224353	G	A
13	rs75553833	0	39224601	C	T
13	rs77065122	0	39226044	A	G
13	rs9576585	0	39227463	C	T
13	rs895898	0	39227547	T	G
13	rs895897	0	39228366	A	C
13	rs138751501	0	39229172	G	T
13	rs9548425	0	39229835	T	C
13	rs7991075	0	39229941	A	G
13	rs9576586	0	39230450	C	T
13	rs141855859	0	39230518	G	C
13	rs76760691	0	39230770	T	C
13	rs9576587	0	39231268	C	T
13	rs2875218	0	39231366	A	C
13	rs9532266	0	39231377	G	T
13	rs117974087	0	39232495	T	C
13	rs9576588	0	39232496	C	A
13	rs9566354	0	39233575	A	T
13	rs2496407	0	39233667	T	A
13	rs7331608	0	39234436	A	T
13	rs4329795	0	39234721	C	T
13	rs2442344	0	39235116	A	G
13	rs7331440	0	39235607	A	C
13	rs967376	0	39235738	T	C
13	rs9566355	0	39236240	G	A
13	rs80286178	0	39236390	T	C
13	rs895895	0	39236673	A	G
13	rs17244358	0	39237092	T	C
13	rs2442343	0	39237319	T	C
13	rs9576589	0	39238253	T	A
13	rs9576590	0	39238321	T	A
13	rs930660	0	39238550	G	C
13	rs930659	0	39238669	C	T
13	rs7991701	0	39239090	C	T
13	rs6563629	0	39239226	C	G
13	rs2442341	0	39240439	T	G
13	rs9576591	0	39240814	C	T
13	rs9576592	0	39241103	T	C
13	rs2442340	0	39241193	A	G
13	rs2442339	0	39241993	G	C
13	rs2122208	0	39242025	T	A
13	rs77119481	0	39242027	T	C
13	rs2442335	0	39243388	C	A
13	rs2053848	0	39244418	A	G
13	rs2197879	0	39245188	A	T
13	rs2442379	0	39246126	A	G
13	rs117086023	0	39247157	C	T
13	rs9576595	0	39248263	G	C
13	rs9788341	0	39250154	T	C
13	rs184239569	0	39250423	T	G
13	rs2122212	0	39250862	G	A
13	rs35378642	0	39251062	C	T
13	rs2324005	0	39251966	C	T
13	rs9548427	0	39252785	T	C
13	rs12583807	0	39255068	C	T
13	rs78063790	0	39255408	C	A
13	rs77687358	0	39255659	G	A
13	rs2496418	0	39256023	C	T
13	rs2496419	0	39256404	T	C
13	rs2496420	0	39256838	A	T
13	rs116929526	0	39257497	T	A
13	rs151266710	0	39258156	T	C
13	rs7984232	0	39258446	T	C
13	rs147508853	0	39260096	C	T
13	rs2442373	0	39260130	A	G
13	rs11147723	0	39260596	T	C
13	rs11147724	0	39260659	C	T
13	rs11147725	0	39260738	C	T
13	rs55860060	0	39260893	C	T
13	rs55922882	0	39260922	T	C
13	rs9634754	0	39261151	T	G
13	rs9576597	0	39262435	C	G
13	rs12874397	0	39263023	C	T
13	rs41292755	0	39263731	C	T
13	rs2496425	0	39264690	T	C
13	rs17058435	0	39266167	T	C
13	rs77886481	0	39266397	G	A
13	rs1868463	0	39266484	G	A
13	rs2122211	0	39268845	T	C
13	rs74841508	0	39269551	T	G
13	rs79259013	0	39271627	A	G
13	rs7992511	0	39272779	G	A
13	rs2218722	0	39273153	A	C
13	rs9603411	0	39273952	T	A
13	rs2496430	0	39275451	G	A
13	rs5009558	0	39276796	A	G
13	rs9566360	0	39276970	G	A
13	rs77610900	0	39277069	T	C
13	rs9548430	0	39277956	G	C
13	rs60698466	0	39278346	A	G
13	rs9576600	0	39279341	G	A
13	rs55880170	0	39279405	T	C
13	rs56255874	0	39279459	A	G
13	rs76944012	0	39280362	G	A
13	rs2496433	0	39280617	T	C
13	rs9603412	0	39280919	T	C
13	rs77800240	0	39281779	G	A
13	rs2496434	0	39282035	A	C
13	rs145199691	0	39282671	A	G
13	rs9548433	0	39282800	A	G
13	rs112209769	0	39282847	T	A
13	rs143548267	0	39282968	C	G
13	rs2496435	0	39283601	T	C
13	rs9548434	0	39284274	T	C
13	rs9548435	0	39285352	C	T
13	rs17058452	0	39285731	T	C
13	rs1470630	0	39285787	A	G
13	rs2442367	0	39286103	C	A
13	rs7323879	0	39286180	C	T
13	rs138751836	0	39286896	T	C
13	rs150523905	0	39287328	A	T
13	rs138280322	0	39287329	G	T
13	rs2197888	0	39287334	T	C
13	rs13378956	0	39287489	A	G
13	rs2442365	0	39287797	A	T
13	rs2442364	0	39287921	T	C
13	rs2496437	0	39288321	A	C
13	rs7338222	0	39288383	A	T
13	rs2442363	0	39289139	A	G
13	rs17058477	0	39289537	C	G
13	rs80168276	0	39289691	C	T
13	rs187653540	0	39290162	A	G
13	rs990909	0	39290569	C	T
13	rs111537137	0	39290831	G	A
13	rs77759353	0	39291070	G	A
13	rs55736221	0	39291159	T	C
13	rs2442362	0	39291527	C	T
13	rs139263351	0	39291847	C	T
13	rs9532270	0	39291925	G	A
13	rs2496438	0	39292154	A	G
13	rs2496439	0	39292258	G	C
13	rs2496440	0	39293244	A	G
13	rs2496441	0	39293351	G	A
13	rs115827040	0	39293590	T	C
13	rs7336193	0	39294365	T	C
13	rs991094	0	39294429	C	G
13	rs6563631	0	39294730	G	A
13	rs991093	0	39294798	T	C
13	rs2496442	0	39294999	G	A
13	rs2496443	0	39295604	C	A
13	rs2496444	0	39295623	A	G
13	rs9603414	0	39296663	G	T
13	rs75563687	0	39296885	T	A
13	rs9548438	0	39298288	C	T
13	rs9548439	0	39298569	T	A
13	rs9576603	0	39299790	G	A
13	rs76805217	0	39300070	A	G
13	rs9532271	0	39300236	G	A
13	rs895900	0	39300473	T	C
13	rs9576604	0	39300688	A	G
13	rs9576605	0	39301154	T	C
13	rs3125305	0	39301339	T	C
13	rs77218707	0	39301436	A	C
13	rs2496446	0	39301453	C	T
13	rs139489779	0	39301571	A	G
13	rs57247568	0	39301683	A	T
13	rs151090777	0	39302765	G	T
13	rs141029842	0	39302776	T	A
13	rs12585515	0	39303796	G	C
13	rs2197887	0	39304279	A	G
13	rs9548442	0	39304670	A	T
13	rs2442359	0	39304814	G	A
13	rs2496448	0	39305383	A	G
13	rs2496449	0	39305413	T	C
13	rs7986078	0	39305418	A	T
13	rs73184741	0	39305675	C	T
13	rs9315612	0	39306409	G	C
13	rs2496450	0	39306464	A	G
13	rs9532272	0	39306690	G	A
13	rs2496451	0	39307025	T	G
13	rs77363972	0	39307124	A	G
13	rs2496452	0	39307774	A	T
13	rs9548443	0	39307884	A	G
13	rs117043823	0	39308284	G	A
13	rs138780738	0	39308785	C	A
13	rs2218721	0	39308788	T	A
13	rs2496453	0	39309520	G	A
13	rs9532273	0	39310195	T	C
13	rs9576606	0	39310746	A	G
13	rs58673863	0	39312328	A	G
13	rs17058536	0	39313501	C	T
13	rs9576607	0	39313659	G	A
13	rs151285296	0	39313795	C	T
13	rs2442357	0	39313967	T	C
13	rs118072549	0	39314706	C	A
13	rs57806954	0	39315863	T	G
13	rs7991344	0	39316673	G	A
13	rs9548444	0	39316950	G	T
13	rs2442356	0	39317053	G	A
13	rs57385324	0	39318389	C	A
13	rs2442354	0	39318681	C	T
13	rs61949790	0	39318716	C	T
13	rs9576608	0	39318722	G	A
13	rs2442353	0	39319654	G	T
13	rs28502478	0	39320158	G	A
13	rs1037254	0	39320761	A	G
13	rs76206128	0	39320822	A	G
13	rs11147729	0	39321365	T	C
13	rs11147730	0	39321442	A	G
13	rs9576609	0	39322155	G	A
13	rs2122210	0	39322341	G	A
13	rs9566361	0	39322604	C	T
13	rs61949791	0	39323017	T	G
13	rs2122209	0	39323406	C	G
13	rs7329184	0	39323535	A	G
13	rs9548446	0	39324093	T	C
13	rs9576610	0	39324815	T	G
13	rs2496392	0	39325028	G	A
13	rs117197392	0	39325143	C	T
13	rs75265697	0	39325162	T	C
13	rs9603415	0	39325655	G	A
13	rs76323716	0	39325788	G	A
13	rs185178727	0	39325992	G	A
13	rs9576611	0	39326255	G	A
13	rs117598299	0	39326945	A	C
13	rs2496394	0	39327044	C	G
13	rs2197885	0	39327417	A	T
13	rs2218720	0	39327560	C	A
13	rs7318271	0	39328541	A	G
13	rs150296521	0	39330058	C	T
13	rs9603416	0	39330115	T	A
13	rs61949814	0	39330414	G	A
13	rs34692381	0	39331723	C	T
13	rs9548447	0	39332670	G	T
13	rs12427453	0	39334524	A	T
13	rs9603418	0	39335046	G	A
13	rs116941538	0	39336484	A	G
13	rs2496400	0	39337187	G	T
13	rs9532275	0	39338062	A	G
13	rs9603419	0	39338981	G	A
13	rs9548448	0	39339143	G	A
13	rs3125306	0	39339345	C	A
13	rs2442361	0	39340211	A	G
13	rs12865228	0	39340418	T	G
13	rs9603421	0	39340661	A	G
13	rs12020645	0	39341638	C	A
13	rs1466108	0	39342014	T	C
13	rs4941897	0	39343386	T	C
13	rs1551026	0	39343477	T	G
13	rs9603422	0	39343822	C	T
13	rs76272662	0	39344057	G	A
13	rs4941898	0	39344201	T	C
13	rs2034421	0	39344344	G	T
13	rs191024345	0	39344429	G	A
13	rs2496402	0	39344909	C	G
13	rs4356348	0	39345787	A	C
13	rs9548449	0	39346187	T	C
13	rs9548450	0	39346192	T	A
13	rs9548451	0	39346443	G	C
13	rs7318983	0	39346856	G	A
13	rs143934474	0	39347048	G	A
13	rs146871350	0	39347111	G	A
13	rs9548452	0	39347581	G	A
13	rs4429171	0	39347702	C	T
13	rs76884569	0	39348040	G	A
13	rs4643178	0	39348112	G	A
13	rs9548453	0	39348117	A	T
13	rs150736504	0	39349233	T	C
13	rs140143439	0	39349364	G	A
13	rs7996535	0	39349459	G	A
13	rs12584459	0	39349467	T	G
13	rs34192573	0	39350377	T	A
13	rs4526895	0	39350890	A	G
13	rs4528448	0	39351126	A	G
13	rs6563633	0	39351386	T	A
13	rs61306015	0	39352670	G	A
13	rs75452282	0	39353032	C	T
13	rs2483421	0	39353238	G	A
13	rs73184761	0	39354022	A	G
13	rs7319668	0	39354487	G	A
13	rs2496404	0	39355316	C	G
13	rs2483419	0	39355417	T	A
13	rs2496405	0	39355421	A	G
13	rs9566362	0	39355842	T	G
13	rs2496406	0	39356507	A	G
13	rs2483424	0	39359708	A	G
13	rs9566363	0	39360233	T	C
```
