## Supplementary material for "Characterization of shared and ancestry-specific signals driving complex traits using multi-ancestry fine-mapping": susiex_nc3.cs80.cs

```
CS_ID	SNP	BP	REF_ALLELE	ALT_ALLELE	REF_FRQ	BETA	SE	-LOG10P	CS_PIP	OVRL_PIP
1	rs2455415	38860697	T,T	C,C	0.609344,0.756944	0.0227923,0.0183613	0.00405239,0.00996594	7.73018,1.18431	0.0789882	0.0789915
1	rs503698	38867873	C,C	T,T	0.610338,0.755952	0.0225753,0.0184494	0.00405425,0.00995218	7.58971,1.19541	0.0557416	0.0557447
1	rs9548268	38860997	A,A	G,G	0.609344,0.755952	0.022565,0.0183359	0.00405239,0.00995218	7.58971,1.18431	0.0527643	0.0527674
1	rs1698039	38863581	C,C	T,T	0.610338,0.755952	0.022435,0.0187832	0.00405425,0.00995218	7.50373,1.22831	0.0490825	0.0490855
1	rs501692	38861239	C,C	T,T	0.60835,0.755952	0.0223711,0.0190235	0.00405055,0.00995218	7.47716,1.25226	0.0470148	0.0470178
1	rs665175	38867239	C,C	A,A	0.610338,0.755952	0.0223915,0.0184494	0.00405425,0.00995218	7.47716,1.19541	0.0440315	0.0440345
1	rs141079881	38863303	A,A	C,C	0.610338,0.755952	0.0222996,0.0187832	0.00405425,0.00995218	7.42122,1.22831	0.0412937	0.0412967
1	rs632188	38863412	T,T	A,A	0.610338,0.755952	0.0222996,0.0187832	0.00405425,0.00995218	7.42122,1.22831	0.0412937	0.0412967
1	rs632611	38863342	A,A	G,G	0.610338,0.755952	0.0222996,0.0187832	0.00405425,0.00995218	7.42122,1.22831	0.0412937	0.0412967
1	rs646841	38868062	A,A	G,G	0.611332,0.756944	0.0223535,0.0180863	0.00405613,0.00996594	7.44769,1.15768	0.040157	0.04016
1	rs648654	38868467	T,T	C,C	0.611332,0.756944	0.0225374,0.0175618	0.00405613,0.00996594	7.56,1.10769	0.0400827	0.0400857
1	rs478606	38861081	A,A	G,G	0.609344,0.756944	0.0223329,0.0183613	0.00405239,0.00996594	7.44769,1.18431	0.0393621	0.0393651
1	rs651360	38868071	A,A	C,C	0.611332,0.756944	0.02231,0.0179482	0.00405613,0.00996594	7.42122,1.14442	0.037197	0.0371999
1	rs650959	38868116	G,G	C,C	0.619284,0.756944	0.0223274,0.0177073	0.00407187,0.00996594	7.37946,1.12146	0.0321774	0.0321804
1	rs2088911	38844439	A,A	G,G	0.436382,0.252976	-0.0205298,-0.021356	0.0039867,0.00983323	6.58322,1.52477	0.0143558	0.0143627
1	rs7981916	38830003	C,C	T,T	0.43837,0.244048	-0.0200155,-0.0241152	0.00398468,0.00995218	6.29378,1.81281	0.0137029	0.01371
1	rs648516	38829622	T,T	C,C	0.644135,0.768849	0.0205556,0.0234478	0.0041296,0.0101399	6.19133,1.68289	0.0125568	0.0125602
1	rs9566326	38858559	C,C	T,T	0.652087,0.759921	0.0211688,0.0205071	0.00415099,0.0100079	6.46829,1.39306	0.0124972	0.0125004
1	rs1553302	38857530	C,C	T,T	0.652087,0.759921	0.0211688,0.020456	0.00415099,0.0100079	6.46829,1.3877	0.0123877	0.0123908
1	rs7984892	38843722	A,A	G,G	0.653082,0.763889	0.0209994,0.021368	0.00415377,0.0100654	6.3673,1.4716	0.0119764	0.0119796
1	rs685499	38830641	G,G	A,A	0.645129,0.771825	0.020523,0.0238525	0.0041322,0.0101861	6.16661,1.71674	0.0117277	0.0117311
1	rs7998535	38829945	G,G	C,C	0.43837,0.243056	-0.0199673,-0.0236004	0.00398468,0.00996594	6.26643,1.74765	0.0116235	0.0116303
1	rs9532194	38836709	A,A	G,G	0.767396,0.983135	-0.0218558,0.0461188	0.00467973,0.0331973	5.52181,0.783145	0.0115254	0.0118821
1	rs74507699	38842340	A,A	G,G	0.653082,0.763889	0.0209077,0.0215182	0.00415377,0.0100654	6.31712,1.48772	0.0110603	0.0110635
1	rs7329712	38837607	C,C	A,A	0.653082,0.763889	0.0209082,0.0214738	0.00415377,0.0100654	6.31743,1.48295	0.0109792	0.0109823
1	rs7333140	38829590	C,C	G,G	0.652087,0.768849	0.0205222,0.0235962	0.00415099,0.0101399	6.11599,1.69979	0.0108554	0.0108589
1	rs9532191	38835085	C,C	T,T	0.446322,0.263889	-0.0201619,-0.0199907	0.00397729,0.00969886	6.39866,1.40572	0.0107389	0.0107459
1	rs9532192	38835086	T,T	C,C	0.446322,0.263889	-0.0201177,-0.0200379	0.00397729,0.00969886	6.37328,1.41086	0.0102621	0.010269
2	rs1924378	38361744	G,G	T,T	0.430417,0.695437	-0.0210866,-0.020334	0.00399316,0.00928829	6.89041,1.54391	0.455014	0.455015
2	rs1924377	38362106	C,C	G,G	0.431412,0.695437	-0.0210807,-0.0207759	0.00399204,0.00928829	6.89041,1.59687	0.443349	0.443351
3	rs9576426	38624653	G,G	A,A	0.986084,0.734127	0.0771051,0.0235165	0.0168779,0.00967566	5.30854,1.82163	0.179101	0.179101
3	rs57078355	38512247	C,C	A,A	0.983101,0.757937	0.070265,0.0220473	0.0153396,0.00997981	5.33386,1.56605	0.172751	0.172752
3	rs78587501	38611120	C,C	A,A	0.986084,0.734127	0.0767477,0.0234712	0.0168779,0.00967566	5.26476,1.81603	0.159408	0.159408
3	rs17210261	38516603	T,NA	C,NA	0.985089,NA	0.0728095,NA	0.0163138,NA	5.0926,NA	0.0652707	0.0652715
3	rs7995622	38763005	C,C	G,G	0.862823,0.998016	0.0296083,0.157729	0.00574696,0.0960615	6.58882,0.997407	0.0627865	0.0629395
3	rs56148694	38760915	C,C	A,A	0.861829,0.998016	0.0291081,0.151311	0.00572955,0.0960615	6.42396,0.938464	0.0408699	0.0409842
3	rs17210689	38527553	G,NA	A,NA	0.986084,NA	0.0744319,NA	0.0168779,NA	4.98566,NA	0.0400641	0.0400648
3	rs141200708	38555160	A,NA	G,NA	0.986084,NA	0.074319,NA	0.0168779,NA	4.97226,NA	0.0389773	0.038978
3	rs7325022	38765396	G,G	A,A	0.90159,0.978175	-0.0283381,0.0335146	0.00663768,0.0292559	4.7075,0.598642	0.0114607	0.0115325
3	rs144434498	38825684	A,NA	C,NA	0.94334,NA	-0.0381173,NA	0.00855199,NA	5.08058,NA	0.00986163	0.0104815
3	rs4943544	38474453	G,G	C,C	0.829026,0.644841	0.0257043,0.0188893	0.00525159,0.00893234	6.00648,1.46276	0.00649921	0.00651925
3	rs9566273	38480878	C,C	T,T	0.829026,0.688492	0.0259333,0.0179706	0.00525159,0.00923037	6.10317,1.2878	0.0064781	0.00649736
3	rs9566276	38498837	T,T	C,C	0.831014,0.675595	0.0261472,0.0165242	0.00527606,0.00913095	6.1425,1.15277	0.00483329	0.00484924
3	rs2805077	39158025	C,C	T,T	0.840954,0.563492	0.0212978,-0.00413294	0.0054062,0.00861912	4.08807,0.199574	0.00437566	0.00444879
```
