## Supplementary material for "Characterization of shared and ancestry-specific signals driving complex traits using multi-ancestry fine-mapping": susiex_nc3.cs80.snp

```
BP	SNP	PIP(CS1)	LogBF(CS1,Pop1)	LogBF(CS1,Pop2)	PIP(CS2)	LogBF(CS2,Pop1)	LogBF(CS2,Pop2)	PIP(CS3)	LogBF(CS3,Pop1)	LogBF(CS3,Pop2)
38360728	rs7993498	1.70943e-08	-1.3695	-1.17974	0.0378736	11.6989	-0.723142	4.14074e-06	-1.01033	-1.18606
38360896	rs7331005	1.47266e-08	-1.52143	-1.1769	0.0611629	10.9796	0.47543	2.37433e-06	-1.56416	-1.18839
38361117	rs9594233	1.55644e-07	-0.340416	-1.88034e-10	2.30349e-07	-1.0344	-1.88034e-10	0.000383847	2.33298	-1.88034e-10
38361347	rs34513947	1.63999e-08	-1.40342	-1.18729	6.03188e-08	-1.72322	-0.651128	5.00999e-06	-0.800275	-1.20556
38361584	rs73170425	3.83084e-08	-1.74232	-1.88034e-10	3.15257e-07	-0.720607	-1.88034e-10	6.60231e-06	-1.72985	-1.88034e-10
38361744	rs1924378	1.21325e-08	-1.72728	-1.16483	0.455014	12.7657	0.696154	2.0903e-06	-1.70661	-1.17335
38361816	rs73170426	3.84026e-08	-1.73986	-1.88034e-10	2.96726e-07	-0.781186	-1.88034e-10	6.56257e-06	-1.73588	-1.88034e-10
38361871	rs8000744	1.28911e-08	-1.72851	-1.10294	6.83506e-05	4.17694	0.48147	2.18405e-06	-1.70204	-1.13404
38361953	rs76124504	1.04285e-07	-1.23662e-10	-0.740855	2.00704e-07	-1.23662e-10	-1.17216	1.97741e-05	-1.23662e-10	-0.632894
38362106	rs1924377	1.23238e-08	-1.72659	-1.14987	0.443349	12.6501	0.785781	2.10695e-06	-1.71237	-1.15966
38362127	rs77989912	6.52309e-08	-1.23662e-10	-1.21005	2.83256e-07	-1.23662e-10	-0.827644	1.10807e-05	-1.23662e-10	-1.21206
38362236	rs8000811	7.6154e-08	-1.05523	-1.88034e-10	7.47618e-07	0.142898	-1.88034e-10	1.55919e-05	-0.870516	-1.88034e-10
38362263	rs75158340	4.66347e-08	-1.54564	-1.88034e-10	8.44395e-07	0.264625	-1.88034e-10	7.10203e-06	-1.65689	-1.88034e-10
38362391	rs146957802	8.49347e-07	1.35648	-1.88034e-10	1.70862e-05	3.27203	-1.88034e-10	4.85821e-05	0.265989	-1.88034e-10
38362794	rs9576354	1.70188e-08	-1.60854	-0.945127	1.20464e-07	-0.511545	-1.1711	2.91524e-06	-1.53946	-1.00785
38362984	rs111798025	1.04092e-07	-1.23662e-10	-0.74271	2.02904e-07	-1.23662e-10	-1.16126	1.9507e-05	-1.23662e-10	-0.646491
38363047	rs9532117	5.25908e-08	-0.238478	-1.18697	7.32057e-08	-1.67586	-0.504864	3.4554e-06	-1.2248	-1.15253
38363217	rs1333377	1.22335e-08	-1.69963	-1.18418	3.84721e-08	-1.6688	-1.15526	2.30064e-06	-1.64815	-1.13592
38363450	rs9548050	6.09892e-08	-1.73738	0.460088	1.33758e-07	-1.74058	0.162621	9.59696e-06	-1.70818	0.352365
38363626	rs9532118	2.25617e-08	-1.69934	-0.572391	4.06117e-08	-1.7092	-1.06074	3.87729e-06	-1.72288	-0.539253
38363703	rs9566254	2.29729e-07	-1.09709	1.14601	4.41184e-07	-1.53299	1.14845	3.59109e-05	-1.0267	0.990479
38365636	rs144068764	1.0077e-07	-0.775147	-1.88034e-10	1.92418e-07	-1.21433	-1.88034e-10	1.25368e-05	-1.0886	-1.88034e-10
38365693	rs74349733	2.12349e-08	-1.62311	-0.709231	4.40747e-08	-1.54438	-1.14373	4.05001e-06	-1.59769	-0.620851
38365720	rs148660517	7.2477e-08	-1.10472	-1.88034e-10	1.1761e-07	-1.70662	-1.88034e-10	0.000215411	1.75528	-1.88034e-10
38366528	rs75858259	6.77551e-08	-1.23662e-10	-1.17209	2.30349e-07	-1.23662e-10	-1.0344	1.12703e-05	-1.23662e-10	-1.19509
38366570	rs668684	9.90651e-08	-0.691526	-0.100682	1.01619e-07	-1.40151	-0.451257	1.6306e-05	-0.746752	-0.078983
38366836	rs117498951	2.43436e-08	-0.989546	-1.20617	4.12658e-08	-1.54337	-1.21059	3.76968e-06	-1.0863	-1.20397
38367075	rs117872794	1.22253e-07	-1.23662e-10	-0.581897	3.15025e-07	-1.23662e-10	-0.721344	1.63765e-05	-1.23662e-10	-0.821418
38367158	rs1747157	8.52552e-08	-0.707876	-0.23446	9.02322e-08	-1.4108	-0.560812	1.38955e-05	-0.762665	-0.223036
38367529	rs7981862	9.5764e-08	-0.871049	0.0449502	1.35708e-07	-1.52113	-0.0423586	1.51096e-05	-0.8581	-0.0438322
38367563	rs141972942	1.56233e-07	0.869952	-1.20659	1.56875e-07	-0.207201	-1.21134	1.7112e-05	0.428191	-1.20567
38367949	rs6650469	8.57692e-08	-0.675432	-0.260894	8.9957e-08	-1.39231	-0.582354	1.3965e-05	-0.731085	-0.249625
38368012	rs655207	8.86414e-08	-0.940752	0.0373652	1.30784e-07	-1.55077	-0.049675	1.38707e-05	-0.936341	-0.051144
38369120	rs639445	9.14098e-08	-0.735986	-0.136647	9.67936e-08	-1.42045	-0.480963	1.49285e-05	-0.798692	-0.1153
38369132	rs639099	8.86115e-08	-0.735986	-0.167738	9.43476e-08	-1.42045	-0.506558	1.4467e-05	-0.798692	-0.1467
38369241	rs628443	9.83232e-08	-0.940752	0.141027	1.44353e-07	-1.55077	0.049045	1.54948e-05	-0.936341	0.059583
38369676	rs75359501	2.37823e-08	-1.55897	-0.66007	4.86828e-08	-1.46379	-1.12488	4.58069e-06	-1.52778	-0.567641
38369688	rs79976307	6.7677e-08	-1.23662e-10	-1.17324	2.31412e-07	-1.23662e-10	-1.02979	1.12826e-05	-1.23662e-10	-1.194
38370260	rs75820252	2.28425e-08	-1.58407	-0.675299	4.69092e-08	-1.49491	-1.13087	4.38493e-06	-1.55499	-0.584104
38370698	rs7337719	7.1955e-08	-1.30417	0.192228	1.39695e-07	-1.65919	0.124654	1.15736e-05	-1.25192	0.0833792
38370965	rs9532119	2.99699e-07	1.0296	-0.714804	4.83957e-07	0.528251	-0.820249	6.09857e-05	1.37326	-0.879886
38371343	rs75257380	3.82855e-08	-1.74292	-1.88034e-10	1.73077e-07	-1.32026	-1.88034e-10	6.79964e-06	-1.7004	-1.88034e-10
38371496	rs9635087	7.70742e-08	-1.31553	0.272317	1.52478e-07	-1.66411	0.217136	1.22064e-05	-1.26394	0.148641
38371582	rs667684	1.61387e-08	-1.71827	-0.888495	3.7174e-08	-1.66099	-1.1974	2.96013e-06	-1.71514	-0.81689
38371735	rs76369350	6.94264e-08	-1.23662e-10	-1.14772	2.41716e-07	-1.23662e-10	-0.986232	1.14622e-05	-1.23662e-10	-1.17821
38371775	rs79382703	4.10521e-07	0.62944	-1.88034e-10	2.86113e-06	1.48498	-1.88034e-10	3.36511e-05	-0.10122	-1.88034e-10
38372078	rs149125693	5.33683e-08	-1.41077	-1.88034e-10	1.42558e-07	-1.51424	-1.88034e-10	1.15609e-05	-1.16964	-1.88034e-10
38372783	rs77161676	6.92913e-08	-1.23662e-10	-1.14967	2.40832e-07	-1.23662e-10	-0.989895	1.14461e-05	-1.23662e-10	-1.17962
38372844	rs78644751	6.83654e-08	-1.23662e-10	-1.16312	2.3638e-07	-1.23662e-10	-1.00855	1.13629e-05	-1.23662e-10	-1.18691
38373012	rs117281046	6.8421e-08	-1.23662e-10	-1.16231	2.36772e-07	-1.23662e-10	-1.0069	1.13696e-05	-1.23662e-10	-1.18633
38373138	rs9635088	7.05534e-08	-1.33581	0.204196	1.43513e-07	-1.67268	0.165107	1.13129e-05	-1.28543	0.0941037
38373282	rs139465679	6.74022e-08	-1.23662e-10	-1.17731	2.28258e-07	-1.23662e-10	-1.04352	1.12296e-05	-1.23662e-10	-1.19871
38373491	rs604532	1.44401e-07	0.260523	-0.675915	2.52948e-07	-0.0159799	-0.924832	2.69211e-05	0.481651	-0.806008
38373521	rs604580	1.07597e-07	-0.942497	0.232901	1.62323e-07	-1.55255	0.16814	1.64491e-05	-0.934783	0.117788
38373560	rs74047185	4.08782e-08	-1.67739	-1.88034e-10	1.27509e-07	-1.62581	-1.88034e-10	7.22667e-06	-1.63949	-1.88034e-10
38373820	rs76066459	6.85421e-08	-1.23662e-10	-1.16054	2.54597e-07	-1.23662e-10	-0.934314	1.14348e-05	-1.23662e-10	-1.18061
38374151	rs77799254	7.36297e-08	-1.23662e-10	-1.08894	3.01951e-07	-1.23662e-10	-0.763728	1.21593e-05	-1.23662e-10	-1.11917
38374509	rs7339128	5.8443e-08	-1.59168	0.271746	9.11627e-08	-1.58262	-0.378726	8.39629e-06	-1.40289	-0.0865839
38374675	rs7323114	5.41435e-08	-1.52473	0.12838	7.84106e-08	-1.63678	-0.475259	7.81058e-06	-1.3473	-0.214488
38375041	rs79825116	7.21127e-08	-1.23662e-10	-1.10976	2.88094e-07	-1.23662e-10	-0.810707	1.19321e-05	-1.23662e-10	-1.13803
38375886	rs12583028	1.5629e-08	-1.52884	-1.11002	8.87439e-08	-0.919168	-1.06907	3.71314e-06	-1.30375	-1.00164
38376166	rs77708219	7.1592e-08	-1.23662e-10	-1.117	2.83952e-07	-1.23662e-10	-0.82519	1.1859e-05	-1.23662e-10	-1.14418
38377205	rs9576355	5.23516e-08	-1.55109	0.121091	7.95503e-08	-1.61694	-0.48066	7.48871e-06	-1.3831	-0.220774
38377222	rs78546118	7.16509e-08	-1.23662e-10	-1.11618	2.84423e-07	-1.23662e-10	-0.823533	1.18673e-05	-1.23662e-10	-1.14348
38377595	rs56204442	4.99681e-08	-1.56462	0.0880216	7.85584e-08	-1.60505	-0.505101	7.10636e-06	-1.40701	-0.249262
38377813	rs671626	5.27001e-08	-1.52882	0.105446	7.77027e-08	-1.62887	-0.492237	7.61956e-06	-1.35229	-0.234258
38378364	rs9566255	4.95322e-08	-1.56236	0.0769991	7.81035e-08	-1.60703	-0.508933	7.1229e-06	-1.40391	-0.250037
38378546	rs9566256	4.88083e-08	-1.56236	0.0622767	7.69315e-08	-1.60703	-0.524052	6.97236e-06	-1.40391	-0.271399
38378885	rs17272200	1.51112e-08	-1.55712	-1.11543	8.35755e-08	-0.972745	-1.0755	3.64721e-06	-1.31385	-1.00945
38379284	rs76934281	7.08413e-08	-1.23662e-10	-1.12754	2.7789e-07	-1.23662e-10	-0.846768	1.17544e-05	-1.23662e-10	-1.15304
38379413	rs9576356	4.47862e-08	-1.56856	-0.0175261	7.29737e-08	-1.60155	-0.582347	6.45633e-06	-1.41242	-0.339781
38379780	rs74416515	6.70066e-08	-1.23662e-10	-1.18319	1.93334e-07	-1.23662e-10	-1.20958	1.12359e-05	-1.23662e-10	-1.19815
38380320	rs17206556	3.84797e-07	0.56473	-1.88034e-10	2.20465e-06	1.22433	-1.88034e-10	3.0443e-05	-0.201409	-1.88034e-10
38380330	rs77557528	3.61509e-07	0.502301	-1.88034e-10	6.08351e-06	2.23934	-1.88034e-10	3.24895e-05	-0.136349	-1.88034e-10
38380705	rs147683390	7.27973e-08	-1.23662e-10	-1.10031	2.12217e-07	-1.23662e-10	-1.11638	1.25567e-05	-1.23662e-10	-1.08701
38381482	rs9532122	1.50621e-08	-1.53236	-1.14344	8.49104e-08	-0.923151	-1.10925	3.63114e-06	-1.27664	-1.05108
38381635	rs651041	4.98015e-08	-1.54222	0.0622767	7.60378e-08	-1.61871	-0.524052	7.20951e-06	-1.37047	-0.271399
38381668	rs9566257	3.43868e-08	-1.01911	-0.831206	3.11897e-07	0.141522	-0.872843	1.74112e-05	0.063729	-0.823879
38381729	rs149333185	4.09596e-08	-1.6754	-1.88034e-10	1.25064e-07	-1.64517	-1.88034e-10	6.62578e-06	-1.7263	-1.88034e-10
38381869	rs9576357	5.01343e-08	-1.54467	0.0713912	7.6698e-08	-1.61677	-0.517351	7.24194e-06	-1.37381	-0.263566
38382434	rs79850333	7.26745e-08	-1.23662e-10	-1.10199	2.92516e-07	-1.23662e-10	-0.795475	1.20114e-05	-1.23662e-10	-1.13141
38382522	rs117585959	1.21258e-07	-1.23662e-10	-0.590061	2.15816e-07	-1.23662e-10	-1.09957	2.25102e-05	-1.23662e-10	-0.503297
38382809	rs625221	4.961e-08	-1.55518	0.0713912	7.73639e-08	-1.60812	-0.517351	7.13842e-06	-1.38821	-0.263566
38382875	rs1333366	4.85068e-08	-1.56856	0.0622767	7.73541e-08	-1.60155	-0.524052	6.91327e-06	-1.41242	-0.271399
38382982	rs1333367	4.89509e-08	-1.56856	0.0713912	7.78742e-08	-1.60155	-0.517351	6.96763e-06	-1.41242	-0.263566
38383495	rs9576358	4.83637e-08	-1.58063	0.0713912	7.87575e-08	-1.59027	-0.517351	6.85226e-06	-1.42912	-0.263566
38383555	rs77857638	7.2998e-08	-1.23662e-10	-1.09755	2.95042e-07	-1.23662e-10	-0.786877	1.20573e-05	-1.23662e-10	-1.1276
38383918	rs9576359	4.83637e-08	-1.58063	0.0713912	7.87575e-08	-1.59027	-0.517351	6.85226e-06	-1.42912	-0.263566
38384014	rs1759875	1.36359e-07	-1.45565	0.982955	4.45175e-07	-1.74061	1.36509	1.56993e-05	-1.73174	0.868092
38384077	rs139885251	1.0026e-07	-1.23662e-10	-0.780215	2.01038e-07	-1.23662e-10	-1.1705	1.83535e-05	-1.23662e-10	-0.707447
38384197	rs78108256	7.30694e-08	-1.23662e-10	-1.09658	2.95597e-07	-1.23662e-10	-0.784996	1.20674e-05	-1.23662e-10	-1.12676
38384230	rs116873139	1.07968e-07	-0.706151	-1.88034e-10	4.52162e-07	-0.359954	-1.88034e-10	3.35898e-05	-0.103042	-1.88034e-10
38384422	rs659626	6.40381e-08	-1.654	0.425493	1.78403e-07	-1.47768	0.187737	8.12902e-06	-1.4961	-0.0257234
38384459	rs73170443	3.88425e-08	-1.72847	-1.88034e-10	1.42562e-07	-1.51421	-1.88034e-10	6.51646e-06	-1.74293	-1.88034e-10
38384505	rs12428460	4.79249e-08	-1.58063	0.0622767	7.82315e-08	-1.59027	-0.524052	6.7988e-06	-1.42912	-0.271399
38384677	rs80234051	7.32801e-08	-1.23662e-10	-1.0937	2.97234e-07	-1.23662e-10	-0.779474	1.20973e-05	-1.23662e-10	-1.12428
38385009	rs12583190	6.50992e-08	-1.23662e-10	-1.21207	1.95921e-07	-1.23662e-10	-1.19628	1.11264e-05	-1.23662e-10	-1.20795
38385025	rs9576360	4.83637e-08	-1.58063	0.0713912	7.87575e-08	-1.59027	-0.517351	6.85226e-06	-1.42912	-0.263566
38385090	rs12584805	5.20591e-08	-0.478741	-0.956865	4.9965e-08	-1.51042	-1.05225	0.000311834	3.27088	-1.14567
38385502	rs9576361	5.02161e-08	-1.56137	0.0897204	7.83969e-08	-1.60836	-0.503848	7.1868e-06	-1.39722	-0.2478
38385822	rs76342688	4.09859e-07	0.627827	-1.88034e-10	2.23253e-06	1.2369	-1.88034e-10	3.10417e-05	-0.181932	-1.88034e-10
38386334	rs7985385	1.14002e-07	-1.65624	1.00446	1.84582e-06	0.214585	0.832099	1.48376e-05	-1.64124	0.72114
38386764	rs601958	6.09724e-08	-1.65833	0.380766	1.7249e-07	-1.47006	0.146408	7.76921e-06	-1.50335	-0.0637464
38386945	rs78440146	7.22642e-08	-1.23662e-10	-1.10766	2.89292e-07	-1.23662e-10	-0.80656	1.19535e-05	-1.23662e-10	-1.13624
38387361	rs9576362	5.00103e-08	-1.54715	0.0713912	7.83757e-08	-1.59513	-0.517351	7.0314e-06	-1.40331	-0.263566
38387724	rs61958362	4.66835e-08	-1.58063	0.0360335	7.67402e-08	-1.59027	-0.543299	6.64735e-06	-1.42912	-0.293927
38388398	rs636440	6.13442e-08	-1.66255	0.391066	1.75491e-07	-1.46233	0.155921	7.78171e-06	-1.51049	-0.0549988
38388917	rs77614765	7.27849e-08	-1.23662e-10	-1.10048	2.93379e-07	-1.23662e-10	-0.792529	1.2027e-05	-1.23662e-10	-1.13011
38388964	rs55820309	3.97592e-08	-1.70514	-1.88034e-10	1.27164e-07	-1.62852	-1.88034e-10	6.61541e-06	-1.72786	-1.88034e-10
38389045	rs9576363	4.6266e-08	-1.58063	0.0270493	7.62375e-08	-1.59027	-0.549871	6.59634e-06	-1.42912	-0.30163
38389435	rs651721	7.15281e-08	-1.23662e-10	-1.1179	2.8344e-07	-1.23662e-10	-0.826994	1.18501e-05	-1.23662e-10	-1.14493
38389840	rs1289597	1.25407e-07	-1.47544	0.919019	4.16264e-07	-1.73844	1.29577	1.46988e-05	-1.73536	0.805864
38390819	rs9576365	4.92034e-08	-1.56137	0.0693467	7.64254e-08	-1.60836	-0.529318	7.14961e-06	-1.39722	-0.252987
38391207	rs9576366	4.72964e-08	-1.56758	0.0360335	7.57763e-08	-1.60291	-0.543299	6.80408e-06	-1.40582	-0.293927
38391213	rs182828804	1.05452e-07	-1.23662e-10	-0.729727	2.66047e-07	-1.23662e-10	-0.890323	1.67349e-05	-1.23662e-10	-0.799771
38391304	rs653022	1.1039e-07	-1.65762	0.973653	1.77824e-06	0.206872	0.802515	1.43116e-05	-1.64856	0.692373
38391525	rs141149205	1.23689e-07	-0.570219	-1.88034e-10	1.93554e-07	-1.20844	-1.88034e-10	1.69595e-05	-0.786435	-1.88034e-10
38391787	rs67187376	1.53191e-08	-1.4884	-1.17049	8.6963e-08	-0.86541	-1.1431	3.6508e-06	-1.22803	-1.09429
38391946	rs2184127	4.54871e-08	-1.58063	0.0100711	7.52983e-08	-1.59027	-0.562267	6.50109e-06	-1.42912	-0.316175
38392194	rs75764916	7.38146e-08	-1.23662e-10	-1.08643	3.01362e-07	-1.23662e-10	-0.765682	1.21734e-05	-1.23662e-10	-1.11801
38392225	rs75856343	7.29262e-08	-1.23662e-10	-1.09854	2.94482e-07	-1.23662e-10	-0.788776	1.20471e-05	-1.23662e-10	-1.12844
38392335	rs2184129	6.00955e-08	-1.66255	0.370501	1.72189e-07	-1.46233	0.136929	7.64702e-06	-1.51049	-0.07246
38392379	rs3949621	5.94882e-08	-1.67271	0.370501	1.70556e-07	-1.47186	0.136929	7.58529e-06	-1.51859	-0.07246
38392410	rs137965247	1.2087e-07	-0.593271	-1.88034e-10	1.90572e-07	-1.22397	-1.88034e-10	1.66103e-05	-0.807243	-1.88034e-10
38392571	rs28773542	4.4018e-08	-1.5615	-0.0418838	7.16166e-08	-1.60267	-0.599998	6.42228e-06	-1.39691	-0.360577
38392993	rs148718358	7.46359e-08	-1.23662e-10	-1.07536	3.0765e-07	-1.23662e-10	-0.745032	1.22909e-05	-1.23662e-10	-1.1084
38393026	rs9576367	1.81111e-08	-1.60775	-0.883709	4.25395e-08	-1.72702	-0.996541	3.57645e-06	-1.42308	-0.919815
38393061	rs7989695	1.07317e-07	-1.65288	0.940686	1.76191e-06	0.22929	0.77087	1.39474e-05	-1.64358	0.661609
38393089	rs9576368	4.57599e-08	-1.57465	0.0100711	7.48708e-08	-1.59596	-0.562267	6.55523e-06	-1.42083	-0.316175
38393127	rs9576369	4.53617e-08	-1.60037	0.0270493	7.60837e-08	-1.59229	-0.549871	6.48657e-06	-1.4459	-0.30163
38393195	rs9566265	4.54871e-08	-1.58063	0.0100711	7.52983e-08	-1.59027	-0.562267	6.50109e-06	-1.42912	-0.316175
38393385	rs9576370	4.52472e-08	-1.58592	0.0100711	7.56921e-08	-1.58505	-0.562267	6.45334e-06	-1.43649	-0.316175
38393403	rs117759934	7.46359e-08	-1.23662e-10	-1.07536	3.0765e-07	-1.23662e-10	-0.745032	1.22909e-05	-1.23662e-10	-1.1084
38393449	rs144276328	1.197e-07	-0.602998	-1.88034e-10	1.61892e-06	0.915517	-1.88034e-10	4.19053e-05	0.118148	-1.88034e-10
38393541	rs9576371	4.52472e-08	-1.58592	0.0100711	7.56921e-08	-1.58505	-0.562267	6.45334e-06	-1.43649	-0.316175
38393700	rs118023048	7.46359e-08	-1.23662e-10	-1.07536	3.0765e-07	-1.23662e-10	-0.745032	1.22909e-05	-1.23662e-10	-1.1084
38393818	rs12585413	4.52472e-08	-1.58592	0.0100711	7.56921e-08	-1.58505	-0.562267	6.45334e-06	-1.43649	-0.316175
38394251	rs9548058	5.00284e-08	-1.09725	-0.37815	6.54274e-07	0.574414	-0.564882	4.92009e-06	-1.49452	-0.529423
38394608	rs7332646	8.66707e-08	-1.23662e-10	-0.92587	2.33911e-07	-1.23662e-10	-1.01905	1.27074e-05	-1.23662e-10	-1.07508
38394887	rs7491295	4.76327e-08	-1.53454	0.0100711	6.98305e-08	-1.66566	-0.562267	7.41939e-06	-1.29699	-0.316175
38395236	rs117176077	7.46359e-08	-1.23662e-10	-1.07536	3.0765e-07	-1.23662e-10	-0.745032	1.22909e-05	-1.23662e-10	-1.1084
38395840	rs9576372	4.57989e-08	-1.59976	0.0360335	7.61393e-08	-1.59813	-0.543299	6.66221e-06	-1.42689	-0.293927
38395847	rs9576373	4.41795e-08	-1.6098	0.0100711	7.55321e-08	-1.58717	-0.562267	6.38677e-06	-1.44686	-0.316175
38396080	rs140796764	6.58979e-08	-1.23662e-10	-1.19988	1.93597e-07	-1.23662e-10	-1.20821	1.11201e-05	-1.23662e-10	-1.20852
38396242	rs117788580	3.38017e-07	0.435111	-1.88034e-10	1.6336e-06	0.924547	-1.88034e-10	9.4943e-05	0.936011	-1.88034e-10
38396654	rs190799638	4.31305e-07	-1.23662e-10	0.67883	2.40969e-06	-1.23662e-10	1.31326	6.51689e-05	-1.23662e-10	0.559717
38402165	rs141199088	1.44822e-06	1.89011	-1.88034e-10	8.4193e-05	4.86687	-1.88034e-10	0.00225866	4.10526	-1.88034e-10
38402416	rs35142137	4.76327e-08	-1.53454	0.0100711	6.98305e-08	-1.66566	-0.562267	7.41939e-06	-1.29699	-0.316175
38403227	rs150320974	5.00924e-08	-1.47412	-1.88034e-10	1.14691e-07	-1.73176	-1.88034e-10	9.34759e-06	-1.38215	-1.88034e-10
38403758	rs9576381	4.76327e-08	-1.53454	0.0100711	6.98305e-08	-1.66566	-0.562267	7.41939e-06	-1.29699	-0.316175
38403766	rs9532124	4.64598e-08	-1.11581	-0.43359	6.10573e-07	0.554012	-0.613609	4.5834e-06	-1.51533	-0.579493
38403966	rs9576382	4.73195e-08	-1.54114	0.0100711	7.01176e-08	-1.66155	-0.562267	7.34795e-06	-1.30667	-0.316175
38404125	rs4420395	4.79531e-08	-1.52783	0.0100711	6.95519e-08	-1.66965	-0.562267	7.49233e-06	-1.28721	-0.316175
38404135	rs658109	6.3826e-08	-1.62289	0.391066	1.56577e-07	-1.57637	0.155921	8.82828e-06	-1.38431	-0.0549988
38404326	rs1289594	6.3826e-08	-1.62289	0.391066	1.56577e-07	-1.57637	0.155921	8.82828e-06	-1.38431	-0.0549988
38404678	rs12872351	1.62496e-08	-1.40116	-1.19876	1.18137e-07	-0.520382	-1.18177	4.34371e-06	-1.00132	-1.14722
38406204	rs78988119	7.55152e-08	-1.23662e-10	-1.06365	3.14319e-07	-1.23662e-10	-0.723587	1.24173e-05	-1.23662e-10	-1.09817
38406280	rs77718105	7.53848e-08	-1.23662e-10	-1.06538	3.13334e-07	-1.23662e-10	-0.726726	1.23986e-05	-1.23662e-10	-1.09969
38406297	rs12862659	4.66961e-08	-1.52783	-0.0164916	6.82204e-08	-1.66965	-0.581596	7.32401e-06	-1.28721	-0.338897
38406309	rs7337639	4.50266e-08	-1.51288	-0.067857	6.54196e-08	-1.67443	-0.618742	7.21355e-06	-1.25859	-0.382711
38406411	rs189326422	4.93566e-08	-1.48891	-1.88034e-10	1.51147e-07	-1.45574	-1.88034e-10	7.95048e-06	-1.54403	-1.88034e-10
38406556	rs140582034	7.55152e-08	-1.23662e-10	-1.06365	3.14319e-07	-1.23662e-10	-0.723587	1.24173e-05	-1.23662e-10	-1.09817
38406789	rs9532125	1.66998e-08	-1.37011	-1.20248	1.20333e-07	-0.496193	-1.18754	4.47239e-06	-0.963544	-1.1558
38406854	rs12585577	4.61977e-08	-1.52102	-0.0340334	6.70965e-08	-1.67355	-0.594317	7.28681e-06	-1.27732	-0.353878
38407260	rs9548060	2.13202e-08	-1.21532	-1.11301	2.28235e-07	-0.175934	-0.867685	5.69154e-06	-0.818747	-1.05954
38407357	rs9548061	1.73059e-08	-1.33004	-1.2069	1.28409e-07	-0.423773	-1.195	4.68206e-06	-0.906071	-1.16746
38407435	rs79986434	7.56466e-08	-1.23662e-10	-1.06191	3.1531e-07	-1.23662e-10	-0.720437	1.24363e-05	-1.23662e-10	-1.09665
38407629	rs9548062	2.8945e-06	2.58258	-1.88034e-10	0.00010543	5.09181	-1.88034e-10	0.000155576	1.42987	-1.88034e-10
38407819	rs612701	8.29533e-08	-1.64705	0.67734	1.33799e-06	0.206458	0.51847	1.08516e-05	-1.64946	0.4165
38407945	rs117439060	1.03932e-07	-0.744245	-1.88034e-10	3.06749e-07	-0.747964	-1.88034e-10	2.74129e-05	-0.306252	-1.88034e-10
38408183	rs12583641	1.7303e-08	-1.33004	-1.20706	1.2837e-07	-0.423773	-1.1953	4.67979e-06	-0.906071	-1.16794
38408190	rs2093812	2.39957e-08	-1.08651	-1.1236	3.14345e-07	0.164197	-0.887699	6.58349e-06	-0.659942	-1.07276
38408284	rs2104326	2.37456e-08	-1.09698	-1.1236	3.08771e-07	0.146306	-0.887699	6.4954e-06	-0.673414	-1.07276
38408304	rs9603263	1.08274e-07	-1.48393	0.78061	3.61944e-07	-1.74012	1.15761	1.2435e-05	-1.73171	0.634957
38408338	rs9532126	2.39957e-08	-1.08651	-1.1236	3.14345e-07	0.164197	-0.887699	6.58349e-06	-0.659942	-1.07276
38408391	rs1831801	4.65282e-08	-1.51297	-0.0349605	6.67369e-08	-1.67825	-0.594988	7.41334e-06	-1.25931	-0.35467
38409117	rs138838415	7.60333e-08	-1.23662e-10	-1.05681	3.18222e-07	-1.23662e-10	-0.711245	1.2492e-05	-1.23662e-10	-1.09217
38409192	rs9635089	4.59428e-08	-1.52563	-0.0349605	6.73316e-08	-1.66938	-0.594988	7.19049e-06	-1.28984	-0.35467
38409567	rs34824702	2.42505e-08	-1.07594	-1.1236	3.20046e-07	0.18217	-0.887699	6.67334e-06	-0.646388	-1.07276
38410073	rs35681998	1.70544e-08	-1.34679	-1.20479	1.25065e-07	-0.453836	-1.19133	4.59818e-06	-0.929981	-1.16162
38410328	rs148645136	7.57657e-08	-1.23662e-10	-1.06034	3.16208e-07	-1.23662e-10	-0.717594	1.24534e-05	-1.23662e-10	-1.09527
38410569	rs112260609	1.15198e-07	-0.64133	-1.88034e-10	4.98924e-07	-0.261542	-1.88034e-10	1.20391e-05	-1.12911	-1.88034e-10
38411315	rs34311615	1.72909e-08	-1.33251	-1.20529	1.28205e-07	-0.428189	-1.19217	4.68671e-06	-0.909588	-1.16295
38411760	rs116992163	5.16033e-08	-1.4444	-1.88034e-10	1.46627e-07	-1.4861	-1.88034e-10	6.55827e-06	-1.73654	-1.88034e-10
38411981	rs146541564	6.89442e-08	-1.15469	-1.88034e-10	1.14245e-07	-1.73565	-1.88034e-10	1.00645e-05	-1.30825	-1.88034e-10
38412021	rs145845846	2.13005e-08	-1.12594	-1.20331	2.3418e-06	2.46026	-1.17557	2.18713e-05	0.662168	-1.19426
38412591	rs9548063	4.23049e-08	-1.14285	-0.500237	5.38838e-07	0.487281	-0.671861	4.28602e-06	-1.52248	-0.639423
38412660	rs1889160	7.5899e-08	-1.23662e-10	-1.05858	3.17212e-07	-1.23662e-10	-0.714425	1.24727e-05	-1.23662e-10	-1.09373
38412892	rs9548064	1.63901e-08	-1.38602	-1.20529	1.16325e-07	-0.525429	-1.19217	4.33922e-06	-0.986624	-1.16295
38412914	rs9548065	1.66166e-08	-1.37011	-1.20747	1.19312e-07	-0.496193	-1.19606	4.41295e-06	-0.963544	-1.16918
38413011	rs9548066	1.61669e-08	-1.40374	-1.20129	1.13296e-07	-0.558339	-1.18565	4.27076e-06	-1.01251	-1.15296
38413205	rs9548067	2.33838e-08	-1.10842	-1.12753	3.00505e-07	0.126722	-0.895251	6.36896e-06	-0.688137	-1.07769
38413311	rs9548068	4.96424e-08	-1.48314	-1.88034e-10	1.41466e-07	-1.52194	-1.88034e-10	6.52865e-06	-1.74107	-1.88034e-10
38413944	rs612308	8.52783e-08	-1.69246	0.750395	1.34303e-06	0.140273	0.588416	1.11018e-05	-1.69453	0.484375
38414352	rs9548069	1.69593e-08	-1.34857	-1.2086	1.23805e-07	-0.457049	-1.19823	4.53558e-06	-0.932532	-1.17278
38414858	rs79490913	7.61686e-08	-1.23662e-10	-1.05504	3.19239e-07	-1.23662e-10	-0.708055	1.25116e-05	-1.23662e-10	-1.09061
38414991	rs74858835	7.25782e-08	-1.23662e-10	-1.10332	2.92797e-07	-1.23662e-10	-0.794517	1.20402e-05	-1.23662e-10	-1.12901
38415248	rs74242386	1.24072e-07	-1.23662e-10	-0.567123	4.56035e-07	-1.23662e-10	-0.351425	2.19936e-05	-1.23662e-10	-0.526514
38415587	rs116946724	4.28286e-08	-1.63078	-1.88034e-10	1.2427e-07	-1.65154	-1.88034e-10	7.65458e-06	-1.58196	-1.88034e-10
38415997	rs9548070	2.03305e-08	-1.25237	-1.12349	2.17733e-07	-0.203241	-0.887485	5.39306e-06	-0.859535	-1.07262
38416066	rs77422314	7.60333e-08	-1.23662e-10	-1.05681	3.18222e-07	-1.23662e-10	-0.711245	1.2492e-05	-1.23662e-10	-1.09217
38416996	rs1890124	4.9471e-08	-1.4866	-1.88034e-10	1.2013e-07	-1.68542	-1.88034e-10	7.77336e-06	-1.56656	-1.88034e-10
38417002	rs1890123	4.81958e-08	-1.51271	-1.88034e-10	1.19892e-07	-1.6874	-1.88034e-10	7.6039e-06	-1.5886	-1.88034e-10
38417027	rs75427169	7.5899e-08	-1.23662e-10	-1.05858	3.17212e-07	-1.23662e-10	-0.714425	1.24727e-05	-1.23662e-10	-1.09373
38417103	rs12874874	1.70793e-08	-1.34058	-1.20954	1.25356e-07	-0.442659	-1.20018	4.57246e-06	-0.921099	-1.17611
38417129	rs4943540	8.51917e-08	-1.68264	0.739561	1.43141e-06	0.214379	0.57804	1.1273e-05	-1.66916	0.474304
38417572	rs145383733	1.19438e-07	-0.605185	-1.88034e-10	1.89054e-07	-1.23196	-1.88034e-10	1.64328e-05	-0.817988	-1.88034e-10
38418083	rs9548074	2.38533e-08	-1.08651	-1.12956	3.10754e-07	0.164197	-0.89919	6.53434e-06	-0.659942	-1.08025
38418232	rs9548075	3.89732e-08	-1.18919	-0.535925	4.77319e-07	0.397081	-0.702891	4.0377e-06	-1.55021	-0.671385
38418370	rs9548076	1.70793e-08	-1.34058	-1.20954	1.25356e-07	-0.442659	-1.20018	4.57246e-06	-0.921099	-1.17611
38418841	rs9576387	1.73149e-08	-1.74259	-0.793832	4.96186e-08	-1.7408	-0.828824	3.02407e-06	-1.72245	-0.788207
38419477	rs79427966	7.5899e-08	-1.23662e-10	-1.05858	3.17212e-07	-1.23662e-10	-0.714425	1.24727e-05	-1.23662e-10	-1.09373
38419833	rs142503552	8.57293e-08	-1.23662e-10	-0.936791	3.07938e-07	-1.23662e-10	-0.744095	1.56136e-05	-1.23662e-10	-0.869126
38419998	rs78507947	3.61408e-08	-0.643277	-1.15729	4.39984e-08	-1.49197	-1.19787	0.000257606	3.14596	-1.21179
38420268	rs1118720	4.5698e-08	-1.50592	-0.0600066	6.5301e-08	-1.6819	-0.613086	7.33101e-06	-1.24913	-0.376026
38420576	rs1118721	4.69603e-08	-1.51297	-0.0257168	6.61057e-08	-1.67825	-0.604491	7.34246e-06	-1.25931	-0.364277
38420587	rs76425675	7.46708e-08	-1.23662e-10	-1.0749	3.14841e-07	-1.23662e-10	-0.721926	1.2411e-05	-1.23662e-10	-1.09868
38420611	rs1118722	8.13782e-08	-1.69752	0.708645	1.26053e-06	0.116854	0.548435	1.0753e-05	-1.68765	0.445574
38420898	rs7491152	4.77071e-08	-1.50592	-0.016982	6.62779e-08	-1.6819	-0.598235	7.47264e-06	-1.24913	-0.356891
38421613	rs2323569	4.80494e-08	-1.49877	-0.016982	6.60432e-08	-1.68545	-0.598235	7.54998e-06	-1.23883	-0.356891
38421957	rs9548077	1.69855e-08	-1.34857	-1.20706	1.24169e-07	-0.457049	-1.1953	4.55759e-06	-0.932532	-1.16794
38422002	rs1413004	3.96589e-08	-1.18919	-0.518485	4.84604e-07	0.397081	-0.687742	4.10121e-06	-1.55021	-0.655778
38422391	rs75585170	7.46708e-08	-1.23662e-10	-1.0749	3.14841e-07	-1.23662e-10	-0.721926	1.2411e-05	-1.23662e-10	-1.09868
38422563	rs1556544	3.95116e-08	-1.19935	-0.512037	4.77664e-07	0.377047	-0.682134	4.10038e-06	-1.55618	-0.650001
38422835	rs9548078	1.71146e-08	-1.34058	-1.20747	1.25873e-07	-0.442659	-1.19606	4.60429e-06	-0.921099	-1.16918
38423083	rs603955	6.58902e-08	-1.70103	0.501036	1.00034e-06	0.101775	0.332327	8.73837e-06	-1.68968	0.240133
38423494	rs476995	4.63951e-08	-1.52102	-0.02977	6.62095e-08	-1.67355	-0.607624	7.21998e-06	-1.27732	-0.363092
38423552	rs79584038	4.51974e-07	0.72564	-1.88034e-10	2.64499e-06	1.40643	-1.88034e-10	3.47391e-05	-0.0694002	-1.88034e-10
38424084	rs861005	4.84229e-08	-1.49877	-0.00923954	6.64109e-08	-1.68545	-0.592683	7.5996e-06	-1.23883	-0.35034
38424800	rs817614	4.83941e-08	-1.49877	-0.00983432	6.74769e-08	-1.68545	-0.576759	7.73093e-06	-1.23883	-0.333206
38424818	rs510376	4.79742e-08	-1.49877	-0.0185473	6.70511e-08	-1.68545	-0.583089	7.67357e-06	-1.23883	-0.340653
38425241	rs535728	6.7431e-08	-1.70719	0.530309	9.78489e-07	0.0518886	0.360127	8.89939e-06	-1.69838	0.267095
38425634	rs149794890	1.50704e-07	-0.37267	-1.88034e-10	3.14998e-07	-0.721427	-1.88034e-10	2.44016e-05	-0.422616	-1.88034e-10
38426022	rs9548079	1.55979e-08	-1.43072	-1.21013	1.01822e-07	-0.638716	-1.21205	3.92812e-06	-1.04457	-1.20454
38426723	rs2093813	1.12981e-07	-1.52957	0.86881	4.00008e-07	-1.73622	1.25371	1.34546e-05	-1.73786	0.719908
38426869	rs57102259	5.89576e-08	-1.31117	-1.88034e-10	1.74737e-07	-1.31072	-1.88034e-10	1.03365e-05	-1.28158	-1.88034e-10
38427101	rs74419122	7.44598e-08	-1.23662e-10	-1.07773	3.08422e-07	-1.23662e-10	-0.742526	1.228e-05	-1.23662e-10	-1.10929
38427169	rs77694145	7.43376e-08	-1.23662e-10	-1.07937	3.07475e-07	-1.23662e-10	-0.7456	1.22624e-05	-1.23662e-10	-1.11073
38427219	rs1591161	4.78759e-08	-1.61073	0.0913523	7.45306e-08	-1.67929	-0.483493	7.8229e-06	-1.34838	-0.211827
38427726	rs75667130	5.90757e-08	-1.30917	-1.88034e-10	1.75087e-07	-1.30871	-1.88034e-10	1.03579e-05	-1.27951	-1.88034e-10
38427874	rs9548080	2.07141e-08	-1.17133	-1.18584	1.68937e-07	-0.314716	-1.02975	5.04196e-06	-0.842733	-1.15674
38427999	rs117590346	4.58474e-07	0.739918	-1.88034e-10	2.68799e-06	1.42255	-1.88034e-10	3.515e-05	-0.05764	-1.88034e-10
38428504	rs116842722	7.43376e-08	-1.23662e-10	-1.07937	3.07475e-07	-1.23662e-10	-0.7456	1.22624e-05	-1.23662e-10	-1.11073
38429073	rs1577876	1.7879e-08	-1.32586	-1.1785	1.56602e-07	-0.409161	-1.01113	4.52732e-06	-0.960862	-1.14627
38429093	rs77118470	5.65832e-08	-1.35227	-1.88034e-10	1.67696e-07	-1.35184	-1.88034e-10	9.90617e-06	-1.32411	-1.88034e-10
38429236	rs77658647	7.43376e-08	-1.23662e-10	-1.07937	3.07475e-07	-1.23662e-10	-0.7456	1.22624e-05	-1.23662e-10	-1.11073
38429697	rs9532128	2.33991e-08	-1.05281	-1.18247	2.38546e-07	0.0216002	-1.02103	6.48536e-06	-0.595831	-1.15189
38429722	rs78830180	5.67291e-08	-1.3497	-1.88034e-10	1.68128e-07	-1.34927	-1.88034e-10	9.93262e-06	-1.32144	-1.88034e-10
38429878	rs4427673	4.9368e-08	-1.61558	0.126899	7.73417e-08	-1.6689	-0.456856	7.91123e-06	-1.36832	-0.180658
38430428	rs9548082	1.77999e-08	-1.33408	-1.17472	1.55724e-07	-0.423894	-1.00202	4.50016e-06	-0.972135	-1.14102
38430722	rs117748858	7.12864e-08	-1.23662e-10	-1.12128	2.83353e-07	-1.23662e-10	-0.827302	1.17894e-05	-1.23662e-10	-1.15007
38431226	rs78279226	7.35636e-08	-1.23662e-10	-1.08984	3.01555e-07	-1.23662e-10	-0.765043	1.21046e-05	-1.23662e-10	-1.12368
38432192	rs74790226	5.65832e-08	-1.35227	-1.88034e-10	1.67696e-07	-1.35184	-1.88034e-10	9.90617e-06	-1.32411	-1.88034e-10
38432669	rs9532130	7.02845e-08	-1.72653	0.5911	4.63253e-07	-0.335455	-0.000266149	1.04435e-05	-1.70766	0.436372
38433021	rs9548083	2.30809e-08	-1.57121	-0.677773	1.44946e-07	-0.671327	-0.826304	7.70303e-06	-1.20461	-0.371043
38433033	rs1415627	1.71081e-08	-1.35904	-1.1894	6.26571e-08	-1.12583	-1.21049	2.61693e-06	-1.45023	-1.20503
38433152	rs1415602	1.29309e-08	-1.69618	-1.13219	8.50637e-08	-0.944861	-1.08573	3.08775e-06	-1.44891	-1.04091
38433225	rs187687713	7.7697e-08	-1.03517	-1.88034e-10	3.8774e-07	-0.513659	-1.88034e-10	7.4099e-06	-1.61445	-1.88034e-10
38433232	rs9548084	4.68475e-08	-1.54109	-1.88034e-10	1.28987e-07	-1.61428	-1.88034e-10	6.51971e-06	-1.74243	-1.88034e-10
38433441	rs148663177	1.82355e-07	-1.23662e-10	-0.182031	2.67564e-07	-1.23662e-10	-0.884636	3.45994e-05	-1.23662e-10	-0.0734298
38433548	rs7991780	9.78527e-08	-1.6327	0.828178	4.38239e-07	-1.60555	1.21432	1.41946e-05	-1.71871	0.754302
38434290	rs73170472	3.96726e-08	-1.70732	-1.88034e-10	1.9789e-07	-1.18628	-1.88034e-10	9.91175e-06	-1.32354	-1.88034e-10
38434316	rs115096267	7.1356e-08	-1.23662e-10	-1.1203	2.62672e-07	-1.23662e-10	-0.903088	1.1718e-05	-1.23662e-10	-1.15614
38434326	rs9603266	8.35033e-08	-1.66088	0.697783	3.97207e-07	-1.56146	1.07192	1.26945e-05	-1.70243	0.626329
38434472	rs9576388	2.47289e-07	1.22906	-1.10649	4.79517e-06	3.21153	-1.21016	8.58711e-05	1.97735	-1.14177
38434585	rs76684595	7.23485e-08	-1.23662e-10	-1.10649	2.69306e-07	-1.23662e-10	-0.878146	1.18463e-05	-1.23662e-10	-1.14525
38434786	rs78089228	7.1356e-08	-1.23662e-10	-1.1203	2.62672e-07	-1.23662e-10	-0.903088	1.1718e-05	-1.23662e-10	-1.15614
38434963	rs1819608	8.09257e-08	-1.66439	0.669936	3.87342e-07	-1.55615	1.04146	1.23837e-05	-1.69989	0.59901
38434979	rs1819607	2.01896e-07	0.861211	-0.941446	3.23038e-06	2.65814	-1.05178	7.10484e-05	1.69198	-1.04588
38435027	rs9576389	3.75015e-06	3.11738	-0.275813	1.32126e-05	3.69904	-0.684102	0.00042387	2.8334	-0.401241
38435036	rs12584216	3.66302e-07	1.4048	-0.889326	4.29023e-06	2.90433	-1.01423	0.000127557	2.24941	-1.01811
38435835	rs74049224	4.3831e-08	-0.790491	-0.817154	2.37995e-07	-0.199816	-0.801928	9.55146e-06	-0.551029	-0.809543
38435947	rs9315517	7.25494e-08	-1.67167	0.567956	3.41917e-07	-1.56916	0.929734	1.12231e-05	-1.69829	0.498997
38436574	rs17056729	4.40108e-08	-0.780269	-0.823283	2.39609e-07	-0.186813	-0.808175	9.60167e-06	-0.539597	-0.815731
38436648	rs10507459	8.13763e-08	-0.988902	-1.88034e-10	8.50213e-07	0.271492	-1.88034e-10	3.93815e-05	0.0560305	-1.88034e-10
38437056	rs74543686	7.92319e-08	-1.01561	-1.88034e-10	1.4307e-07	-1.51066	-1.88034e-10	1.2194e-05	-1.11632	-1.88034e-10
38437109	rs145655653	4.10727e-08	-1.67264	-1.88034e-10	1.21616e-07	-1.67313	-1.88034e-10	6.69874e-06	-1.71535	-1.88034e-10
38438734	rs10507460	3.66922e-08	-0.769995	-1.01543	1.99457e-07	-0.173758	-1.00464	7.99732e-06	-0.528114	-1.01004
38438838	rs11618894	3.66126e-08	-0.769995	-1.0176	1.99012e-07	-0.173758	-1.00687	7.97972e-06	-0.528114	-1.01225
38438843	rs1538148	2.45728e-06	2.71898	-0.300149	6.30049e-06	2.9704	-0.696016	0.000214571	2.17542	-0.424042
38438908	rs187211193	1.02384e-07	-0.759251	-1.88034e-10	1.27138e-06	0.673866	-1.88034e-10	3.42664e-05	-0.0831014	-1.88034e-10
38439263	rs78747137	7.14086e-08	-1.23662e-10	-1.11957	2.63028e-07	-1.23662e-10	-0.901735	1.17247e-05	-1.23662e-10	-1.15557
38439356	rs9548085	2.46843e-06	2.71898	-0.295625	6.27616e-06	2.9704	-0.699886	0.000214552	2.17542	-0.424133
38439709	rs9532131	1.50716e-07	0.590152	-0.96274	2.22932e-06	2.30353	-1.06807	5.11292e-05	1.37956	-1.06247
38439752	rs9548086	2.05523e-06	2.5403	-0.300149	5.50997e-06	2.83634	-0.696016	0.000198078	2.09544	-0.424042
38439915	rs9603267	7.86842e-08	-1.66088	0.638338	3.72191e-07	-1.56146	1.00687	1.19754e-05	-1.70243	0.568016
38440129	rs77619864	7.14988e-08	-1.23662e-10	-1.11831	2.6352e-07	-1.23662e-10	-0.899865	1.17724e-05	-1.23662e-10	-1.15151
38440483	rs77410685	7.1606e-08	-1.23662e-10	-1.11681	2.64356e-07	-1.23662e-10	-0.896698	1.17501e-05	-1.23662e-10	-1.1534
38440560	rs75021608	7.16976e-08	-1.23662e-10	-1.11553	2.64855e-07	-1.23662e-10	-0.894812	1.17988e-05	-1.23662e-10	-1.14927
38440568	rs1415601	1.52089e-07	0.58811	-0.95163	2.24226e-06	2.30084	-1.0596	5.14508e-05	1.3772	-1.05384
38440653	rs17273171	7.68957e-08	-1.67209	0.626551	3.70412e-07	-1.55334	0.993963	1.2121e-05	-1.67878	0.556456
38440848	rs116356098	7.75376e-08	-1.03722	-1.88034e-10	1.41343e-07	-1.52281	-1.88034e-10	1.1952e-05	-1.13637	-1.88034e-10
38441152	rs17056742	3.54548e-08	-0.777271	-1.04246	1.92205e-07	-0.183002	-1.03243	7.71805e-06	-0.536246	-1.03746
38441362	rs942345	6.20141e-07	2.06821	-1.02625	2.26337e-05	4.74174	-1.18854	0.000278043	3.08608	-1.07557
38441548	rs80264418	7.78204e-08	-1.03358	-1.88034e-10	1.41631e-07	-1.52077	-1.88034e-10	1.19924e-05	-1.13299	-1.88034e-10
38441784	rs17056743	3.54822e-08	-0.771866	-1.04709	1.92609e-07	-0.176135	-1.0372	7.72841e-06	-0.530205	-1.04216
38441848	rs10507461	7.07544e-08	-1.23662e-10	-1.12877	2.58579e-07	-1.23662e-10	-0.918794	1.16413e-05	-1.23662e-10	-1.16271
38442565	rs75459274	7.14086e-08	-1.23662e-10	-1.11957	2.63028e-07	-1.23662e-10	-0.901735	1.17247e-05	-1.23662e-10	-1.15557
38442757	rs9548087	2.34623e-06	2.68362	-0.311039	6.04209e-06	2.93406	-0.701551	0.000204809	2.14229	-0.437477
38442895	rs17056745	3.53653e-08	-0.766941	-1.05531	1.92183e-07	-0.16988	-1.04567	7.70646e-06	-0.524702	-1.05051
38443040	rs4144140	1.97227e-06	2.66778	-0.46882	3.35063e-06	2.46243	-0.819523	0.000145617	1.95172	-0.588009
38443528	rs7994421	1.6926e-08	-1.48534	-1.07379	7.11756e-08	-1.14412	-1.06472	3.29901e-06	-1.35437	-1.06927
38443566	rs1337601	3.49297e-07	1.49877	-1.03084	1.07956e-05	4.00051	-1.1876	0.000157862	2.5121	-1.06764
38443688	rs117088829	6.80028e-08	-1.16844	-1.88034e-10	2.48186e-07	-0.959817	-1.88034e-10	1.75963e-05	-0.749575	-1.88034e-10
38443712	rs1924379	3.34018e-07	1.44074	-1.01753	9.95773e-06	3.91467	-1.18256	0.000139458	2.37623	-1.05574
38444274	rs150780766	8.12546e-08	-0.990398	-1.88034e-10	1.37296e-07	-1.55186	-1.88034e-10	1.17618e-05	-1.15241	-1.88034e-10
38444350	rs3812841	5.13589e-07	1.7273	-0.873862	7.42183e-06	3.43465	-0.996465	0.000207405	2.72404	-1.00663
38444451	rs11619062	1.74791e-08	-1.46896	-1.05802	7.41625e-08	-1.11928	-1.04845	3.42022e-06	-1.33431	-1.05325
38444482	rs3812840	1.89624e-07	0.79635	-0.939292	2.71338e-06	2.47716	-1.04521	6.79656e-05	1.64646	-1.04473
38445196	rs3812837	2.02402e-07	0.998867	-1.0766	3.39761e-06	2.8575	-1.20066	6.64806e-05	1.68483	-1.10518
38445288	rs1538146	4.10405e-07	1.61408	-0.984921	1.19782e-05	4.08383	-1.16698	0.000162253	2.49397	-1.02208
38445304	rs1538145	1.6237e-06	2.19404	-0.189563	3.95921e-06	2.39921	-0.589407	0.000136352	1.5847	-0.28672
38445436	rs1538144	1.34015e-08	-1.63609	-1.15653	8.44783e-08	-1.07745	-0.960049	2.72249e-06	-1.4806	-1.13512
38445638	rs117736626	8.06912e-08	-1.23662e-10	-0.997357	2.51686e-07	-1.23662e-10	-0.945811	1.51379e-05	-1.23662e-10	-0.900063
38446216	rs1538143	1.82468e-08	-1.45485	-1.02915	7.80365e-08	-1.09808	-1.01874	3.58298e-06	-1.31711	-1.02396
38446347	rs79028560	6.8278e-08	-1.23662e-10	-1.1644	2.37573e-07	-1.23662e-10	-1.00352	1.12526e-05	-1.23662e-10	-1.19666
38446432	rs1538142	1.8112e-08	-1.46625	-1.02516	7.70273e-08	-1.11519	-1.01464	3.54789e-06	-1.331	-1.01991
38446507	rs141240681	4.18025e-08	-1.65503	-1.88034e-10	1.19184e-07	-1.69333	-1.88034e-10	7.59008e-06	-1.59042	-1.88034e-10
38446768	rs17056765	3.08875e-08	-0.83518	-1.12245	4.83729e-08	-1.51688	-1.07818	0.000360446	3.27992	-1.00985
38447125	rs117229978	7.25511e-08	-1.23662e-10	-1.10369	2.05454e-07	-1.23662e-10	-1.14877	1.13164e-05	-1.23662e-10	-1.19101
38447640	rs2323637	2.1991e-06	2.4738	-0.165984	6.86456e-06	2.93111	-0.570977	0.000214009	2.01304	-0.264282
38447858	rs75749553	6.76669e-08	-1.23662e-10	-1.17339	2.33028e-07	-1.23662e-10	-1.02283	1.11975e-05	-1.23662e-10	-1.20157
38448654	rs111282415	1.41497e-08	-1.57275	-1.16554	4.35325e-08	-1.69456	-1.00592	2.02403e-06	-1.71486	-1.19731
38449017	rs72621296	3.55551e-06	3.24902	-0.460749	3.67828e-06	2.28805	-0.551843	0.000505439	2.95938	-0.351218
38449283	rs117328729	4.6515e-08	-1.54821	-1.88034e-10	1.14229e-07	-1.73579	-1.88034e-10	8.4113e-06	-1.48769	-1.88034e-10
38449344	rs9548088	1.47594e-08	-1.60512	-1.09099	8.81759e-08	-0.98085	-1.01381	4.20077e-06	-1.35793	-0.824069
38449686	rs74049234	1.88542e-08	-1.46043	-0.990823	8.04928e-08	-1.10644	-0.979391	3.69969e-06	-1.3239	-0.985117
38449895	rs9576391	3.44284e-06	3.10319	-0.347127	3.70396e-06	2.15712	-0.413954	0.000494792	2.81788	-0.231009
38450235	rs12431204	2.2268e-06	2.57315	-0.252816	7.16352e-06	3.03568	-0.632918	0.000215749	2.10684	-0.349986
38450492	rs9603270	9.95077e-08	-1.69317	0.905423	4.7035e-07	-1.53817	1.21765	1.63694e-05	-1.65083	0.828979
38451511	rs77826772	3.59506e-07	0.496744	-1.88034e-10	1.54843e-06	0.871004	-1.88034e-10	2.75285e-05	-0.302045	-1.88034e-10
38451803	rs9576393	4.99326e-06	3.31696	-0.189101	9.9525e-06	3.0222	-0.290612	0.000937214	3.28214	-0.0564971
38452095	rs17056770	6.85904e-08	-1.23662e-10	-1.15983	2.41303e-07	-1.23662e-10	-0.987941	1.12645e-05	-1.23662e-10	-1.19561
38452493	rs187800996	6.54251e-08	-1.20708	-1.88034e-10	1.26781e-07	-1.63153	-1.88034e-10	9.56586e-06	-1.35907	-1.88034e-10
38452501	rs73464544	6.82157e-08	-1.23662e-10	-1.16531	2.38542e-07	-1.23662e-10	-0.999448	1.12306e-05	-1.23662e-10	-1.19862
38452639	rs17056772	7.91228e-08	-1.23662e-10	-1.01698	2.35672e-07	-1.23662e-10	-1.01155	1.45288e-05	-1.23662e-10	-0.941134
38452755	rs145975877	1.23642e-07	-0.570597	-1.88034e-10	1.93504e-07	-1.2087	-1.88034e-10	1.69537e-05	-0.786776	-1.88034e-10
38452804	rs79545303	6.78374e-08	-1.23662e-10	-1.17087	2.35683e-07	-1.23662e-10	-1.01151	1.11981e-05	-1.23662e-10	-1.20152
38452823	rs78645295	6.77759e-08	-1.23662e-10	-1.17178	2.35211e-07	-1.23662e-10	-1.01351	1.1193e-05	-1.23662e-10	-1.20198
38452841	rs17056774	3.53051e-06	3.19073	-0.409516	3.66384e-06	2.23569	-0.503414	0.000505951	2.90281	-0.293639
38453032	rs78100105	6.78374e-08	-1.23662e-10	-1.17087	2.35683e-07	-1.23662e-10	-1.01151	1.11981e-05	-1.23662e-10	-1.20152
38453191	rs115567357	6.47134e-08	-1.21802	-1.88034e-10	1.26154e-07	-1.63649	-1.88034e-10	9.47778e-06	-1.36832	-1.88034e-10
38453389	rs74049235	1.93423e-08	-1.51421	-0.911477	7.68323e-08	-1.23419	-0.898175	3.63851e-06	-1.42086	-0.904832
38453647	rs141620110	4.1033e-08	-1.67361	-1.88034e-10	1.17564e-07	-1.70701	-1.88034e-10	7.40398e-06	-1.61525	-1.88034e-10
38453802	rs75692162	6.75156e-08	-1.23662e-10	-1.17563	2.33182e-07	-1.23662e-10	-1.02217	1.1172e-05	-1.23662e-10	-1.20386
38454276	rs118081898	6.3526e-08	-1.23654	-1.88034e-10	1.25118e-07	-1.64474	-1.88034e-10	9.3309e-06	-1.38393	-1.88034e-10
38454646	rs61955716	3.62578e-06	3.21168	-0.403841	3.75341e-06	2.2545	-0.498081	0.000519487	2.92314	-0.287568
38454776	rs79938016	1.98227e-08	-1.51271	-0.888447	7.88107e-08	-1.2323	-0.87465	3.76586e-06	-1.40973	-0.881554
38454969	rs74049237	1.61152e-08	-1.52024	-1.08798	6.01777e-08	-1.29731	-1.07939	2.97917e-06	-1.44192	-1.0837
38455030	rs61955717	4.97396e-06	3.29338	-0.169398	9.91105e-06	2.99932	-0.271907	0.000934819	3.25865	-0.0355618
38455099	rs76062577	6.69847e-08	-1.23662e-10	-1.18352	2.28877e-07	-1.23662e-10	-1.04081	1.1133e-05	-1.23662e-10	-1.20735
38455767	rs77068254	6.682e-08	-1.23662e-10	-1.18598	2.27483e-07	-1.23662e-10	-1.04692	1.11222e-05	-1.23662e-10	-1.20832
38455798	rs76144828	6.68685e-08	-1.23662e-10	-1.18526	2.27897e-07	-1.23662e-10	-1.0451	1.11253e-05	-1.23662e-10	-1.20804
38456156	rs78506907	6.67252e-08	-1.23662e-10	-1.1874	2.26665e-07	-1.23662e-10	-1.05052	1.11164e-05	-1.23662e-10	-1.20885
38456167	rs78967118	6.59092e-08	-1.23662e-10	-1.19971	1.98388e-07	-1.23662e-10	-1.18377	1.11702e-05	-1.23662e-10	-1.20401
38456793	rs9594238	1.37323e-07	-1.66684	1.20119	6.27412e-07	-1.58314	1.55075	2.06756e-05	-1.68008	1.09177
38456844	rs9603272	1.37488e-07	-1.67019	1.20573	6.33589e-07	-1.57821	1.55561	2.08322e-05	-1.67697	1.09621
38456928	rs78700296	6.61803e-08	-1.23662e-10	-1.1956	2.21673e-07	-1.23662e-10	-1.07279	1.10893e-05	-1.23662e-10	-1.21129
38457666	rs2323638	1.41849e-06	2.81471	-0.945348	2.328e-05	4.73024	-1.14888	0.000461509	3.51078	-0.993545
38457682	rs77827222	6.20035e-08	-1.26079	-1.88034e-10	1.23809e-07	-1.65526	-1.88034e-10	9.14268e-06	-1.40431	-1.88034e-10
38457720	rs1077026	1.74406e-08	-1.57377	-0.955416	1.11737e-07	-0.909303	-0.848547	5.5457e-06	-1.30661	-0.597634
38458149	rs9315520	3.74863e-06	3.23478	-0.393618	3.8691e-06	2.27525	-0.48847	0.000537102	2.94556	-0.276637
38458665	rs75353212	6.59429e-08	-1.23662e-10	-1.1992	2.19276e-07	-1.23662e-10	-1.08366	1.10825e-05	-1.23662e-10	-1.2119
38458854	rs114217797	6.18161e-08	-1.26382	-1.88034e-10	1.23649e-07	-1.65654	-1.88034e-10	9.11952e-06	-1.40685	-1.88034e-10
38458996	rs10507462	5.91618e-06	3.39038	-0.0929186	1.16261e-05	3.09345	-0.206444	0.00111363	3.35531	0.0428064
38459100	rs9566272	3.69776e-06	2.73506	0.0924409	7.7209e-06	2.84328	-0.365591	0.000259405	1.95703	-0.0159078
38459105	rs185532282	7.36278e-08	-1.08896	-1.88034e-10	3.6385e-07	-0.577253	-1.88034e-10	9.98836e-06	-1.31585	-1.88034e-10
38459189	rs77858490	6.58314e-08	-1.23662e-10	-1.20089	2.1808e-07	-1.23662e-10	-1.08913	1.10809e-05	-1.23662e-10	-1.21205
38459258	rs77659993	6.57639e-08	-1.23662e-10	-1.20191	2.17327e-07	-1.23662e-10	-1.09259	1.10805e-05	-1.23662e-10	-1.21208
38459596	rs1538149	6.5652e-08	-1.23662e-10	-1.20362	2.16021e-07	-1.23662e-10	-1.09862	1.10813e-05	-1.23662e-10	-1.21201
38459944	rs4343145	6.55292e-08	-1.23662e-10	-1.20549	2.14478e-07	-1.23662e-10	-1.10579	1.10846e-05	-1.23662e-10	-1.21171
38459964	rs114099460	6.29583e-08	-1.24551	-1.88034e-10	1.24627e-07	-1.64867	-1.88034e-10	9.2607e-06	-1.39149	-1.88034e-10
38460082	rs115015585	6.16299e-08	-1.26684	-1.88034e-10	1.23491e-07	-1.65782	-1.88034e-10	9.09652e-06	-1.40937	-1.88034e-10
38460373	rs61955718	4.10222e-08	-1.67387	-1.88034e-10	1.88384e-07	-1.23551	-1.88034e-10	7.5497e-06	-1.59576	-1.88034e-10
38460541	rs77660329	5.84668e-08	-1.31953	-1.88034e-10	1.20878e-07	-1.67921	-1.88034e-10	8.70626e-06	-1.45322	-1.88034e-10
38460576	rs74905322	6.51317e-08	-1.23662e-10	-1.21157	2.05933e-07	-1.23662e-10	-1.14644	1.11337e-05	-1.23662e-10	-1.20729
38461055	rs79891599	6.51125e-08	-1.23662e-10	-1.21187	2.02361e-07	-1.23662e-10	-1.16394	1.12056e-05	-1.23662e-10	-1.20085
38461076	rs78488535	6.51169e-08	-1.23662e-10	-1.2118	2.02169e-07	-1.23662e-10	-1.16489	1.12108e-05	-1.23662e-10	-1.20039
38461239	rs117506730	6.01824e-08	-1.29061	-1.88034e-10	1.19643e-07	-1.68948	-1.88034e-10	1.05391e-05	-1.26218	-1.88034e-10
38461395	rs77036404	6.52857e-08	-1.23662e-10	-1.20921	1.99222e-07	-1.23662e-10	-1.17957	1.13162e-05	-1.23662e-10	-1.19103
38461558	rs9603273	1.37519e-07	-1.54422	1.08	5.12647e-07	-1.65537	1.42097	1.74072e-05	-1.73377	0.973389
38461565	rs7996599	1.31029e-08	-1.67822	-1.13693	7.39033e-08	-1.10214	-1.0691	3.41178e-06	-1.47229	-0.917738
38461685	rs9548090	2.66482e-06	2.47652	0.0233873	5.66395e-06	2.55686	-0.388975	0.000186064	1.7001	-0.091269
38461738	rs74735944	6.54677e-08	-1.23662e-10	-1.20643	1.97767e-07	-1.23662e-10	-1.18691	1.13928e-05	-1.23662e-10	-1.18429
38461813	rs11617811	3.9333e-08	-1.71592	-1.88034e-10	1.17869e-07	-1.70442	-1.88034e-10	6.59053e-06	-1.73163	-1.88034e-10
38462394	rs150979937	3.82858e-08	-1.74291	-1.88034e-10	1.17252e-07	-1.70967	-1.88034e-10	6.62927e-06	-1.72577	-1.88034e-10
38462421	rs117999192	6.58541e-08	-1.23662e-10	-1.20054	1.95957e-07	-1.23662e-10	-1.1961	1.15279e-05	-1.23662e-10	-1.1725
38462756	rs77230274	6.58517e-08	-1.23662e-10	-1.20058	1.95966e-07	-1.23662e-10	-1.19606	1.15271e-05	-1.23662e-10	-1.17256
38463249	rs78095691	6.63381e-08	-1.23662e-10	-1.19322	1.95522e-07	-1.23662e-10	-1.19832	1.1416e-05	-1.23662e-10	-1.18225
38463552	rs10507465	1.19139e-08	-1.72989	-1.18039	5.60984e-08	-1.30152	-1.14536	3.82787e-06	-1.17977	-1.09519
38463657	rs10507466	1.47388e-08	-1.61067	-1.08684	4.82558e-08	-1.56151	-1.03597	2.77991e-06	-1.48615	-1.10869
38463814	rs61955719	1.33177e-06	2.61749	-0.81121	1.08052e-06	1.11954	-0.608341	0.00028234	2.50173	-0.475883
38463826	rs74049240	5.29932e-08	-1.41782	-1.88034e-10	1.45388e-07	-1.49459	-1.88034e-10	8.03811e-06	-1.53307	-1.88034e-10
38464046	rs79091372	6.5199e-08	-1.23662e-10	-1.21054	2.15066e-07	-1.23662e-10	-1.10305	1.11218e-05	-1.23662e-10	-1.20836
38464193	rs9576394	1.24572e-07	-0.0889457	-0.474158	1.09632e-07	-1.30399	-0.47288	1.39873e-05	-1.01483	0.0357146
38464332	rs78299197	6.52446e-08	-1.23662e-10	-1.20984	2.16231e-07	-1.23662e-10	-1.09765	1.11334e-05	-1.23662e-10	-1.20731
38464345	rs80203836	6.51896e-08	-1.23662e-10	-1.21069	2.14797e-07	-1.23662e-10	-1.1043	1.11192e-05	-1.23662e-10	-1.20859
38464391	rs117038389	4.82583e-08	-1.51142	-1.88034e-10	1.15302e-07	-1.72644	-1.88034e-10	7.52517e-06	-1.59901	-1.88034e-10
38464578	rs12864475	1.99891e-08	-1.26265	-1.13015	6.71178e-07	1.1795	-1.14446	5.12141e-06	-0.804889	-1.17895
38464602	rs79497430	6.5141e-08	-1.23662e-10	-1.21143	2.13155e-07	-1.23662e-10	-1.11198	1.11052e-05	-1.23662e-10	-1.20985
38464842	rs78849608	6.51235e-08	-1.23662e-10	-1.2117	2.12355e-07	-1.23662e-10	-1.11573	1.10993e-05	-1.23662e-10	-1.21038
38464936	rs77436395	6.51288e-08	-1.23662e-10	-1.21162	2.1262e-07	-1.23662e-10	-1.11449	1.11012e-05	-1.23662e-10	-1.21022
38465143	rs1337612	4.71473e-08	-1.53471	-1.88034e-10	1.30947e-07	-1.5992	-1.88034e-10	7.53692e-06	-1.59745	-1.88034e-10
38465156	rs74383539	6.51346e-08	-1.23662e-10	-1.21153	2.12886e-07	-1.23662e-10	-1.11324	1.11031e-05	-1.23662e-10	-1.21004
38465235	rs181291791	6.51552e-08	-1.23662e-10	-1.21121	2.13699e-07	-1.23662e-10	-1.10943	1.11095e-05	-1.23662e-10	-1.20946
38465507	rs7490993	2.87663e-07	-1.71873	1.99254	1.88635e-06	-1.48355	2.55196	4.56574e-05	-1.74172	1.94562
38465613	rs78009361	6.51805e-08	-1.23662e-10	-1.21082	2.14529e-07	-1.23662e-10	-1.10555	1.11168e-05	-1.23662e-10	-1.20881
38466226	rs77332994	4.32313e-08	-1.62142	-1.88034e-10	1.22158e-07	-1.66868	-1.88034e-10	6.58327e-06	-1.73273	-1.88034e-10
38466373	rs78700020	6.52461e-08	-1.23662e-10	-1.20982	2.16267e-07	-1.23662e-10	-1.09748	1.11338e-05	-1.23662e-10	-1.20728
38466749	rs75599684	6.52339e-08	-1.23662e-10	-1.21001	2.15974e-07	-1.23662e-10	-1.09884	1.11308e-05	-1.23662e-10	-1.20755
38467354	rs1337610	7.64279e-08	-1.23662e-10	-1.05164	2.32928e-07	-1.23662e-10	-1.02326	1.38749e-05	-1.23662e-10	-0.987187
38467794	rs77296087	6.53012e-08	-1.23662e-10	-1.20898	2.17483e-07	-1.23662e-10	-1.09188	1.11472e-05	-1.23662e-10	-1.20608
38467934	rs74420083	6.5273e-08	-1.23662e-10	-1.20941	2.1688e-07	-1.23662e-10	-1.09465	1.11404e-05	-1.23662e-10	-1.20669
38468110	rs184624942	6.21558e-08	-1.25834	-1.88034e-10	2.11784e-07	-1.11843	-1.88034e-10	2.08022e-05	-0.582206	-1.88034e-10
38468476	rs60039757	4.57812e-08	-1.56411	-1.88034e-10	1.27811e-07	-1.62344	-1.88034e-10	7.35529e-06	-1.62185	-1.88034e-10
38468714	rs60507905	4.73381e-08	-1.53067	-1.88034e-10	1.31387e-07	-1.59584	-1.88034e-10	7.56243e-06	-1.59407	-1.88034e-10
38468733	rs12867190	3.28419e-07	-1.71041	2.11672	2.21193e-06	-1.45881	2.68644	5.15844e-05	-1.74294	2.06889
38468991	rs4943542	1.39832e-08	-1.54329	-1.20684	2.76339e-07	0.356361	-1.20873	3.35192e-06	-1.19664	-1.21109
38469030	rs17208676	5.13965e-08	-1.44842	-1.88034e-10	1.13728e-07	-1.74018	-1.88034e-10	7.83512e-06	-1.55865	-1.88034e-10
38469616	rs76016449	6.54004e-08	-1.23662e-10	-1.20746	2.19375e-07	-1.23662e-10	-1.08321	1.11701e-05	-1.23662e-10	-1.20403
38470541	rs78250669	6.54568e-08	-1.23662e-10	-1.2066	2.20341e-07	-1.23662e-10	-1.07882	1.11827e-05	-1.23662e-10	-1.2029
38470703	rs56087155	4.71788e-08	-1.53404	-1.88034e-10	1.3102e-07	-1.59865	-1.88034e-10	7.54114e-06	-1.59689	-1.88034e-10
38471054	rs77659563	6.54972e-08	-1.23662e-10	-1.20598	2.20998e-07	-1.23662e-10	-1.07584	1.11916e-05	-1.23662e-10	-1.20211
38471955	rs139927953	6.55423e-08	-1.23662e-10	-1.20529	2.21703e-07	-1.23662e-10	-1.07266	1.12013e-05	-1.23662e-10	-1.20123
38472061	rs76366095	6.55645e-08	-1.23662e-10	-1.20495	2.22041e-07	-1.23662e-10	-1.07113	1.12061e-05	-1.23662e-10	-1.2008
38472661	rs75812256	6.56107e-08	-1.23662e-10	-1.20425	2.22725e-07	-1.23662e-10	-1.06806	1.1216e-05	-1.23662e-10	-1.19992
38472966	rs74907330	6.56376e-08	-1.23662e-10	-1.20384	2.23114e-07	-1.23662e-10	-1.06631	1.12217e-05	-1.23662e-10	-1.19941
38473425	rs56373645	4.7496e-08	-1.52734	-1.88034e-10	1.31753e-07	-1.59307	-1.88034e-10	7.58357e-06	-1.59128	-1.88034e-10
38474387	rs4943543	2.03408e-08	-1.69797	-0.677385	8.4654e-08	-1.49485	-0.540568	6.26868e-06	-1.54572	-0.235977
38474453	rs4943544	3.85452e-06	3.37216	-0.503148	1.63172e-05	3.659	-0.433018	0.00649921	4.68792	0.474252
38474711	rs143087119	6.57132e-08	-1.23662e-10	-1.20269	2.24168e-07	-1.23662e-10	-1.0616	1.12377e-05	-1.23662e-10	-1.19799
38475018	rs9548094	1.85793e-08	-1.70868	-0.757258	6.10782e-08	-1.49392	-0.867924	5.35889e-06	-1.5555	-0.383008
38475425	rs7400628	1.23599e-07	-1.43885	0.867903	3.78149e-07	-1.72828	1.18958	1.46526e-05	-1.72773	0.795086
38477225	rs78747617	6.57977e-08	-1.23662e-10	-1.2014	2.25298e-07	-1.23662e-10	-1.05657	1.12553e-05	-1.23662e-10	-1.19643
38477242	rs78488731	6.57977e-08	-1.23662e-10	-1.2014	2.25298e-07	-1.23662e-10	-1.05657	1.12553e-05	-1.23662e-10	-1.19643
38477359	rs79730647	6.58018e-08	-1.23662e-10	-1.20134	2.2535e-07	-1.23662e-10	-1.05634	1.12561e-05	-1.23662e-10	-1.19635
38477484	rs8001775	1.93342e-08	-1.72288	-0.703234	6.14279e-08	-1.5354	-0.820732	5.55905e-06	-1.59124	-0.310598
38477551	rs17274607	2.0858e-08	-1.18526	-1.16499	9.07439e-07	1.54425	-1.20762	5.53494e-06	-0.700623	-1.20556
38477579	rs9548095	1.17175e-07	-1.72448	1.10016	6.86951e-07	-1.52047	1.57874	1.88844e-05	-1.73926	1.06033
38477668	rs75863902	6.58018e-08	-1.23662e-10	-1.20134	2.2535e-07	-1.23662e-10	-1.05634	1.12561e-05	-1.23662e-10	-1.19635
38477716	rs80246066	6.58018e-08	-1.23662e-10	-1.20134	2.2535e-07	-1.23662e-10	-1.05634	1.12561e-05	-1.23662e-10	-1.19635
38478377	rs13378982	2.91288e-07	0.286328	-1.88034e-10	5.57175e-07	-0.151115	-1.88034e-10	1.74781e-05	-0.756315	-1.88034e-10
38478406	rs118054673	6.58301e-08	-1.23662e-10	-1.20091	2.25717e-07	-1.23662e-10	-1.05471	1.1262e-05	-1.23662e-10	-1.19583
38479679	rs117402039	8.10384e-08	-0.993063	-1.88034e-10	1.33417e-07	-1.58052	-1.88034e-10	1.15614e-05	-1.16959	-1.88034e-10
38479710	rs17056817	6.59597e-08	-1.23662e-10	-1.19894	2.25792e-07	-1.23662e-10	-1.05438	1.12678e-05	-1.23662e-10	-1.19532
38480320	rs59395743	4.56034e-08	-1.568	-1.88034e-10	1.27405e-07	-1.62662	-1.88034e-10	7.3318e-06	-1.62504	-1.88034e-10
38480384	rs79852519	6.73932e-08	-1.23662e-10	-1.17744	2.39608e-07	-1.23662e-10	-0.994988	1.14529e-05	-1.23662e-10	-1.17902
38480716	rs138038333	5.94581e-08	-1.30271	-1.88034e-10	1.93703e-07	-1.20767	-1.88034e-10	2.09216e-05	-0.576483	-1.88034e-10
38480878	rs9566273	3.76718e-06	3.51044	-0.664344	1.56182e-05	3.80107	-0.618874	0.0064781	4.84285	0.316065
38481136	rs9566274	2.44279e-08	-1.68451	-0.507746	7.87438e-08	-1.47118	-0.636615	8.08615e-06	-1.51242	-0.0146955
38481149	rs79049072	6.73096e-08	-1.23662e-10	-1.17868	2.37018e-07	-1.23662e-10	-1.00586	1.14335e-05	-1.23662e-10	-1.18072
38481207	rs77365582	6.71949e-08	-1.23662e-10	-1.18039	2.37824e-07	-1.23662e-10	-1.00247	1.142e-05	-1.23662e-10	-1.1819
38481292	rs9603276	1.11488e-07	-1.72096	1.0469	6.37808e-07	-1.53615	1.52019	1.79037e-05	-1.73979	1.00753
38481800	rs9548096	3.85376e-08	-1.34061	-0.395745	8.49328e-07	0.876529	-0.606079	1.87292e-05	-0.636361	-0.0508185
38481893	rs76576569	7.62065e-08	-1.23662e-10	-1.05454	3.0487e-07	-1.23662e-10	-0.754109	1.29273e-05	-1.23662e-10	-1.05792
38482388	rs4941879	1.42935e-07	-1.37521	0.949621	4.16614e-07	-1.73717	1.29533	1.49186e-05	-1.73895	0.824287
38482454	rs75248622	4.06307e-08	-1.68346	-1.88034e-10	1.76149e-07	-1.30266	-1.88034e-10	7.56167e-06	-1.59417	-1.88034e-10
38482546	rs77190912	6.70969e-08	-1.23662e-10	-1.18185	2.36926e-07	-1.23662e-10	-1.00625	1.14038e-05	-1.23662e-10	-1.18332
38482765	rs17209114	1.76495e-08	-1.44457	-1.07271	3.16242e-07	0.327215	-1.0447	2.09241e-05	0.247793	-0.824154
38482819	rs78104460	6.70969e-08	-1.23662e-10	-1.18185	2.36926e-07	-1.23662e-10	-1.00625	1.14038e-05	-1.23662e-10	-1.18332
38482974	rs2762072	2.27065e-08	-1.30874	-0.956596	4.15339e-07	0.474233	-0.919133	2.80368e-05	0.35836	-0.642106
38483355	rs817739	2.60354e-08	-1.03825	-1.09027	3.91544e-07	0.680954	-1.18485	3.25094e-05	0.811206	-0.946943
38483383	rs75743812	6.68625e-08	-1.23662e-10	-1.18535	2.34732e-07	-1.23662e-10	-1.01555	1.1365e-05	-1.23662e-10	-1.18673
38483521	rs9576397	1.31833e-08	-1.74274	-1.06629	4.22335e-08	-1.69646	-1.03432	3.41685e-06	-1.57465	-0.813901
38483544	rs117245929	5.85701e-08	-1.31776	-1.88034e-10	2.21715e-07	-1.0726	-1.88034e-10	1.18114e-05	-1.1482	-1.88034e-10
38483689	rs817738	3.81665e-08	-0.840455	-0.905573	6.40795e-07	0.857672	-0.868957	6.07337e-05	1.09294	-0.603706
38483699	rs74511543	6.69082e-08	-1.23662e-10	-1.18466	2.35165e-07	-1.23662e-10	-1.01371	1.13725e-05	-1.23662e-10	-1.18607
38483775	rs17275013	2.5524e-08	-1.14138	-1.00699	4.49991e-07	0.612077	-0.976845	4.04997e-05	0.834761	-0.750732
38483801	rs866550	2.93309e-08	-0.925229	-1.08412	4.82547e-07	0.886985	-1.1819	4.05267e-05	1.02259	-0.937894
38483842	rs117101402	6.66994e-08	-1.23662e-10	-1.18779	2.33159e-07	-1.23662e-10	-1.02227	1.1338e-05	-1.23662e-10	-1.18911
38484455	rs9603278	1.38143e-07	-1.40593	0.946234	4.16213e-07	-1.73448	1.29168	1.49424e-05	-1.73406	0.820999
38484497	rs1337085	3.73663e-08	-0.851317	-0.915899	6.22235e-07	0.839211	-0.879887	5.87114e-05	1.07366	-0.618291
38484529	rs817737	2.85585e-08	-0.956315	-1.07972	4.57257e-07	0.830997	-1.17975	3.85117e-05	0.965167	-0.931471
38484547	rs817736	3.79871e-08	-0.879147	-0.871591	6.64851e-07	0.858623	-0.833054	6.06435e-05	1.04394	-0.556196
38484743	rs78188675	6.66142e-08	-1.23662e-10	-1.18907	2.3232e-07	-1.23662e-10	-1.02588	1.13239e-05	-1.23662e-10	-1.19035
38484798	rs863661	3.77744e-08	-0.840455	-0.915899	6.33829e-07	0.857672	-0.879887	5.98543e-05	1.09294	-0.618291
38484931	rs846415	2.95652e-08	-0.900991	-1.1004	4.67385e-07	0.862681	-1.18952	4.05433e-05	1.04709	-0.961984
38485119	rs1415605	2.77956e-08	-1.62303	-0.440076	7.7223e-08	-1.51822	-0.609074	8.62928e-06	-1.48291	0.0208052
38485676	rs817735	3.74669e-08	-0.851317	-0.913211	6.24009e-07	0.839211	-0.877041	5.89351e-05	1.07366	-0.614487
38486031	rs12429858	1.89498e-08	-1.24847	-1.19773	6.62744e-07	1.21435	-1.19195	5.35652e-06	-0.785103	-1.15385
38486045	rs846414	3.74669e-08	-0.851317	-0.913211	6.24009e-07	0.839211	-0.877041	5.89351e-05	1.07366	-0.614487
38486093	rs2786642	3.72755e-08	-0.851317	-0.918332	6.20633e-07	0.839211	-0.882465	5.85094e-05	1.07366	-0.621738
38486409	rs9576398	8.43958e-08	-1.23662e-10	-0.952468	2.56752e-07	-1.23662e-10	-0.925886	1.82257e-05	-1.23662e-10	-0.714433
38486449	rs9548097	6.79122e-08	-1.34179	0.172016	1.36722e-06	0.354753	0.391786	3.35176e-05	-0.778373	0.673177
38486477	rs2786643	3.67254e-08	-0.851317	-0.933199	6.10929e-07	0.839211	-0.898224	5.72845e-05	1.07366	-0.642894
38486498	rs77525380	1.32535e-07	-1.38922	0.888081	3.90628e-07	-1.73526	1.22902	1.40764e-05	-1.73733	0.764571
38487118	rs1415604	7.79707e-08	-1.72319	0.691541	4.27841e-07	-1.5431	1.12786	1.26016e-05	-1.73886	0.655419
38487259	rs1577878	5.07356e-08	-1.46136	-1.88034e-10	1.39305e-07	-1.53733	-1.88034e-10	8.02075e-06	-1.53523	-1.88034e-10
38487654	rs4943545	7.89003e-08	-1.72319	0.703392	4.33499e-07	-1.5431	1.141	1.27504e-05	-1.73886	0.667157
38487787	rs1099271	1.15879e-07	-1.00675	0.371311	3.45509e-06	1.03384	0.639764	7.09864e-05	-0.325719	0.970942
38487887	rs4943546	7.23347e-08	-1.72096	0.614283	3.07494e-07	-1.53615	0.790607	1.12456e-05	-1.73979	0.542496
38488387	rs148647737	5.23507e-08	-1.43002	-1.88034e-10	1.13829e-07	-1.7393	-1.88034e-10	8.35302e-06	-1.49464	-1.88034e-10
38488473	rs9548098	6.87247e-08	-1.72832	0.570442	2.82975e-07	-1.57332	0.744686	1.07723e-05	-1.73982	0.49953
38489283	rs10467459	6.571e-08	-1.71862	0.515883	2.7556e-07	-1.52907	0.673878	1.06511e-05	-1.7406	0.488997
38489284	rs7336052	1.959e-08	-1.22354	-1.18943	7.11241e-07	1.27486	-1.18184	5.61604e-06	-0.750533	-1.14111
38489369	rs1093510	3.48748e-08	-0.898306	-0.937914	5.60914e-07	0.7588	-0.903228	5.23146e-05	0.989649	-0.649639
38489665	rs10467366	6.65498e-08	-1.71862	0.528583	2.7924e-07	-1.52907	0.687146	1.07862e-05	-1.7406	0.501599
38489791	rs9315522	8.1198e-08	-1.70624	0.715143	3.5637e-07	-1.47983	0.881806	1.29503e-05	-1.74289	0.686744
38490416	rs1886201	6.90258e-08	-1.71888	0.565374	2.89963e-07	-1.52981	0.725567	1.11924e-05	-1.74013	0.538105
38490587	rs1886202	6.87401e-08	-1.71888	0.561227	2.88711e-07	-1.52981	0.721237	1.11465e-05	-1.74013	0.53399
38490675	rs1886203	6.93129e-08	-1.71888	0.569525	2.91223e-07	-1.52981	0.729901	1.12387e-05	-1.74013	0.542224
38490885	rs2762070	6.46625e-08	-1.02744	-0.191368	1.17786e-06	1.07402	-0.476555	3.15867e-05	-0.321543	0.157012
38491288	rs9594241	7.18161e-08	-1.72096	0.607088	3.00954e-07	-1.53615	0.769109	1.16695e-05	-1.73979	0.579499
38491429	rs75393655	1.49012e-07	-1.23662e-10	-0.383958	4.69872e-07	-1.23662e-10	-0.321535	4.0391e-05	-1.23662e-10	0.0813412
38491432	rs75359340	6.59733e-08	-1.23662e-10	-1.19874	2.25557e-07	-1.23662e-10	-1.05542	1.12027e-05	-1.23662e-10	-1.20111
38491469	rs9594242	7.42582e-08	-1.72121	0.640777	3.11495e-07	-1.53687	0.80426	1.20727e-05	-1.73925	0.612933
38491471	rs143717804	8.37927e-08	-1.23662e-10	-0.95964	2.62909e-07	-1.23662e-10	-0.902188	1.68375e-05	-1.23662e-10	-0.793657
38491591	rs79268977	6.60102e-08	-1.23662e-10	-1.19818	2.25987e-07	-1.23662e-10	-1.05352	1.12084e-05	-1.23662e-10	-1.2006
38491842	rs9315523	7.58492e-08	-1.72121	0.661975	3.1846e-07	-1.53687	0.826371	1.23294e-05	-1.73925	0.633972
38491859	rs79143365	7.17699e-08	-1.23662e-10	-1.11452	2.08334e-07	-1.23662e-10	-1.13485	1.23594e-05	-1.23662e-10	-1.10285
38492124	rs67142536	7.5724e-08	-1.71862	0.657727	3.19535e-07	-1.52907	0.82194	1.2261e-05	-1.7406	0.629756
38492296	rs71439740	7.42582e-08	-1.72121	0.640777	3.11495e-07	-1.53687	0.80426	1.20727e-05	-1.73925	0.612933
38492586	rs9548099	7.48896e-08	-1.72121	0.649243	3.14258e-07	-1.53687	0.813091	1.21746e-05	-1.73925	0.621336
38492921	rs9548100	7.42582e-08	-1.72121	0.640777	3.11495e-07	-1.53687	0.80426	1.20727e-05	-1.73925	0.612933
38492948	rs9548101	7.3945e-08	-1.72121	0.63655	3.10125e-07	-1.53687	0.79985	1.20222e-05	-1.73925	0.608738
38493111	rs11619404	3.83738e-08	-1.74061	-1.88034e-10	1.14759e-07	-1.73116	-1.88034e-10	6.51778e-06	-1.74273	-1.88034e-10
38493256	rs1890125	7.44256e-08	-1.72319	0.645008	3.10929e-07	-1.5431	0.808673	1.21282e-05	-1.73886	0.617132
38493600	rs13378806	2.34323e-08	-1.21835	-1.01552	3.65975e-07	0.414564	-0.985993	3.1376e-05	0.592357	-0.76358
38494021	rs73170494	2.29363e-08	-1.21271	-1.04255	3.68427e-07	0.425978	-0.99073	3.06563e-05	0.604232	-0.79866
38494024	rs11147677	4.91357e-08	-1.72319	0.229794	1.86635e-07	-1.5431	0.298265	7.16648e-06	-1.73886	0.0910104
38494415	rs11618727	6.73735e-08	-1.71862	0.540884	2.75181e-07	-1.52907	0.672504	1.07237e-05	-1.7406	0.495782
38494422	rs11617568	6.66497e-08	-1.7253	0.536767	2.68349e-07	-1.54994	0.668235	1.07099e-05	-1.73781	0.491718
38494540	rs12864438	6.63416e-08	-1.70942	0.51625	2.71177e-07	-1.51818	0.646958	1.04508e-05	-1.74205	0.471468
38494739	rs9315524	6.53755e-08	-1.70775	0.499916	2.71834e-07	-1.49882	0.630017	1.02774e-05	-1.74266	0.455348
38495042	rs115172683	2.57876e-08	-1.18404	-0.954048	5.09918e-07	0.680621	-0.920367	4.08084e-05	0.764477	-0.672853
38495054	rs945858	1.73318e-08	-1.36071	-1.17473	3.84606e-07	0.689033	-1.21081	4.59602e-06	-0.975301	-1.11677
38495117	rs817726	5.30623e-08	-1.41652	-1.88034e-10	1.36417e-07	-1.55828	-1.88034e-10	8.21384e-06	-1.51144	-1.88034e-10
38495166	rs9315525	5.4632e-08	-1.70173	0.314364	2.27692e-07	-1.48334	0.437345	8.55587e-06	-1.74295	0.272297
38495504	rs117494217	3.8346e-08	-1.74134	-1.88034e-10	1.30494e-07	-1.60267	-1.88034e-10	7.61966e-06	-1.58653	-1.88034e-10
38495877	rs12430942	5.91091e-08	-1.7048	0.3962	2.45974e-07	-1.49114	0.522372	9.27585e-06	-1.74286	0.353012
38496086	rs9548102	5.73301e-08	-1.70775	0.368593	2.37193e-07	-1.49882	0.493698	9.02847e-06	-1.74266	0.32578
38496209	rs9548103	5.6882e-08	-1.70775	0.360746	2.35267e-07	-1.49882	0.485546	8.95886e-06	-1.74266	0.31804
38496311	rs4943547	2.07847e-08	-1.65084	-0.702924	7.5032e-08	-1.28035	-0.875728	6.18184e-06	-1.26206	-0.533587
38496577	rs9315526	1.75373e-08	-1.35326	-1.1704	3.92366e-07	0.707773	-1.20957	4.68695e-06	-0.964757	-1.10773
38496931	rs77326059	6.56546e-08	-1.23662e-10	-1.20358	2.2e-07	-1.23662e-10	-1.08037	1.11297e-05	-1.23662e-10	-1.20765
38497102	rs9548104	1.77267e-08	-1.34573	-1.16718	4.0015e-07	0.726583	-1.20874	4.76097e-06	-0.954141	-1.10267
38497164	rs9548105	3.85656e-08	-1.63065	-0.104971	1.04065e-07	-1.49622	-0.332757	1.32623e-05	-1.48517	0.452834
38497183	rs9548106	3.70262e-08	-1.63065	-0.145707	1.00359e-07	-1.49622	-0.369019	1.2615e-05	-1.48517	0.402793
38497210	rs9548107	1.74709e-08	-1.36071	-1.16674	3.8524e-07	0.689033	-1.20916	4.66075e-06	-0.975301	-1.10279
38497439	rs817728	5.15733e-08	-1.44498	-1.88034e-10	1.41273e-07	-1.5233	-1.88034e-10	8.13464e-06	-1.52113	-1.88034e-10
38498568	rs1415628	1.79672e-08	-1.34109	-1.15835	5.15372e-07	0.925598	-1.1547	5.05443e-06	-0.898341	-1.09866
38498837	rs9566276	3.20212e-06	3.46692	-0.783335	1.28249e-05	3.7829	-0.797752	0.00483329	4.77987	0.0861483
38499418	rs2210979	2.4102e-08	-1.02616	-1.17953	1.11506e-06	1.71732	-1.17465	7.29045e-06	-0.500753	-1.12995
38499586	rs9548108	1.77001e-08	-1.34573	-1.16868	3.99842e-07	0.726583	-1.20951	4.73927e-06	-0.954141	-1.10724
38499760	rs9548109	1.77001e-08	-1.34573	-1.16868	3.99842e-07	0.726583	-1.20951	4.73927e-06	-0.954141	-1.10724
38499985	rs17209704	2.63994e-08	-1.18183	-0.932815	4.87151e-07	0.612396	-0.897817	4.02889e-05	0.721155	-0.642345
38500040	rs9548110	5.40979e-08	-1.70775	0.310562	2.23311e-07	-1.49882	0.433393	8.52626e-06	-1.74266	0.268548
38500216	rs2254099	5.40713e-08	-1.39768	-1.88034e-10	1.47165e-07	-1.48244	-1.88034e-10	8.4755e-06	-1.48009	-1.88034e-10
38500239	rs4943548	1.783e-08	-1.34573	-1.16137	4.00384e-07	0.726583	-1.20815	4.80626e-06	-0.954141	-1.09321
38501166	rs1337607	1.77921e-08	-1.35326	-1.15598	3.93551e-07	0.707773	-1.20656	4.79457e-06	-0.964757	-1.08503
38501354	rs117245638	2.24571e-06	2.32879	-1.88034e-10	4.65029e-07	-0.331895	-1.88034e-10	0.000114219	1.12085	-1.88034e-10
38501930	rs4943549	3.84942e-08	-1.63564	-0.101839	1.01822e-07	-1.50364	-0.347127	1.31437e-05	-1.49276	0.45143
38501932	rs34544559	2.39873e-08	-1.02564	-1.18482	1.10788e-06	1.71846	-1.18225	7.25128e-06	-0.50007	-1.13602
38501939	rs75813394	6.85987e-08	-1.23662e-10	-1.15971	2.22758e-07	-1.23662e-10	-1.06791	1.14084e-05	-1.23662e-10	-1.18291
38502024	rs817731	5.2676e-08	-1.42383	-1.88034e-10	1.4387e-07	-1.50508	-1.88034e-10	8.2849e-06	-1.50283	-1.88034e-10
38502247	rs817729	2.50902e-08	-0.992558	-1.17295	1.28871e-06	1.85728	-1.16988	7.95041e-06	-0.42713	-1.11691
38502448	rs9566277	9.09716e-08	-1.23662e-10	-0.877439	2.55731e-07	-1.23662e-10	-0.92987	1.3462e-05	-1.23662e-10	-1.01739
38502613	rs9548111	5.16965e-08	-1.70775	0.265157	2.13013e-07	-1.49882	0.386179	8.15296e-06	-1.74266	0.223778
38502731	rs76064223	6.55902e-08	-1.23662e-10	-1.20456	2.19134e-07	-1.23662e-10	-1.08431	1.11297e-05	-1.23662e-10	-1.20765
38502892	rs117323021	7.01375e-08	-1.13753	-1.88034e-10	1.13675e-07	-1.74065	-1.88034e-10	7.97216e-06	-1.54131	-1.88034e-10
38503153	rs76860803	3.97149e-08	-1.70626	-1.88034e-10	1.33635e-07	-1.57888	-1.88034e-10	6.54383e-06	-1.73874	-1.88034e-10
38503272	rs1953688	2.69224e-08	-1.18183	-0.913198	4.97384e-07	0.612396	-0.877028	4.14277e-05	0.721155	-0.614469
38503629	rs17275583	6.52061e-08	-1.21043	-1.88034e-10	2.65814e-07	-0.8912	-1.88034e-10	1.17028e-05	-1.15744	-1.88034e-10
38504078	rs4943550	7.95812e-08	-1.35395	0.342744	1.6387e-07	-1.74209	0.367167	8.30457e-06	-1.74191	0.241446
38504090	rs4943551	1.81235e-08	-1.34573	-1.14504	4.02485e-07	0.726583	-1.20292	4.91418e-06	-0.954141	-1.071
38504142	rs4943552	5.08614e-08	-1.70173	0.242847	2.11372e-07	-1.48334	0.362969	7.97335e-06	-1.74295	0.201784
38505164	rs9532133	4.14678e-08	-1.62034	-0.0427297	1.11628e-07	-1.48105	-0.277777	1.46903e-05	-1.46966	0.539585
38506043	rs2250585	5.3714e-08	-1.40431	-1.88034e-10	1.4632e-07	-1.4882	-1.88034e-10	8.42665e-06	-1.48587	-1.88034e-10
38506403	rs79894224	6.55386e-08	-1.23662e-10	-1.20535	2.19741e-07	-1.23662e-10	-1.08154	1.11248e-05	-1.23662e-10	-1.20809
38506441	rs77519365	6.60964e-08	-1.19687	-1.88034e-10	1.14618e-07	-1.73239	-1.88034e-10	8.47736e-06	-1.47987	-1.88034e-10
38506825	rs9315527	2.78178e-08	-1.17347	-0.888843	5.19704e-07	0.6295	-0.850235	4.37764e-05	0.738648	-0.576817
38507201	rs79342528	1.32293e-07	-1.23662e-10	-0.502967	4.15885e-07	-1.23662e-10	-0.443587	3.49312e-05	-1.23662e-10	-0.063884
38507412	rs6563572	1.8009e-08	-1.34573	-1.15138	4.01786e-07	0.726583	-1.20466	4.86218e-06	-0.954141	-1.08164
38507526	rs9548112	6.23901e-08	-1.25458	-1.88034e-10	2.1269e-07	-1.11416	-1.88034e-10	2.09236e-05	-0.576388	-1.88034e-10
38507554	rs77039616	6.55386e-08	-1.23662e-10	-1.20535	2.19741e-07	-1.23662e-10	-1.08154	1.11248e-05	-1.23662e-10	-1.20809
38507982	rs6563573	1.74961e-08	-1.39873	-1.12729	4.27825e-07	0.701825	-1.1171	4.80829e-06	-0.995573	-1.05135
38508150	rs6563574	1.71318e-08	-1.3976	-1.14945	3.5233e-07	0.594548	-1.20397	4.5289e-06	-1.02797	-1.07881
38508455	rs9576399	7.88385e-08	-1.23662e-10	-1.02058	2.5875e-07	-1.23662e-10	-0.918131	2.41161e-05	-1.23662e-10	-0.434385
38509895	rs4943553	3.50595e-08	-1.51499	-0.315953	1.06568e-07	-1.30606	-0.499157	1.29135e-05	-1.26821	0.209215
38510216	rs2068891	3.45442e-08	-1.52212	-0.323624	1.04798e-07	-1.31596	-0.505997	1.26579e-05	-1.27853	0.199551
38510356	rs80122997	6.37973e-08	-1.23228	-1.88034e-10	1.14114e-07	-1.7368	-1.88034e-10	8.27307e-06	-1.50426	-1.88034e-10
38510408	rs2068890	2.92842e-08	-0.993988	-1.01695	6.59509e-07	0.983047	-0.965546	5.23964e-05	1.09996	-0.758386
38510464	rs1337605	4.32814e-08	-0.438405	-1.18186	3.07082e-06	2.73352	-1.17781	1.57018e-05	0.267011	-1.1305
38510652	rs78773950	6.5299e-08	-1.23662e-10	-1.20901	2.15703e-07	-1.23662e-10	-1.10009	1.10953e-05	-1.23662e-10	-1.21074
38510772	rs961158	2.96328e-08	-0.972092	-1.02701	7.21608e-07	1.08436	-0.976874	5.63223e-05	1.18763	-0.7738
38511215	rs1337604	1.32607e-07	-0.378821	-0.121772	6.31432e-06	2.21587	0.0607099	0.000106824	0.687156	0.366757
38511248	rs77233272	7.01502e-08	-1.23662e-10	-1.13735	2.36048e-07	-1.23662e-10	-1.00996	1.16562e-05	-1.23662e-10	-1.16143
38511320	rs1337603	1.28179e-07	-0.412788	-0.121772	6.66787e-06	2.27035	0.0607099	0.000104003	0.660397	0.366757
38511675	rs6563575	2.8185e-08	-1.03225	-1.01695	6.12808e-07	0.909602	-0.965546	4.86097e-05	1.02494	-0.758386
38511845	rs7325031	2.85313e-08	-1.04259	-0.99439	6.16036e-07	0.889576	-0.940264	4.92762e-05	1.00449	-0.72431
38511858	rs10219814	5.84853e-08	-1.41642	0.0972086	3.2007e-07	-0.959414	0.253961	8.56957e-06	-1.57601	0.106959
38512088	rs150964058	9.54727e-08	-1.23662e-10	-0.829145	2.2646e-07	-1.23662e-10	-1.05143	1.2019e-05	-1.23662e-10	-1.13078
38512247	rs57078355	2.2568e-07	0.626602	-0.595471	2.17372e-07	-0.477476	-0.61491	0.172751	7.74607	0.696272
38512532	rs9548113	3.99221e-08	-1.35445	-0.346601	1.21862e-07	-1.14464	-0.526464	1.53163e-05	-1.0589	0.170549
38512564	rs7331031	5.61826e-08	-1.35938	-1.88034e-10	1.58684e-07	-1.40708	-1.88034e-10	9.09822e-06	-1.40919	-1.88034e-10
38513073	rs2247013	6.03956e-08	-1.28707	-1.88034e-10	1.74173e-07	-1.31395	-1.88034e-10	9.56795e-06	-1.35885	-1.88034e-10
38513218	rs945859	4.1189e-08	-0.478705	-1.19111	2.82107e-06	2.6586	-1.18772	1.47012e-05	0.216913	-1.14625
38513437	rs7996872	4.00279e-08	-1.34499	-0.353422	1.22555e-07	-1.1329	-0.532534	1.53764e-05	-1.04636	0.161924
38513940	rs9315528	1.25878e-07	-0.430901	-0.121772	6.46106e-06	2.23884	0.0607099	0.000101499	0.636029	0.366757
38514642	rs9603286	1.29458e-07	-0.430901	-0.0937287	6.65973e-06	2.23884	0.0909951	0.000104979	0.636029	0.400468
38514649	rs2485286	4.15569e-08	-0.465773	-1.19515	2.87728e-06	2.6827	-1.19209	1.48307e-05	0.233006	-1.15357
38514693	rs9532135	1.26609e-07	-0.430901	-0.11598	6.50162e-06	2.23884	0.0669675	0.000102209	0.636029	0.373726
38515459	rs7322764	2.43017e-08	-1.03418	-1.16326	8.56161e-07	1.43662	-1.15816	7.72284e-06	-0.471705	-1.10138
38515460	rs77573744	6.51593e-08	-1.23662e-10	-1.21115	2.12261e-07	-1.23662e-10	-1.11618	1.1082e-05	-1.23662e-10	-1.21194
38515658	rs139916421	1.13045e-07	-1.23662e-10	-0.660201	4.35413e-07	-1.23662e-10	-0.397699	2.0701e-05	-1.23662e-10	-0.587086
38516139	rs149883126	2.54802e-07	0.152502	-1.88034e-10	4.68849e-07	-0.323715	-1.88034e-10	1.73841e-05	-0.761709	-1.88034e-10
38516603	rs17210261	4.53254e-07	0.728467	-1.88034e-10	4.12405e-07	-0.451989	-1.88034e-10	0.0652707	7.46903	-1.88034e-10
38516824	rs79464684	1.22335e-08	-1.67399	-1.20982	3.94705e-08	-1.59656	-1.20188	2.4178e-06	-1.52446	-1.20995
38517070	rs9576402	3.91072e-08	-0.518418	-1.20326	2.58427e-06	2.58422	-1.20102	1.36655e-05	0.167389	-1.16978
38517523	rs11839420	3.50012e-08	-1.46341	-0.369193	1.10791e-07	-1.23567	-0.530679	1.32256e-05	-1.19494	0.159833
38518238	rs7992543	2.4644e-08	-1.0139	-1.16955	8.87691e-07	1.47941	-1.16478	7.85937e-06	-0.444598	-1.11096
38518334	rs7994826	2.43945e-08	-1.02407	-1.16955	8.68872e-07	1.45798	-1.16478	7.7533e-06	-0.458186	-1.11096
38518415	rs17210436	2.73601e-08	-1.05194	-1.02696	5.93289e-07	0.871434	-0.959747	4.68621e-05	0.985951	-0.756007
38518459	rs9548114	5.33658e-08	-1.45966	0.048841	2.84153e-07	-1.02723	0.202753	7.91841e-06	-1.60649	0.0584102
38519281	rs2485287	1.67994e-08	-1.67398	-0.892663	5.88634e-08	-1.3686	-1.03017	4.41392e-06	-1.38334	-0.749158
38519792	rs75305506	3.89488e-08	-1.72574	-1.88034e-10	2.90271e-07	-0.803178	-1.88034e-10	9.75186e-06	-1.33981	-1.88034e-10
38519907	rs1556781	3.70615e-08	-0.570238	-1.20517	2.33821e-06	2.48632	-1.20317	1.27521e-05	0.102526	-1.1741
38520144	rs9548115	1.67988e-08	-1.73889	-0.827789	5.08377e-08	-1.56488	-0.980479	3.97014e-06	-1.56679	-0.67167
38520440	rs1337087	6.15094e-08	-1.2688	-1.88034e-10	1.77289e-07	-1.29621	-1.88034e-10	9.72994e-06	-1.34206	-1.88034e-10
38521053	rs181224227	4.41919e-08	-1.59944	-1.88034e-10	1.13584e-07	-1.74145	-1.88034e-10	6.89859e-06	-1.68595	-1.88034e-10
38521085	rs7327323	2.41885e-08	-1.02407	-1.17804	8.61112e-07	1.45798	-1.17375	7.65059e-06	-0.458186	-1.1243
38521131	rs2485288	5.78476e-08	-1.33017	-1.88034e-10	1.56114e-07	-1.42341	-1.88034e-10	8.99319e-06	-1.4208	-1.88034e-10
38521254	rs144344213	6.51116e-08	-1.23662e-10	-1.21188	1.92953e-07	-1.23662e-10	-1.21155	1.1232e-05	-1.23662e-10	-1.1985
38521548	rs75977831	5.93404e-08	-1.3047	-1.88034e-10	1.16313e-07	-1.71771	-1.88034e-10	8.96019e-06	-1.42447	-1.88034e-10
38522661	rs150351558	6.51309e-08	-1.23662e-10	-1.21159	2.11185e-07	-1.23662e-10	-1.12126	1.10806e-05	-1.23662e-10	-1.21207
38522731	rs9548117	2.52066e-08	-1.40303	-0.75785	9.71964e-08	-0.894098	-1.00316	3.78769e-06	-1.55366	-0.731852
38522972	rs9576403	3.84248e-08	-1.34775	-0.391535	1.16254e-07	-1.15923	-0.558987	1.33211e-05	-1.15035	0.122435
38523096	rs17210569	4.1811e-08	-1.65483	-1.88034e-10	1.19373e-07	-1.69174	-1.88034e-10	6.63441e-06	-1.725	-1.88034e-10
38523303	rs9315530	2.52896e-08	-1.40303	-0.754562	9.74136e-08	-0.894098	-1.00093	3.80052e-06	-1.55366	-0.728471
38523512	rs2257147	6.07118e-08	-1.28185	-1.88034e-10	1.75058e-07	-1.30888	-1.88034e-10	9.61393e-06	-1.35405	-1.88034e-10
38523618	rs11620108	7.61059e-08	-1.23266	0.176799	1.47854e-07	-1.72163	0.243856	7.63507e-06	-1.71718	0.132665
38524052	rs151312161	3.87059e-08	-1.73199	-1.88034e-10	1.19285e-07	-1.69248	-1.88034e-10	7.17138e-06	-1.64717	-1.88034e-10
38525641	rs116909575	6.511e-08	-1.23662e-10	-1.21191	1.93307e-07	-1.23662e-10	-1.20971	1.12602e-05	-1.23662e-10	-1.19599
38527337	rs7490087	3.69835e-08	-1.35758	-0.419938	1.12001e-07	-1.17119	-0.584299	1.26925e-05	-1.1624	0.0861438
38527413	rs9576404	2.56293e-06	3.44164	-0.980718	9.50564e-06	3.62039	-0.934749	0.00276486	4.54257	-0.235087
38527553	rs17210689	3.36625e-07	0.430982	-1.88034e-10	3.71717e-07	-0.555862	-1.88034e-10	0.0400641	6.98097	-1.88034e-10
38527667	rs2323664	2.34558e-08	-1.04421	-1.18866	8.15861e-07	1.41533	-1.18508	7.31668e-06	-0.485153	-1.14196
38527975	rs75300170	7.6493e-08	-1.24094	0.190154	1.4964e-07	-1.72329	0.257528	7.72188e-06	-1.71901	0.145806
38528141	rs1544142	2.34299e-08	-1.04421	-1.18976	8.14893e-07	1.41533	-1.18627	7.30263e-06	-0.485153	-1.14388
38528572	rs75829717	6.51173e-08	-1.23662e-10	-1.2118	2.10569e-07	-1.23662e-10	-1.12418	1.10814e-05	-1.23662e-10	-1.212
38528879	rs111501303	5.04063e-08	-0.522985	-0.944885	2.38757e-06	2.17883	-0.874793	0.000177251	2.20178	-0.641483
38529782	rs12428687	4.76017e-08	-1.52512	-1.88034e-10	1.13967e-07	-1.73809	-1.88034e-10	8.76007e-06	-1.44706	-1.88034e-10
38530019	rs2027247	4.019e-08	-1.27652	-0.417844	1.24906e-07	-1.07331	-0.573127	1.41215e-05	-1.0638	0.0942261
38530239	rs9603289	5.01818e-08	-0.543868	-0.928465	2.34241e-06	2.14132	-0.856375	0.000174832	2.16416	-0.617601
38530758	rs76503779	6.65729e-08	-1.23662e-10	-1.18969	1.93639e-07	-1.23662e-10	-1.208	1.11918e-05	-1.23662e-10	-1.20208
38531457	rs76926134	7.41432e-08	-1.23662e-10	-1.08199	2.08728e-07	-1.23662e-10	-1.13296	1.1541e-05	-1.23662e-10	-1.17136
38531499	rs9548118	4.30487e-08	-1.32771	-0.29794	1.28826e-07	-1.13494	-0.480592	1.54476e-05	-1.12587	0.246063
38531581	rs9548119	2.66108e-06	3.40969	-0.911192	9.87323e-06	3.5879	-0.864312	0.00311995	4.50739	-0.0790799
38531753	rs9576405	3.85265e-08	-0.531814	-1.20483	2.51348e-06	2.55901	-1.20358	1.34107e-05	0.150648	-1.17186
38531846	rs76631367	5.05199e-08	-0.522985	-0.942633	2.39362e-06	2.17883	-0.872263	0.000177835	2.20178	-0.638194
38531848	rs7994671	2.42408e-08	-1.03418	-1.16577	8.52281e-07	1.43662	-1.1627	7.71189e-06	-0.471705	-1.1028
38531977	rs79504886	6.51513e-08	-1.23662e-10	-1.21127	2.11989e-07	-1.23662e-10	-1.11746	1.10815e-05	-1.23662e-10	-1.21199
38532377	rs187211431	6.84596e-08	-1.23662e-10	-1.16174	2.10509e-07	-1.23662e-10	-1.12447	1.21896e-05	-1.23662e-10	-1.11668
38532648	rs9548120	2.67414e-08	-1.37123	-0.730544	1.0097e-07	-0.874654	-0.984516	4.00352e-06	-1.5263	-0.703786
38532949	rs79608396	6.51769e-08	-1.23662e-10	-1.21088	2.12812e-07	-1.23662e-10	-1.11359	1.10833e-05	-1.23662e-10	-1.21183
38533329	rs10161861	8.20737e-08	-1.20742	0.22705	1.56501e-07	-1.71622	0.295294	8.06967e-06	-1.71127	0.182118
38533692	rs117925427	2.96894e-08	-1.69045	-0.306745	9.53088e-08	-1.68289	-0.233979	4.62943e-06	-1.7019	-0.382933
38533930	rs2485482	5.90211e-08	-1.31009	-1.88034e-10	1.70328e-07	-1.33627	-1.88034e-10	9.36813e-06	-1.37995	-1.88034e-10
38534201	rs9548121	2.62363e-08	-1.39402	-0.726822	1.007e-07	-0.879893	-0.981955	3.93687e-06	-1.54692	-0.699962
38534499	rs2323665	2.60009e-08	-1.40303	-0.726822	9.92798e-08	-0.894098	-0.981955	3.91043e-06	-1.55366	-0.699962
38535107	rs9548122	4.84456e-08	-1.50754	-1.88034e-10	1.489e-07	-1.47072	-1.88034e-10	1.25831e-05	-1.08491	-1.88034e-10
38535325	rs117357157	1.64564e-06	2.0179	-1.88034e-10	2.24005e-06	1.24026	-1.88034e-10	0.000344762	2.22559	-1.88034e-10
38535766	rs117420824	9.7234e-08	-1.23662e-10	-0.810865	2.21549e-07	-1.23662e-10	-1.07335	1.25162e-05	-1.23662e-10	-1.09024
38535938	rs2265439	5.67611e-08	-1.34914	-1.88034e-10	1.64007e-07	-1.37409	-1.88034e-10	9.03978e-06	-1.41563	-1.88034e-10
38536003	rs78594580	1.45293e-07	-1.23662e-10	-0.409233	4.42972e-07	-1.23662e-10	-0.380489	2.6599e-05	-1.23662e-10	-0.336392
38536142	rs2265440	5.54353e-08	-1.37277	-1.88034e-10	1.50393e-07	-1.46074	-1.88034e-10	8.66223e-06	-1.45829	-1.88034e-10
38536297	rs1591673	2.48468e-08	-1.6822	-0.493059	9.80627e-08	-1.26045	-0.627933	8.33787e-06	-1.5242	0.0277378
38537018	rs9532136	3.7266e-08	-1.63059	-0.139317	2.63474e-07	-0.90303	0.0029914	6.06489e-06	-1.68426	-0.13049
38537089	rs9566279	5.45762e-08	-0.177872	-1.21052	3.64406e-06	2.93687	-1.21001	2.11349e-05	0.637968	-1.20431
38537408	rs73466440	6.02225e-08	-0.482881	-0.807059	3.33809e-06	2.30056	-0.6614	0.000256836	2.36794	-0.436764
38537773	rs7336536	2.50187e-08	-1.6822	-0.486164	9.86741e-08	-1.26045	-0.621717	8.41366e-06	-1.5242	0.0367857
38537902	rs77297826	6.51218e-08	-1.23662e-10	-1.21173	2.09612e-07	-1.23662e-10	-1.12874	1.10806e-05	-1.23662e-10	-1.21207
38538217	rs2485483	5.86303e-08	-0.105138	-1.2116	4.1748e-06	3.07413	-1.2113	2.36969e-05	0.748974	-1.2009
38538467	rs116903209	5.33015e-08	-1.41202	-1.88034e-10	1.19862e-07	-1.68765	-1.88034e-10	7.8751e-06	-1.55356	-1.88034e-10
38538986	rs4608212	1.74574e-08	-1.55294	-0.975286	4.85026e-08	-1.49353	-1.09885	4.78942e-06	-1.21395	-0.83691
38539529	rs74335196	6.52005e-08	-1.23662e-10	-1.21052	2.12234e-07	-1.23662e-10	-1.11631	1.10868e-05	-1.23662e-10	-1.21151
38540075	rs74494130	6.51061e-08	-1.23662e-10	-1.21197	2.08624e-07	-1.23662e-10	-1.13346	1.10808e-05	-1.23662e-10	-1.21205
38540165	rs1337086	6.32701e-08	-1.4508	0.210231	5.58502e-07	-0.522158	0.373422	9.80024e-06	-1.55525	0.220393
38540166	rs1577781	6.37827e-08	-1.44273	0.210231	5.67759e-07	-0.50572	0.373422	9.86394e-06	-1.54877	0.220393
38540370	rs12584914	1.95716e-06	3.12354	-0.932272	5.98301e-07	1.01911	-1.09901	0.000237482	3.02154	-1.16871
38541196	rs2225872	5.94606e-08	-1.49106	0.188392	4.8533e-07	-0.639525	0.350359	9.25712e-06	-1.59035	0.198476
38541390	rs1577780	5.56283e-08	-1.36929	-1.88034e-10	1.51242e-07	-1.45512	-1.88034e-10	8.72493e-06	-1.45108	-1.88034e-10
38541579	rs74808691	6.51541e-08	-1.23662e-10	-1.21123	2.10896e-07	-1.23662e-10	-1.12263	1.10825e-05	-1.23662e-10	-1.21189
38541862	rs77663064	6.51061e-08	-1.23662e-10	-1.21197	2.08624e-07	-1.23662e-10	-1.13346	1.10808e-05	-1.23662e-10	-1.21205
38542152	rs2265458	5.4733e-08	-1.49826	0.112741	4.35073e-07	-0.668875	0.270395	8.30823e-06	-1.62257	0.12255
38542155	rs76309638	1.11718e-07	-1.23662e-10	-0.672008	2.95161e-07	-1.23662e-10	-0.786473	1.91547e-05	-1.23662e-10	-0.66472
38542527	rs2245075	5.36229e-08	-1.52268	0.116665	4.13065e-07	-0.724934	0.274545	8.22488e-06	-1.63659	0.126488
38542528	rs2245074	5.36229e-08	-1.52268	0.116665	4.13065e-07	-0.724934	0.274545	8.22488e-06	-1.63659	0.126488
38542559	rs140953522	7.69244e-08	-1.04516	-1.88034e-10	1.28444e-07	-1.6185	-1.88034e-10	9.4069e-06	-1.37582	-1.88034e-10
38542599	rs2245073	5.7061e-08	-1.47813	0.13427	4.62026e-07	-0.631536	0.293163	8.64005e-06	-1.60501	0.144157
38542845	rs1337647	5.7061e-08	-1.47813	0.13427	4.62026e-07	-0.631536	0.293163	8.64005e-06	-1.60501	0.144157
38543039	rs2485488	5.789e-08	-1.47813	0.148694	4.69125e-07	-0.631536	0.308412	8.76604e-06	-1.60501	0.158634
38543156	rs9532137	3.52492e-08	-1.68853	-0.137013	2.10467e-07	-1.13011	0.005444	5.77786e-06	-1.73506	-0.128176
38543320	rs9576406	6.21996e-08	-0.0459926	-1.21164	3.96956e-06	3.02427	-1.21186	2.22499e-05	0.675129	-1.19006
38543636	rs147457591	4.63943e-07	-1.23662e-10	0.751775	6.383e-07	-1.23662e-10	-0.0151861	0.000113721	-1.23662e-10	1.11648
38543813	rs2785959	5.74735e-08	-1.47813	0.141473	4.65558e-07	-0.631536	0.300779	8.70274e-06	-1.60501	0.151387
38544013	rs2256009	5.76813e-08	-1.47813	0.145081	4.67337e-07	-0.631536	0.304593	8.73431e-06	-1.60501	0.155008
38544994	rs140782338	6.52359e-08	-1.23662e-10	-1.20998	2.02792e-07	-1.23662e-10	-1.16181	1.11224e-05	-1.23662e-10	-1.2083
38545050	rs2485491	5.71527e-08	-1.46967	0.127411	4.66678e-07	-0.614264	0.28591	8.63352e-06	-1.59889	0.137273
38545248	rs140158226	4.51746e-08	-1.46197	-0.115486	1.15404e-07	-1.66974	-0.0558136	5.58266e-06	-1.74294	-0.154662
38545301	rs2485290	2.40366e-08	-1.51163	-0.696776	1.27333e-07	-0.674064	-0.953122	3.74235e-06	-1.62415	-0.673398
38545325	rs182107681	6.55815e-08	-1.23662e-10	-1.20469	1.92891e-07	-1.23662e-10	-1.21187	1.10806e-05	-1.23662e-10	-1.21207
38545750	rs146257174	6.51029e-08	-1.23662e-10	-1.21202	2.07638e-07	-1.23662e-10	-1.1382	1.10806e-05	-1.23662e-10	-1.21207
38545876	rs2095674	1.89943e-08	-1.55019	-0.893656	6.2568e-08	-1.46489	-0.87285	5.5277e-06	-1.17909	-0.7284
38546169	rs71423167	6.43823e-08	-0.0157557	-1.20739	4.19122e-06	3.07486	-1.20811	2.34798e-05	0.711198	-1.17232
38546176	rs4508312	2.07317e-08	-1.48897	-0.867354	6.87232e-08	-1.39221	-0.851701	6.28045e-06	-1.07738	-0.702447
38546712	rs142584887	1.19406e-07	-1.23662e-10	-0.60546	3.30792e-07	-1.23662e-10	-0.672506	2.8625e-05	-1.23662e-10	-0.262986
38547029	rs61955037	2.75021e-08	-1.69669	-0.37704	1.37629e-07	-1.32645	-0.22298	9.35643e-06	-1.5662	0.184995
38547063	rs112941991	2.7145e-08	-1.712	-0.374798	9.99532e-08	-1.35681	-0.512482	9.19193e-06	-1.59224	0.193302
38547170	rs137933255	5.35107e-08	-0.539617	-0.868487	3.05871e-06	2.28874	-0.736987	0.000227956	2.33387	-0.521989
38547262	rs144628488	5.25764e-08	-0.55058	-0.875138	2.97003e-06	2.26865	-0.746321	0.000220497	2.31367	-0.535054
38547851	rs55634752	2.7987e-08	-1.69313	-0.36311	1.41209e-07	-1.31593	-0.207825	9.59213e-06	-1.55932	0.202996
38547855	rs9548129	3.44814e-08	-1.61948	-0.228087	2.38703e-07	-0.907171	-0.0916057	5.45618e-06	-1.70089	-0.219631
38548118	rs56346021	2.7987e-08	-1.69313	-0.36311	1.41209e-07	-1.31593	-0.207825	9.59213e-06	-1.55932	0.202996
38548172	rs2265459	5.96039e-08	-1.30027	-1.88034e-10	1.55331e-07	-1.42843	-1.88034e-10	9.88928e-06	-1.32581	-1.88034e-10
38548267	rs9603292	2.83955e-08	-1.68603	-0.355731	1.45274e-07	-1.29557	-0.199801	9.81484e-06	-1.54589	0.212518
38548336	rs9603294	2.81943e-08	-1.69313	-0.355731	1.42347e-07	-1.31593	-0.199801	9.6839e-06	-1.55932	0.212518
38548514	rs9576407	2.72026e-08	-1.6866	-0.398074	1.40895e-07	-1.2801	-0.245885	9.35838e-06	-1.53874	0.157748
38548930	rs9548130	2.789e-08	-1.68945	-0.370267	1.41615e-07	-1.30527	-0.215611	9.57071e-06	-1.55231	0.193751
38549149	rs9548131	2.77874e-08	-1.69313	-0.370267	1.40114e-07	-1.31593	-0.215611	9.50386e-06	-1.55932	0.193751
38549223	rs9548132	2.7987e-08	-1.69313	-0.36311	1.41209e-07	-1.31593	-0.207825	9.59213e-06	-1.55932	0.202996
38549290	rs9548133	1.95532e-08	-1.55019	-0.864654	6.4544e-08	-1.46489	-0.841757	5.6948e-06	-1.17909	-0.698618
38549502	rs9576408	1.94494e-08	-1.55019	-0.869978	6.41689e-08	-1.46489	-0.847586	5.65262e-06	-1.17909	-0.706053
38549908	rs9548134	1.97735e-08	-1.543	-0.860648	6.53731e-08	-1.45626	-0.83762	5.79317e-06	-1.16684	-0.693749
38549977	rs9548135	1.97735e-08	-1.543	-0.860648	6.53731e-08	-1.45626	-0.83762	5.79317e-06	-1.16684	-0.693749
38550242	rs2485492	5.54871e-08	-1.42599	0.0541534	4.5593e-07	-0.560035	0.20838	8.3145e-06	-1.56301	0.0637427
38550376	rs79811510	8.88505e-08	-1.23662e-10	-0.901031	2.43484e-07	-1.23662e-10	-0.978945	1.27299e-05	-1.23662e-10	-1.07331
38550594	rs1572503	3.37215e-08	-1.62459	-0.245257	2.3125e-07	-0.920563	-0.109933	5.34703e-06	-1.70385	-0.236875
38550637	rs2485291	6.47228e-08	-0.0151513	-1.20272	4.21379e-06	3.07587	-1.20375	2.37822e-05	0.711918	-1.16024
38551018	rs1556782	6.47437e-08	-0.0148286	-1.20272	4.48668e-06	3.13862	-1.20375	2.45987e-05	0.745672	-1.16024
38551164	rs1556783	2.78943e-08	-1.69669	-0.362879	1.39766e-07	-1.32645	-0.207574	9.52922e-06	-1.5662	0.203294
38551242	rs73449811	5.28326e-08	-0.560504	-0.860353	2.97202e-06	2.25043	-0.727431	0.00022188	2.29535	-0.510482
38551272	rs1011611	1.25865e-05	4.88619	-0.833802	1.23628e-06	1.67994	-1.03407	0.00104629	4.45232	-1.11659
38551635	rs2255148	5.51622e-08	-1.47017	0.0924664	4.39321e-07	-0.637707	0.248943	8.28293e-06	-1.60527	0.1022
38551659	rs1974265	2.75992e-08	-1.71743	-0.352767	9.99817e-08	-1.37668	-0.492332	9.34193e-06	-1.60455	0.221802
38551758	rs1556784	2.77253e-08	-1.71971	-0.345935	9.97307e-08	-1.38544	-0.486078	9.37425e-06	-1.60992	0.230624
38551822	rs9548136	4.01251e-08	-1.60027	-0.0957179	2.96582e-07	-0.831037	0.0493648	6.32089e-06	-1.68669	-0.0867128
38551825	rs1556785	2.82839e-08	-1.69024	-0.355458	1.41752e-07	-1.32041	-0.199504	9.6799e-06	-1.56008	0.21287
38552027	rs1337594	6.67568e-08	0.0150863	-1.20202	4.4346e-06	3.12628	-1.20308	2.46949e-05	0.747936	-1.1586
38552094	rs1337595	6.67568e-08	0.0150863	-1.20202	4.4346e-06	3.12628	-1.20308	2.46949e-05	0.747936	-1.1586
38552124	rs7986382	2.76457e-08	-1.71306	-0.355458	1.32103e-07	-1.39091	-0.199504	9.25139e-06	-1.60536	0.21287
38552205	rs1337596	6.5753e-08	-6.4516e-05	-1.20202	4.32409e-06	3.10104	-1.20308	2.42534e-05	0.729895	-1.1586
38552268	rs1337597	5.75876e-08	-1.33468	-1.88034e-10	1.50907e-07	-1.45733	-1.88034e-10	9.56458e-06	-1.3592	-1.88034e-10
38552371	rs76693364	1.36969e-07	-1.23662e-10	-0.468232	4.39718e-07	-1.23662e-10	-0.387862	2.68325e-05	-1.23662e-10	-0.327652
38552484	rs2485292	6.67568e-08	0.0150863	-1.20202	4.4346e-06	3.12628	-1.20308	2.46949e-05	0.747936	-1.1586
38552491	rs7988940	2.77253e-08	-1.71971	-0.345935	9.97307e-08	-1.38544	-0.486078	9.37425e-06	-1.60992	0.230624
38552673	rs2265441	5.46976e-08	-1.47863	0.0924664	4.31876e-07	-0.654798	0.248943	8.23347e-06	-1.61126	0.1022
38553009	rs76592209	1.24764e-07	-1.23662e-10	-0.56156	3.82058e-07	-1.23662e-10	-0.528423	2.28458e-05	-1.23662e-10	-0.488498
38553087	rs2485293	1.56169e-07	-0.51122	0.174174	1.88725e-05	2.87979	0.491675	0.000125479	0.46128	0.753593
38553210	rs117108299	2.72912e-06	2.52375	-1.88034e-10	6.06962e-06	2.23706	-1.88034e-10	0.000655186	2.86765	-1.88034e-10
38553234	rs117714896	3.84681e-07	-1.23662e-10	0.564428	4.69265e-07	-1.23662e-10	-0.322828	8.28654e-05	-1.23662e-10	0.799952
38553401	rs76146049	6.51375e-08	-1.23662e-10	-1.21149	2.04007e-07	-1.23662e-10	-1.15584	1.10994e-05	-1.23662e-10	-1.21037
38553709	rs2243573	1.67002e-07	-0.457045	0.187066	2.1251e-05	2.9842	0.505964	0.00013697	0.533556	0.768939
38554022	rs144501082	6.71713e-08	-1.18074	-1.88034e-10	2.89527e-07	-0.805746	-1.88034e-10	1.46426e-05	-0.933333	-1.88034e-10
38554297	rs77417807	6.5191e-08	-1.23662e-10	-1.21066	2.03622e-07	-1.23662e-10	-1.15773	1.1115e-05	-1.23662e-10	-1.20897
38554435	rs79273660	2.00841e-07	-0.0854734	-1.88034e-10	4.39843e-07	-0.387577	-1.88034e-10	1.41025e-05	-0.970914	-1.88034e-10
38554615	rs372569583	5.02315e-08	-1.47134	-1.88034e-10	1.25825e-07	-1.6391	-1.88034e-10	7.62525e-06	-1.5858	-1.88034e-10
38554670	rs75028998	8.62268e-08	-1.23662e-10	-0.931005	2.38383e-07	-1.23662e-10	-1.00012	1.52703e-05	-1.23662e-10	-0.891357
38555160	rs141200708	3.32038e-07	0.417265	-1.88034e-10	3.6797e-07	-0.565993	-1.88034e-10	0.0389773	6.95347	-1.88034e-10
38555233	rs2485294	6.70126e-08	0.0150863	-1.19819	4.45074e-06	3.12628	-1.19945	2.49036e-05	0.747936	-1.15019
38555503	rs2485295	6.70126e-08	0.0150863	-1.19819	4.45074e-06	3.12628	-1.19945	2.49036e-05	0.747936	-1.15019
38555627	rs9548138	2.83008e-08	-1.71814	-0.326956	1.33825e-07	-1.40893	-0.168537	9.4905e-06	-1.61654	0.249562
38556245	rs7985234	2.83008e-08	-1.71814	-0.326956	1.33825e-07	-1.40893	-0.168537	9.4905e-06	-1.61654	0.249562
38556807	rs2039672	2.81552e-08	-1.72652	-0.323731	9.89251e-08	-1.41389	-0.465737	9.48259e-06	-1.62705	0.259239
38557085	rs2243570	5.40723e-08	-1.49367	0.0960049	4.20374e-07	-0.685536	0.252687	8.17605e-06	-1.62181	0.105751
38557249	rs117065595	1.38475e-07	-0.457296	-1.88034e-10	2.76477e-06	1.45072	-1.88034e-10	0.000129981	1.25012	-1.88034e-10
38557462	rs7322666	2.81552e-08	-1.72652	-0.323731	9.89251e-08	-1.41389	-0.465737	9.48259e-06	-1.62705	0.259239
38557785	rs9576409	6.39007e-08	-0.0317039	-1.19895	4.11346e-06	3.0482	-1.20017	2.35151e-05	0.69218	-1.1518
38557849	rs9548139	6.51858e-08	-1.21074	-1.88034e-10	1.46944e-07	-1.48394	-1.88034e-10	6.87257e-06	-1.68973	-1.88034e-10
38558082	rs74594128	6.51255e-08	-1.23662e-10	-1.21167	2.04412e-07	-1.23662e-10	-1.15386	1.10958e-05	-1.23662e-10	-1.2107
38558378	rs79854548	6.51029e-08	-1.23662e-10	-1.21202	2.05674e-07	-1.23662e-10	-1.1477	1.10873e-05	-1.23662e-10	-1.21147
38558586	rs2152847	2.85954e-08	-1.72298	-0.311764	1.33563e-07	-1.42738	-0.152046	9.56917e-06	-1.62779	0.269067
38558693	rs73449825	5.08943e-08	-0.600768	-0.857467	2.7686e-06	2.17615	-0.724044	0.000206749	2.22065	-0.506408
38559319	rs2485296	4.20561e-08	-0.739347	-0.909634	1.12277e-07	-0.890332	-0.862697	5.23122e-06	-1.09881	-0.863814
38559606	rs60128542	5.08943e-08	-0.600768	-0.857467	2.7686e-06	2.17615	-0.724044	0.000206749	2.22065	-0.506408
38559659	rs56695117	5.08943e-08	-0.600768	-0.857467	2.7686e-06	2.17615	-0.724044	0.000206749	2.22065	-0.506408
38560606	rs142974543	9.56213e-08	-0.82759	-1.88034e-10	1.41283e-07	-1.52323	-1.88034e-10	1.29374e-05	-1.05714	-1.88034e-10
38560698	rs117225560	1.62908e-08	-1.55905	-1.03833	5.61596e-08	-1.47619	-0.969608	2.64776e-06	-1.55581	-1.08774
38560866	rs2251159	5.93084e-08	-1.30524	-1.88034e-10	1.54683e-07	-1.43262	-1.88034e-10	9.84169e-06	-1.33064	-1.88034e-10
38560929	rs9576411	2.49045e-08	-1.72298	-0.449962	1.17238e-07	-1.42738	-0.28241	8.08974e-06	-1.62779	0.101117
38561188	rs112491012	8.66464e-08	-0.92615	-1.88034e-10	1.35431e-07	-1.56553	-1.88034e-10	1.02682e-05	-1.28821	-1.88034e-10
38561474	rs2251138	6.87273e-08	0.0318263	-1.18967	4.61393e-06	3.15411	-1.19127	2.58369e-05	0.767854	-1.13332
38561502	rs2251137	6.86545e-08	0.0318263	-1.19073	4.60922e-06	3.15411	-1.19229	2.57853e-05	0.767854	-1.13531
38561624	rs61500105	4.92482e-08	-0.630759	-0.860353	2.60969e-06	2.12042	-0.727431	0.000194686	2.16461	-0.510482
38561772	rs60659226	5.02569e-08	-0.610485	-0.860353	2.70997e-06	2.15813	-0.727431	0.000202211	2.20253	-0.510482
38562000	rs4941882	2.86128e-08	-1.72925	-0.304884	1.3102e-07	-1.45406	-0.144582	9.50178e-06	-1.64367	0.277888
38562315	rs8000837	6.31118e-08	-0.0466247	-1.19645	4.02153e-06	3.02321	-1.19779	2.32212e-05	0.674375	-1.14657
38562871	rs9548141	3.60791e-08	-1.67223	-0.130041	2.33875e-07	-1.03207	0.0128628	5.86418e-06	-1.72723	-0.121175
38562994	rs141596091	9.18277e-08	-1.23662e-10	-0.868072	3.38244e-07	-1.23662e-10	-0.650226	1.65273e-05	-1.23662e-10	-0.812254
38564050	rs78254398	6.51117e-08	-1.23662e-10	-1.21188	2.05034e-07	-1.23662e-10	-1.15082	1.10911e-05	-1.23662e-10	-1.21112
38564273	rs117142960	8.58881e-08	-1.23662e-10	-0.934941	3.12953e-07	-1.23662e-10	-0.72794	2.41568e-05	-1.23662e-10	-0.432699
38564315	rs9532141	2.89132e-08	-1.73419	-0.289499	1.29978e-07	-1.47873	-0.127899	9.55384e-06	-1.65791	0.297586
38564364	rs75963640	6.5169e-08	-1.23662e-10	-1.211	2.03204e-07	-1.23662e-10	-1.15979	1.1108e-05	-1.23662e-10	-1.2096
38564962	rs73449830	4.80151e-08	-0.640351	-0.876119	2.51632e-06	2.10253	-0.745969	0.000186989	2.14661	-0.532824
38564987	rs75384305	6.51443e-08	-1.23662e-10	-1.21138	2.03807e-07	-1.23662e-10	-1.15682	1.11014e-05	-1.23662e-10	-1.2102
38565127	rs12428838	3.83796e-08	-1.68021	-0.0602464	2.43887e-07	-1.0579	0.0806117	6.39355e-06	-1.73087	-0.0311094
38566059	rs817734	6.52498e-08	-0.0151513	-1.19461	4.24645e-06	3.07587	-1.19603	2.41993e-05	0.711918	-1.14286
38566064	rs142720196	6.52271e-08	-1.23662e-10	-1.21011	1.9286e-07	-1.23662e-10	-1.21203	1.11404e-05	-1.23662e-10	-1.20669
38566326	rs78074877	4.15611e-08	-1.66082	-1.88034e-10	1.18261e-07	-1.7011	-1.88034e-10	6.92735e-06	-1.68179	-1.88034e-10
38566571	rs9548143	2.80577e-08	-1.73771	-0.316008	9.37387e-08	-1.47483	-0.458657	9.24882e-06	-1.66194	0.269174
38566962	rs817732	5.98027e-08	-1.29693	-1.88034e-10	1.49396e-07	-1.46739	-1.88034e-10	9.56619e-06	-1.35903	-1.88034e-10
38566978	rs73449837	4.69335e-08	-0.649901	-0.889354	2.4335e-06	2.08467	-0.761582	0.000180228	2.12865	-0.551698
38567009	rs9548145	1.48663e-08	-1.59063	-1.09827	3.61557e-08	-1.72547	-1.16069	2.74761e-06	-1.39589	-1.21064
38567175	rs9594248	3.85858e-08	-1.67223	-0.0628712	2.51185e-07	-1.03207	0.0842658	6.2733e-06	-1.72723	-0.0537349
38567364	rs1832329	2.58448e-08	-1.73783	-0.39804	1.01678e-07	-1.60634	-0.245848	7.76641e-06	-1.72525	0.157792
38567407	rs77192865	6.51317e-08	-1.23662e-10	-1.21158	2.04194e-07	-1.23662e-10	-1.15492	1.10977e-05	-1.23662e-10	-1.21053
38567803	rs9566283	2.85669e-08	-1.73526	-0.300483	9.65879e-08	-1.45867	-0.444867	9.41557e-06	-1.65296	0.278057
38567889	rs9548146	3.56396e-08	-1.68558	-0.12895	2.0639e-07	-1.09919	-0.0450392	5.8135e-06	-1.73426	-0.122827
38567915	rs2485494	6.41806e-08	-0.0316726	-1.19461	4.13077e-06	3.04825	-1.19603	2.37273e-05	0.692218	-1.14286
38567952	rs112856120	8.59514e-08	-0.934203	-1.88034e-10	1.34925e-07	-1.56927	-1.88034e-10	1.02068e-05	-1.29421	-1.88034e-10
38568017	rs7999240	2.89736e-08	-1.73526	-0.286347	9.78936e-08	-1.45867	-0.431439	9.69439e-06	-1.65296	0.30724
38568216	rs9548147	3.31874e-08	-1.68558	-0.200236	2.0294e-07	-1.09919	-0.0618996	5.42679e-06	-1.73426	-0.191662
38568273	rs73449842	4.69006e-08	-0.640351	-0.899606	2.44748e-06	2.10253	-0.773709	0.000180815	2.14661	-0.566399
38568693	rs9315532	3.86793e-08	-1.67609	-0.0565901	2.4976e-07	-1.04443	0.0909364	6.30168e-06	-1.72902	-0.0474288
38568797	rs2247531	6.427e-08	-0.0308807	-1.19401	4.65077e-06	3.16599	-1.19519	2.64418e-05	0.796947	-1.13927
38568798	rs2247530	6.05746e-08	-1.28411	-1.88034e-10	1.50913e-07	-1.45729	-1.88034e-10	9.68075e-06	-1.34713	-1.88034e-10
38569242	rs2485298	6.41513e-08	-0.0316726	-1.19507	4.1295e-06	3.04825	-1.19634	2.37472e-05	0.692218	-1.14202
38569255	rs2485495	6.42121e-08	-0.0316726	-1.19412	4.13326e-06	3.04825	-1.19543	2.37925e-05	0.692218	-1.14011
38569862	rs78946914	6.51001e-08	-1.23662e-10	-1.21206	2.0606e-07	-1.23662e-10	-1.14583	1.10906e-05	-1.23662e-10	-1.21117
38570806	rs143991196	5.309e-08	-1.416	-1.88034e-10	1.13816e-07	-1.73941	-1.88034e-10	7.29584e-06	-1.62996	-1.88034e-10
38570831	rs9532142	3.36173e-08	-1.682	-0.190948	2.07407e-07	-1.08731	-0.0519983	5.48547e-06	-1.73283	-0.182335
38571057	rs117976332	3.90355e-08	-1.72352	-1.88034e-10	1.1476e-07	-1.73115	-1.88034e-10	6.52208e-06	-1.74207	-1.88034e-10
38571535	rs143975570	6.52357e-08	-1.23662e-10	-1.20998	1.93142e-07	-1.23662e-10	-1.21057	1.11047e-05	-1.23662e-10	-1.20989
38572769	rs863660	2.59029e-08	-1.73937	-0.394256	1.04193e-07	-1.58675	-0.241001	7.89067e-06	-1.72061	0.169029
38572893	rs58593145	4.49242e-08	-0.688634	-0.894375	2.24928e-06	2.01189	-0.767518	0.000166305	2.05545	-0.558889
38573003	rs118116040	6.54591e-08	-1.23662e-10	-1.20656	1.93832e-07	-1.23662e-10	-1.207	1.10878e-05	-1.23662e-10	-1.21142
38573313	rs9603299	8.16907e-08	-1.01959	0.0345394	6.73572e-06	2.00471	0.336471	5.46175e-05	-0.203523	0.586611
38573577	rs117416760	7.2886e-08	-1.23662e-10	-1.09909	2.44682e-07	-1.23662e-10	-0.974036	1.28792e-05	-1.23662e-10	-1.06165
38573763	rs7992568	4.46306e-08	-0.688634	-0.900932	2.22878e-06	2.01189	-0.77667	0.000164218	2.05545	-0.571521
38574545	rs74523237	6.51773e-08	-1.23662e-10	-1.21087	2.03029e-07	-1.23662e-10	-1.16065	1.11101e-05	-1.23662e-10	-1.20941
38575137	rs817724	6.63386e-08	-6.4516e-05	-1.19315	4.36141e-06	3.10104	-1.19449	2.47539e-05	0.729895	-1.13818
38575428	rs146280290	7.38067e-08	-1.23662e-10	-1.08654	2.3508e-07	-1.23662e-10	-1.01407	1.32519e-05	-1.23662e-10	-1.03312
38575502	rs139376128	6.51312e-08	-1.23662e-10	-1.21158	2.04208e-07	-1.23662e-10	-1.15485	1.10976e-05	-1.23662e-10	-1.21054
38575971	rs2244000	5.99571e-08	-1.29436	-1.88034e-10	1.497e-07	-1.46536	-1.88034e-10	9.5891e-06	-1.35664	-1.88034e-10
38575981	rs144867238	8.05137e-08	-1.23662e-10	-0.999559	2.2944e-07	-1.23662e-10	-1.03835	1.27076e-05	-1.23662e-10	-1.07506
38577056	rs7337322	4.72632e-08	-0.649901	-0.882352	2.45547e-06	2.08467	-0.752593	0.000182593	2.12865	-0.538661
38577187	rs74388801	6.51029e-08	-1.23662e-10	-1.21202	2.05674e-07	-1.23662e-10	-1.1477	1.10873e-05	-1.23662e-10	-1.21147
38577232	rs117654021	4.31221e-08	-1.62395	-1.88034e-10	1.15997e-07	-1.72043	-1.88034e-10	7.22721e-06	-1.63941	-1.88034e-10
38577368	rs9576414	5.38764e-08	-0.203593	-1.1977	3.50044e-06	2.88552	-1.19887	2.09043e-05	0.570166	-1.14748
38577693	rs2485497	5.9788e-08	-0.100296	-1.19688	4.18522e-06	3.0634	-1.19808	2.3758e-05	0.696411	-1.14576
38577825	rs75536438	6.50999e-08	-1.23662e-10	-1.21206	2.06111e-07	-1.23662e-10	-1.14558	1.10852e-05	-1.23662e-10	-1.21165
38578524	rs9315533	4.00838e-08	-1.66	-0.0370132	2.67288e-07	-0.99435	0.108683	6.45164e-06	-1.7212	-0.0317275
38579452	rs7326544	2.56955e-08	-1.74239	-0.399284	8.21556e-08	-1.5315	-0.533878	8.12751e-06	-1.68921	0.167202
38579500	rs117758330	6.50991e-08	-1.23662e-10	-1.21208	2.06556e-07	-1.23662e-10	-1.14342	1.10835e-05	-1.23662e-10	-1.21181
38579686	rs9548148	3.8291e-08	-1.74277	-1.88034e-10	2.02012e-07	-1.16567	-1.88034e-10	6.7534e-06	-1.70722	-1.88034e-10
38579790	rs1591672	6.01602e-08	-0.0841019	-1.20687	4.26598e-06	3.09107	-1.20664	2.36722e-05	0.716136	-1.1691
38580307	rs2485501	5.83327e-08	-0.11495	-1.20687	4.04673e-06	3.03831	-1.20664	2.27988e-05	0.678546	-1.1691
38580940	rs141901796	6.51319e-08	-1.23662e-10	-1.21157	1.92871e-07	-1.23662e-10	-1.21197	1.1087e-05	-1.23662e-10	-1.21149
38581214	rs76348335	1.02621e-07	-1.23662e-10	-0.756947	2.65851e-07	-1.23662e-10	-0.891059	1.38361e-05	-1.23662e-10	-0.989981
38581321	rs77732861	6.51082e-08	-1.23662e-10	-1.21193	2.05246e-07	-1.23662e-10	-1.14979	1.10897e-05	-1.23662e-10	-1.21125
38581374	rs76077910	5.1677e-08	-0.656778	-0.786194	2.67193e-06	2.07179	-0.655234	0.000205441	2.1157	-0.40781
38581411	rs78096556	6.51042e-08	-1.23662e-10	-1.212	2.07471e-07	-1.23662e-10	-1.139	1.10813e-05	-1.23662e-10	-1.21201
38582046	rs73449868	5.04883e-08	-0.69513	-0.771114	2.52907e-06	1.99962	-0.63801	0.000195047	2.04311	-0.387136
38582178	rs2250286	5.74168e-08	-0.12954	-1.20811	3.94172e-06	3.01328	-1.20791	2.23136e-05	0.660744	-1.17281
38582200	rs73449871	4.95742e-08	-0.698321	-0.786194	2.48836e-06	2.00062	-0.655234	0.000187455	2.02408	-0.40781
38582721	rs79801006	6.51029e-08	-1.23662e-10	-1.21202	2.05674e-07	-1.23662e-10	-1.1477	1.10873e-05	-1.23662e-10	-1.21147
38582948	rs1981172	2.57046e-08	-1.74203	-0.399284	8.26228e-08	-1.52583	-0.533878	8.13835e-06	-1.68788	0.167202
38582994	rs113982010	4.30653e-08	-1.49883	-0.126437	1.15903e-07	-1.65241	-0.0688235	5.50598e-06	-1.74287	-0.168558
38583165	rs144116884	6.53922e-08	-1.23662e-10	-1.20758	1.93445e-07	-1.23662e-10	-1.209	1.12746e-05	-1.23662e-10	-1.19471
38584272	rs9548149	3.83786e-08	-1.74049	-1.88034e-10	1.8334e-07	-1.26265	-1.88034e-10	6.65074e-06	-1.72254	-1.88034e-10
38584905	rs9548150	3.16471e-08	-1.67964	-0.2537	1.86664e-07	-1.12298	-0.121708	5.12888e-06	-1.73345	-0.248926
38585063	rs74336039	6.50995e-08	-1.23662e-10	-1.21207	2.06782e-07	-1.23662e-10	-1.14233	1.10828e-05	-1.23662e-10	-1.21187
38585193	rs35971329	5.27517e-08	-0.218629	-1.20376	3.3946e-06	2.85942	-1.20347	2.02499e-05	0.551726	-1.16084
38585488	rs79203166	1.25787e-07	-1.23662e-10	-0.553395	3.96578e-07	-1.23662e-10	-0.491121	2.00681e-05	-1.23662e-10	-0.618135
38585759	rs9594252	3.74908e-08	-1.68155	-0.0823382	2.27794e-07	-1.10616	0.0606035	6.09236e-06	-1.73307	-0.0771553
38585865	rs9603302	4.38847e-08	-1.49459	-0.11183	1.13429e-07	-1.68898	-0.0538353	5.60177e-06	-1.73995	-0.154236
38586033	rs9566284	5.48103e-08	-0.187906	-1.1962	3.56007e-06	2.90096	-1.19742	2.08767e-05	0.568231	-1.14686
38586285	rs1890121	6.51037e-08	-1.23662e-10	-1.21201	2.06512e-07	-1.23662e-10	-1.14364	1.10869e-05	-1.23662e-10	-1.2115
38586381	rs9532143	2.57339e-08	-1.3596	-0.780576	1.90392e-06	1.69431	-0.616636	2.63581e-05	0.0384447	-0.383934
38586667	rs116925085	1.2096e-07	-1.23662e-10	-0.592523	3.80662e-07	-1.23662e-10	-0.532084	1.93367e-05	-1.23662e-10	-0.65526
38586735	rs117490714	6.19535e-08	-1.2616	-1.88034e-10	1.22963e-07	-1.66211	-1.88034e-10	8.65859e-06	-1.45871	-1.88034e-10
38587188	rs1538155	5.98839e-08	-0.0981468	-1.19743	4.16366e-06	3.05516	-1.195	2.32738e-05	0.677383	-1.14732
38587323	rs1538154	2.48812e-08	-1.7419	-0.431974	7.9395e-08	-1.51879	-0.580769	7.83352e-06	-1.66445	0.1056
38587347	rs1538153	6.00026e-08	-0.0981468	-1.19545	4.16652e-06	3.05516	-1.19431	2.33085e-05	0.677383	-1.14583
38587416	rs1538152	2.12994e-08	-1.40343	-0.925879	6.08237e-08	-1.30298	-1.06303	6.21894e-06	-1.01748	-0.772181
38588157	rs2265433	5.32214e-08	-0.986105	-0.427421	2.9788e-06	2.13321	-0.607931	3.07735e-05	-0.122083	-0.0685275
38588302	rs2323668	1.48903e-08	-1.51355	-1.17373	3.38705e-08	-1.74133	-1.21012	3.03172e-06	-1.32634	-1.18179
38588380	rs73172549	1.43203e-05	4.18145	-1.88034e-10	9.88814e-07	0.422512	-1.88034e-10	0.000591025	2.76459	-1.88034e-10
38588570	rs2485280	2.74104e-08	-1.59372	-0.483345	1.60922e-07	-0.927907	-0.465167	4.32216e-06	-1.66336	-0.490148
38588759	rs2039674	5.4445e-08	-0.20919	-1.1816	3.15394e-06	2.76249	-1.18007	2.0414e-05	0.519217	-1.12026
38588780	rs74933125	6.61625e-08	-1.23662e-10	-1.19587	1.9742e-07	-1.23662e-10	-1.18866	1.16315e-05	-1.23662e-10	-1.16355
38588933	rs1337600	6.12136e-08	-0.0819423	-1.19167	4.30005e-06	3.08281	-1.19042	2.39463e-05	0.697031	-1.13848
38589488	rs1933027	6.12767e-08	-0.0819423	-1.19064	4.30462e-06	3.08281	-1.18936	2.3993e-05	0.697031	-1.13654
38589756	rs2253490	2.70327e-08	-1.60511	-0.485829	1.56254e-07	-0.954831	-0.467682	4.27603e-06	-1.67162	-0.49262
38590030	rs73172551	4.47312e-08	-1.58731	-1.88034e-10	1.1538e-07	-1.72576	-1.88034e-10	8.48208e-06	-1.47931	-1.88034e-10
38590145	rs1361095	5.43996e-08	-0.93662	-0.45501	3.09584e-06	2.19593	-0.632109	3.16674e-05	-0.0600935	-0.101885
38590453	rs9548152	2.53035e-08	-1.7429	-0.414147	8.01165e-08	-1.52504	-0.565475	7.80048e-06	-1.70064	0.137558
38591184	rs67526118	5.69999e-08	-0.157452	-1.18748	3.79474e-06	2.95348	-1.18611	2.20187e-05	0.605326	-1.1307
38591257	rs35493490	5.7069e-08	-0.157452	-1.18627	3.79946e-06	2.95348	-1.18486	2.2067e-05	0.605326	-1.12851
38591534	rs117341845	6.51137e-08	-1.23662e-10	-1.21185	2.07202e-07	-1.23662e-10	-1.1403	1.10815e-05	-1.23662e-10	-1.21199
38591573	rs78931564	6.51181e-08	-1.23662e-10	-1.21178	2.07434e-07	-1.23662e-10	-1.13918	1.10811e-05	-1.23662e-10	-1.21203
38591728	rs112838635	3.95417e-08	-0.875443	-0.835187	1.97112e-06	1.8279	-0.715534	9.95404e-05	1.44658	-0.463282
38591739	rs9576415	5.71333e-08	-0.157452	-1.18515	3.80386e-06	2.95348	-1.18371	2.21116e-05	0.605326	-1.12649
38591834	rs9566285	5.71333e-08	-0.157452	-1.18515	3.80386e-06	2.95348	-1.18371	2.21116e-05	0.605326	-1.12649
38591855	rs2262399	5.48745e-08	-0.93662	-0.446317	3.11505e-06	2.19593	-0.625924	3.23481e-05	-0.0600935	-0.0806163
38592157	rs1577881	5.86858e-08	-0.143649	-1.17214	3.94744e-06	2.97722	-1.17039	2.29905e-05	0.622118	-1.1043
38592168	rs1577882	5.86858e-08	-0.143649	-1.17214	3.94744e-06	2.97722	-1.17039	2.29905e-05	0.622118	-1.1043
38592225	rs1093513	2.77369e-08	-1.58188	-0.483345	1.65388e-07	-0.900536	-0.465167	4.35996e-06	-1.65465	-0.490148
38592416	rs1093512	5.42527e-08	-0.223365	-1.17097	3.11184e-06	2.73817	-1.16919	2.04274e-05	0.501995	-1.10238
38592497	rs1577883	5.63987e-08	-0.172717	-1.18282	3.71397e-06	2.92718	-1.18132	2.17937e-05	0.586741	-1.12238
38592558	rs140484256	4.18946e-08	-1.65283	-1.88034e-10	1.26686e-07	-1.63228	-1.88034e-10	7.1348e-06	-1.65228	-1.88034e-10
38592616	rs2105125	5.72245e-08	-1.341	-1.88034e-10	2.72393e-07	-0.86675	-1.88034e-10	1.91099e-05	-0.667057	-1.88034e-10
38592807	rs145255368	1.06292e-07	-0.721792	-1.88034e-10	1.30472e-07	-1.60284	-1.88034e-10	1.20577e-05	-1.12756	-1.88034e-10
38592843	rs2095672	5.64663e-08	-0.172717	-1.18162	3.71853e-06	2.92718	-1.18009	2.18393e-05	0.586741	-1.1203
38593018	rs9548153	2.59534e-08	-1.74294	-0.388745	8.25643e-08	-1.51568	-0.544736	8.20891e-06	-1.69482	0.182779
38593133	rs7999781	3.38271e-08	-1.44542	-0.421303	8.20459e-08	-1.59749	-0.469228	4.17264e-06	-1.7233	-0.465413
38593296	rs143132415	7.5849e-08	-1.23662e-10	-1.05924	2.62517e-07	-1.23662e-10	-0.903679	1.73332e-05	-1.23662e-10	-0.764642
38593419	rs4340191	2.71615e-08	-1.64312	-0.443064	1.59467e-07	-0.977766	-0.424393	4.33767e-06	-1.69988	-0.450052
38593775	rs2265463	2.76051e-08	-1.57081	-0.499171	1.70178e-07	-0.855959	-0.48119	4.35324e-06	-1.64045	-0.505899
38594017	rs1093511	5.79857e-08	-0.893982	-0.433807	3.46083e-06	2.2895	-0.614232	3.4205e-05	0.00125948	-0.0861516
38594086	rs1933026	2.77807e-08	-1.74227	-0.321372	8.99484e-08	-1.49305	-0.481705	8.94051e-06	-1.68412	0.257449
38594526	rs2485502	2.88111e-08	-1.56264	-0.464591	1.76018e-07	-0.857229	-0.446182	4.50649e-06	-1.64027	-0.47148
38594658	rs189053172	6.77563e-08	-1.23662e-10	-1.17207	1.9621e-07	-1.23662e-10	-1.19481	1.11415e-05	-1.23662e-10	-1.20659
38594703	rs73172556	1.13308e-05	3.94729	-1.88034e-10	7.93022e-07	0.201856	-1.88034e-10	0.000457573	2.50867	-1.88034e-10
38595460	rs9548156	6.08728e-08	-0.8701	-0.409099	3.92908e-06	2.39547	-0.593307	3.76529e-05	0.0466165	-0.0354715
38595786	rs117488159	4.91368e-08	-1.49338	-1.88034e-10	2.29619e-07	-1.03757	-1.88034e-10	1.42196e-05	-0.962647	-1.88034e-10
38596233	rs12429115	5.79149e-08	-0.157452	-1.17156	3.8475e-06	2.95348	-1.1723	2.26492e-05	0.605326	-1.10247
38597248	rs145580472	6.51272e-08	-1.23662e-10	-1.21164	2.02763e-07	-1.23662e-10	-1.16196	1.11039e-05	-1.23662e-10	-1.20997
38597379	rs9532144	2.79471e-08	-1.61741	-0.440257	1.71271e-07	-0.909196	-0.421552	4.42611e-06	-1.68249	-0.447258
38597452	rs12853478	5.79328e-08	-0.157452	-1.17125	3.84868e-06	2.95348	-1.17199	2.26607e-05	0.605326	-1.10196
38597691	rs9548157	2.63685e-08	-1.7418	-0.374021	8.62734e-08	-1.485	-0.531473	8.491e-06	-1.68018	0.201924
38598354	rs2249628	2.79428e-08	-1.5562	-0.501629	1.71964e-07	-0.843031	-0.483679	4.36459e-06	-1.6354	-0.508345
38598517	rs2485283	2.84965e-08	-1.54965	-0.488556	1.76767e-07	-0.82872	-0.470443	4.44384e-06	-1.63041	-0.495334
38598713	rs2249615	2.83993e-08	-1.51763	-0.523986	1.7881e-07	-0.78135	-0.506319	4.42599e-06	-1.59918	-0.530595
38599179	rs9576420	2.5503e-08	-1.74227	-0.406917	8.32607e-08	-1.49305	-0.558965	8.00526e-06	-1.68412	0.146956
38599377	rs9576421	6.17504e-08	-0.774235	-0.49065	4.20865e-06	2.53415	-0.66325	3.94262e-05	0.2023	-0.145135
38600075	rs7994914	6.61054e-08	-0.786644	-0.410091	4.1311e-06	2.44502	-0.592713	4.14697e-05	0.155323	-0.0476261
38600409	rs73449902	3.84108e-08	-0.910018	-0.82963	1.85625e-06	1.75739	-0.705069	9.26928e-05	1.37996	-0.467937
38600587	rs76071403	3.86295e-08	-0.910018	-0.823952	1.84092e-06	1.75739	-0.713363	9.27259e-05	1.37996	-0.46758
38601299	rs9566288	2.93821e-08	-1.7418	-0.265805	9.90016e-08	-1.485	-0.393858	9.65556e-06	-1.68018	0.330451
38602174	rs9576422	5.80895e-08	-0.172717	-1.15328	3.8784e-06	2.92718	-1.138	2.28854e-05	0.586741	-1.07351
38602692	rs73172562	4.75664e-08	-1.52586	-1.88034e-10	1.78721e-07	-1.28817	-1.88034e-10	9.36418e-06	-1.38037	-1.88034e-10
38602724	rs4429167	6.81475e-08	-0.755895	-0.410416	4.40324e-06	2.5091	-0.592999	4.32845e-05	0.198546	-0.0480183
38602971	rs2050589	1.29311e-07	-1.23662e-10	-0.525764	3.36954e-07	-1.23662e-10	-0.654049	2.15204e-05	-1.23662e-10	-0.548264
38603000	rs2050590	6.33339e-08	-0.840723	-0.398842	4.23156e-06	2.45915	-0.582822	3.93211e-05	0.0885757	-0.034079
38603042	rs2050591	6.33339e-08	-0.840723	-0.398842	4.23156e-06	2.45915	-0.582822	3.93211e-05	0.0885757	-0.034079
38603171	rs74910654	6.53604e-08	-1.23662e-10	-1.20807	2.12037e-07	-1.23662e-10	-1.11724	1.10967e-05	-1.23662e-10	-1.21061
38603834	rs1415276	4.20639e-08	-0.747589	-0.901208	1.62077e-06	1.93686	-1.02019	0.000107971	1.70519	-0.640589
38604392	rs9576424	5.52747e-08	-0.188999	-1.18667	3.58092e-06	2.88333	-1.17395	2.08156e-05	0.546819	-1.12838
38604456	rs149741943	3.94115e-08	-1.71393	-1.88034e-10	1.37291e-07	-1.5519	-1.88034e-10	6.54979e-06	-1.73783	-1.88034e-10
38604594	rs112416718	2.83377e-08	-1.20575	-0.838044	1.43852e-06	1.51214	-0.714764	7.18052e-05	1.13638	-0.479692
38605286	rs73452106	2.84916e-08	-1.20575	-0.832626	1.44753e-06	1.51214	-0.708519	7.23512e-05	1.13638	-0.472118
38605479	rs9548159	2.96613e-08	-1.57715	-0.42099	1.83741e-07	-0.858412	-0.402055	4.64125e-06	-1.6542	-0.428079
38605917	rs9603311	2.95772e-08	-1.57715	-0.42383	1.83214e-07	-0.858412	-0.404929	4.62815e-06	-1.6542	-0.430906
38606988	rs35140422	5.39936e-08	-0.188999	-1.21012	3.47317e-06	2.88333	-1.2045	1.97225e-05	0.546819	-1.18233
38607026	rs59700122	2.20733e-08	-1.44387	-0.849744	2.72496e-07	-0.138103	-0.728269	2.46723e-05	0.0845173	-0.496101
38607080	rs9548160	2.4427e-08	-1.31091	-0.881384	2.35508e-07	-0.0076957	-1.00455	2.83366e-05	0.340706	-0.613819
38608453	rs4245387	2.45514e-08	-1.30583	-0.881384	2.37914e-07	0.0024688	-1.00455	2.86539e-05	0.351843	-0.613819
38609062	rs59602350	2.34133e-08	-1.44755	-0.78713	2.90338e-07	-0.146647	-0.656304	2.66708e-05	0.0753997	-0.409095
38610936	rs9315538	6.50993e-08	-1.23662e-10	-1.21207	2.05398e-07	-1.23662e-10	-1.14905	1.10914e-05	-1.23662e-10	-1.21109
38611120	rs78587501	1.50859e-07	0.0666276	-0.43827	3.05975e-07	-0.42678	-0.323712	0.159408	7.16513	1.19683
38611467	rs9285118	1.9478e-08	-1.46042	-0.958287	6.70383e-08	-1.35089	-0.917838	5.61733e-06	-1.06316	-0.828245
38612181	rs7987370	2.30831e-08	-1.36438	-0.884501	2.10681e-07	-0.11663	-1.00702	2.50386e-05	0.221166	-0.618014
38612615	rs139801066	6.51059e-08	-1.23662e-10	-1.21197	2.04571e-07	-1.23662e-10	-1.15308	1.10978e-05	-1.23662e-10	-1.21052
38613321	rs150257571	8.48136e-08	-1.23662e-10	-0.947529	2.08312e-07	-1.23662e-10	-1.13496	1.14148e-05	-1.23662e-10	-1.18236
38613337	rs9315540	2.34059e-08	-1.33043	-0.904563	2.22321e-07	-0.0470439	-1.02283	2.63032e-05	0.297567	-0.645141
38613535	rs36130652	5.79381e-08	-0.128398	-1.20021	3.8454e-06	2.97167	-1.19103	2.12595e-05	0.597518	-1.15798
38613950	rs141466101	6.51063e-08	-1.23662e-10	-1.21196	2.06732e-07	-1.23662e-10	-1.14257	1.10844e-05	-1.23662e-10	-1.21172
38614591	rs9548164	1.98121e-08	-1.41572	-0.985968	7.12713e-08	-1.2598	-0.947705	6.31517e-06	-0.91184	-0.862471
38615256	rs74709575	6.51094e-08	-1.23662e-10	-1.21192	2.06959e-07	-1.23662e-10	-1.14147	1.10836e-05	-1.23662e-10	-1.2118
38615391	rs78213086	6.51094e-08	-1.23662e-10	-1.21192	2.06959e-07	-1.23662e-10	-1.14147	1.10836e-05	-1.23662e-10	-1.2118
38615695	rs77323291	7.14127e-08	-1.11951	-1.88034e-10	1.18269e-07	-1.70103	-1.88034e-10	1.03268e-05	-1.28252	-1.88034e-10
38615763	rs192864097	1.0526e-07	-0.731555	-1.88034e-10	1.30003e-07	-1.60644	-1.88034e-10	1.19667e-05	-1.13513	-1.88034e-10
38616345	rs4284517	2.41954e-08	-1.32081	-0.881013	2.30938e-07	-0.0275855	-1.00426	2.77393e-05	0.318905	-0.61332
38617156	rs73452113	2.30311e-08	-1.45521	-0.795928	2.82338e-07	-0.164517	-0.666372	2.58519e-05	0.056324	-0.421207
38617427	rs5002332	2.38056e-08	-1.3402	-0.877866	2.22588e-07	-0.0669072	-1.00176	2.66809e-05	0.275773	-0.60909
38617636	rs61956980	2.37223e-08	-1.69478	-0.526788	6.118e-08	-1.74147	-0.6187	6.7349e-06	-1.70444	-0.00551691
38618453	rs2875124	2.41983e-08	-1.3005	-0.901208	2.36729e-07	0.0131162	-1.02019	2.82243e-05	0.363506	-0.640589
38618463	rs2323670	6.51002e-08	-1.23662e-10	-1.21206	2.06052e-07	-1.23662e-10	-1.14586	1.10875e-05	-1.23662e-10	-1.21145
38618877	rs61956981	4.01403e-08	-1.69561	-1.88034e-10	1.14447e-07	-1.73388	-1.88034e-10	9.49065e-06	-1.36696	-1.88034e-10
38619675	rs75180860	6.51022e-08	-1.23662e-10	-1.21203	2.05391e-07	-1.23662e-10	-1.14908	1.10855e-05	-1.23662e-10	-1.21163
38619750	rs9548166	2.55583e-07	0.848112	-0.692549	1.48498e-06	1.55033	-0.721164	2.34107e-05	0.231872	-0.695945
38619960	rs141842133	3.01021e-07	0.319196	-1.88034e-10	7.90121e-07	0.198191	-1.88034e-10	2.65052e-05	-0.339926	-1.88034e-10
38620007	rs4941883	2.33991e-08	-1.7085	-0.526788	6.10909e-08	-1.74293	-0.6187	6.64529e-06	-1.71784	-0.00551691
38620805	rs9603314	2.66768e-08	-1.51962	-0.584571	1.65062e-07	-0.799977	-0.567695	3.95661e-06	-1.651	-0.590882
38620831	rs4270042	6.18858e-08	-0.0544329	-1.20826	3.77053e-06	2.96211	-1.20113	2.28036e-05	0.685617	-1.17596
38621146	rs4426227	6.51275e-08	-1.23662e-10	-1.21164	2.07887e-07	-1.23662e-10	-1.137	1.10813e-05	-1.23662e-10	-1.21201
38621772	rs7994611	2.316e-08	-1.70541	-0.540144	6.03444e-08	-1.7428	-0.631124	6.54571e-06	-1.71519	-0.0232604
38621927	rs4275734	6.51221e-08	-1.23662e-10	-1.21172	2.0765e-07	-1.23662e-10	-1.13814	1.10817e-05	-1.23662e-10	-1.21197
38621939	rs4277224	2.48122e-08	-1.41322	-0.763427	3.22679e-07	-0.0680923	-0.629243	2.99584e-05	0.159177	-0.376633
38621984	rs7994309	2.32295e-08	-1.69002	-0.552544	7.76855e-08	-1.74175	-0.37958	6.48428e-06	-1.69421	-0.0536788
38622529	rs2323671	7.28752e-08	-1.23662e-10	-1.09924	2.1203e-07	-1.23662e-10	-1.11727	1.23337e-05	-1.23662e-10	-1.10493
38622619	rs78188229	1.72607e-07	-0.236971	-1.88034e-10	3.83664e-07	-0.524226	-1.88034e-10	1.27319e-05	-1.07316	-1.88034e-10
38622957	rs117781520	7.61834e-08	-1.05484	-1.88034e-10	1.31204e-07	-1.59724	-1.88034e-10	1.19011e-05	-1.14064	-1.88034e-10
38623078	rs9532147	2.33447e-08	-1.69002	-0.547599	7.81182e-08	-1.74175	-0.374026	6.5269e-06	-1.69421	-0.0471284
38623363	rs80306165	6.52998e-08	-1.23662e-10	-1.209	2.00532e-07	-1.23662e-10	-1.17302	1.11604e-05	-1.23662e-10	-1.20489
38623626	rs73452122	2.49074e-08	-1.42475	-0.748073	3.19911e-07	-0.0941901	-0.611761	2.9752e-05	0.131358	-0.355728
38624153	rs118061664	6.50994e-08	-1.23662e-10	-1.21207	2.05835e-07	-1.23662e-10	-1.14692	1.10887e-05	-1.23662e-10	-1.21134
38624249	rs73172572	6.26573e-08	-0.0401839	-1.21012	3.84824e-06	2.98587	-1.2045	2.30494e-05	0.7027	-1.18233
38624347	rs9532148	3.85758e-08	-1.73536	-1.88034e-10	2.25768e-07	-1.05449	-1.88034e-10	7.04611e-06	-1.66479	-1.88034e-10
38624653	rs9576426	1.59482e-07	0.10652	-0.422577	3.18348e-07	-0.392726	-0.318125	0.179101	7.25337	1.22506
38624671	rs9532149	2.20462e-08	-1.64044	-0.654408	1.30326e-07	-0.984371	-0.619586	3.5498e-06	-1.70806	-0.64231
38624871	rs9576427	3.73687e-08	-0.558437	-1.20871	2.04481e-06	2.35098	-1.20191	1.40507e-05	0.202794	-1.17739
38625028	rs1073835	2.34538e-08	-1.7049	-0.528049	6.10302e-08	-1.74275	-0.619873	6.6635e-06	-1.71343	-0.00719014
38625077	rs1961338	2.32738e-08	-1.69306	-0.547599	7.80882e-08	-1.74213	-0.374026	6.51887e-06	-1.69544	-0.0471284
38625605	rs7336487	6.51334e-08	-1.23662e-10	-1.21155	2.08125e-07	-1.23662e-10	-1.13585	1.1081e-05	-1.23662e-10	-1.21204
38625794	rs7336857	2.33593e-08	-1.68939	-0.547599	7.81293e-08	-1.7416	-0.374026	6.54224e-06	-1.69186	-0.0471284
38625820	rs67462211	6.36743e-08	-0.0242799	-1.20993	3.9525e-06	3.01235	-1.20424	2.35212e-05	0.721753	-1.18112
38625847	rs7337020	6.51221e-08	-1.23662e-10	-1.21172	2.0765e-07	-1.23662e-10	-1.13814	1.10817e-05	-1.23662e-10	-1.21197
38625886	rs9576428	2.25779e-08	-1.71099	-0.560025	5.92315e-08	-1.74294	-0.6496	6.35188e-06	-1.71876	-0.0497547
38625939	rs7336538	2.30512e-08	-1.69659	-0.553674	7.75264e-08	-1.74253	-0.38085	6.44436e-06	-1.69888	-0.0551766
38626039	rs7336728	2.31129e-08	-1.7	-0.547599	7.80365e-08	-1.74279	-0.374026	6.47492e-06	-1.7022	-0.0471284
38626117	rs56308185	2.86557e-06	3.68232	-1.10979	2.29615e-06	2.46413	-1.19914	0.000937333	4.43544	-1.20967
38626215	rs151034255	6.52727e-08	-1.23662e-10	-1.20941	2.00842e-07	-1.23662e-10	-1.17148	1.11533e-05	-1.23662e-10	-1.20553
38626611	rs4262828	2.31917e-08	-1.69659	-0.547599	7.80573e-08	-1.74253	-0.374026	6.49643e-06	-1.69888	-0.0471284
38626812	rs1360923	2.2836e-08	-1.70598	-0.553674	7.75015e-08	-1.74285	-0.38085	6.38136e-06	-1.70871	-0.0551766
38627010	rs1360922	2.26074e-08	-1.71628	-0.553428	5.96141e-08	-1.74263	-0.643471	6.37881e-06	-1.72333	-0.0409519
38627053	rs1360921	2.24934e-08	-1.70423	-0.570534	7.82762e-08	-1.74295	-0.370805	6.33644e-06	-1.70773	-0.0632204
38627152	rs4539457	2.2671e-08	-1.70056	-0.566342	7.64063e-08	-1.74284	-0.395092	6.30272e-06	-1.70429	-0.0719896
38627690	rs9548172	2.3101e-08	-1.714	-0.534104	6.06837e-08	-1.74281	-0.625506	6.55043e-06	-1.7225	-0.0152309
38627764	rs185057191	1.46895e-07	-1.23662e-10	-0.398267	4.62167e-07	-1.23662e-10	-0.338069	3.9127e-05	-1.23662e-10	0.0495472
38628041	rs9532150	3.10296e-08	-1.48858	-0.464464	1.92554e-07	-0.767566	-0.446053	4.556e-06	-1.62947	-0.471354
38628836	rs61955165	4.49276e-08	-1.58293	-1.88034e-10	1.14313e-07	-1.73505	-1.88034e-10	8.61714e-06	-1.46351	-1.88034e-10
38629177	rs9566294	3.33539e-08	-0.669	-1.21181	1.86417e-06	2.26515	-1.20858	1.2022e-05	0.0606462	-1.19117
38629213	rs17277817	2.24735e-08	-1.65222	-0.623429	1.33463e-07	-0.973088	-0.60708	3.57785e-06	-1.71296	-0.629541
38629421	rs17277873	7.2785e-08	-1.10048	-1.88034e-10	1.18867e-07	-1.69599	-1.88034e-10	1.04973e-05	-1.26615	-1.88034e-10
38630225	rs189878962	4.22229e-08	-1.64502	-1.88034e-10	1.29148e-07	-1.61304	-1.88034e-10	8.25648e-06	-1.50627	-1.88034e-10
38630347	rs7317173	2.14285e-08	-1.63612	-0.68714	1.31189e-07	-0.925659	-0.671695	3.38423e-06	-1.70523	-0.692911
38630629	rs78832122	7.50847e-08	-1.23662e-10	-1.06937	2.07585e-07	-1.23662e-10	-1.13845	1.1451e-05	-1.23662e-10	-1.17919
38631054	rs9566295	2.18541e-08	-1.70056	-0.603041	7.33116e-08	-1.74284	-0.436438	6.00169e-06	-1.70429	-0.120929
38631471	rs9315542	2.66556e-08	-1.49467	-0.610314	1.69034e-07	-0.75077	-0.593123	3.94155e-06	-1.63164	-0.614046
38632296	rs9576429	2.18291e-08	-1.69717	-0.60757	7.29548e-08	-1.7426	-0.441551	5.98887e-06	-1.70106	-0.126301
38632578	rs9315543	2.14927e-08	-1.70056	-0.619718	7.19436e-08	-1.74284	-0.455274	5.87301e-06	-1.70429	-0.142603
38632798	rs7334221	2.09227e-08	-1.714	-0.633147	5.53742e-08	-1.74281	-0.717069	5.73674e-06	-1.7225	-0.14787
38632923	rs7336735	2.14396e-08	-1.714	-0.608739	5.66392e-08	-1.74281	-0.694481	5.92923e-06	-1.7225	-0.114868
38633187	rs201923964	6.60725e-08	-1.23662e-10	-1.19723	1.96181e-07	-1.23662e-10	-1.19496	1.12934e-05	-1.23662e-10	-1.19305
38633466	rs8000047	3.59734e-08	-1.33482	-0.470388	7.57229e-08	-1.73225	-0.414662	5.32152e-05	-0.673796	1.03088
38633467	rs9532151	1.3041e-08	-1.73813	-1.08176	4.31491e-08	-1.54183	-1.1675	2.25306e-06	-1.59563	-1.20934
38633998	rs76687465	3.35539e-08	-1.27258	-0.602252	5.53465e-07	0.33144	-0.489237	4.50058e-05	0.43687	-0.247344
38634689	rs56320674	3.73019e-08	-1.69602	-0.0729245	1.13459e-07	-1.51407	-0.228488	1.05223e-05	-1.72361	0.459845
38635214	rs9532152	3.06913e-08	-1.60227	-0.361732	1.35713e-07	-1.40313	-0.160323	7.74988e-06	-1.67442	0.104836
38635522	rs567267098	2.0434e-07	-0.0681993	-1.88034e-10	4.84121e-07	-0.29166	-1.88034e-10	5.03939e-05	0.302604	-1.88034e-10
38635633	rs45562440	1.3925e-08	-1.73408	-1.02022	4.84543e-08	-1.48969	-1.10368	2.2071e-06	-1.61885	-1.20674
38635906	rs11617729	1.40535e-08	-1.7249	-1.02022	4.66084e-08	-1.52853	-1.10368	2.27417e-06	-1.58891	-1.20674
38635911	rs75325209	3.85265e-08	-1.73664	-1.88034e-10	1.48266e-07	-1.47498	-1.88034e-10	8.64884e-06	-1.45984	-1.88034e-10
38636151	rs7985174	4.38506e-08	-1.08151	-0.525684	5.8783e-07	0.308518	-0.406075	6.35901e-05	0.686814	-0.151622
38636257	rs146920229	8.85834e-08	-1.23662e-10	-0.904041	3.04629e-07	-1.23662e-10	-0.754901	2.05093e-05	-1.23662e-10	-0.596388
38636464	rs2050539	4.59941e-08	-1.55947	-1.88034e-10	1.50631e-07	-1.45916	-1.88034e-10	7.43503e-06	-1.61106	-1.88034e-10
38636603	rs2146984	4.36722e-08	-1.05065	-0.560622	5.9742e-07	0.362599	-0.443973	6.45697e-05	0.74564	-0.19516
38636966	rs12429104	2.78679e-08	-0.857724	-1.20279	1.22876e-06	1.83056	-1.19079	1.878e-05	0.487695	-1.17217
38637157	rs77679739	3.30609e-08	-1.31421	-0.575421	5.21594e-07	0.242946	-0.460051	4.25094e-05	0.34613	-0.213671
38637307	rs118076522	4.28026e-08	-1.63139	-1.88034e-10	1.29222e-07	-1.61246	-1.88034e-10	7.18411e-06	-1.64539	-1.88034e-10
38637819	rs78635940	3.866e-08	-1.73318	-1.88034e-10	1.20934e-07	-1.67875	-1.88034e-10	6.56655e-06	-1.73528	-1.88034e-10
38638271	rs7997890	1.36017e-08	-1.73408	-1.04371	4.76155e-08	-1.48969	-1.12115	2.19987e-06	-1.61885	-1.21002
38638442	rs77019099	3.55343e-08	-0.927131	-0.890355	6.04475e-08	-1.74214	-0.630083	2.85213e-05	-0.284415	0.0177992
38638602	rs8002822	2.83364e-08	-1.634	-0.409841	1.20765e-07	-1.46624	-0.213906	7.12981e-06	-1.69777	0.0447944
38639093	rs191612584	6.57602e-08	-1.23662e-10	-1.20197	1.93166e-07	-1.23662e-10	-1.21045	1.10837e-05	-1.23662e-10	-1.21179
38639513	rs6563579	2.88052e-08	-1.62397	-0.403462	1.23491e-07	-1.45104	-0.206792	7.22081e-06	-1.69307	0.0527758
38639677	rs2323729	2.8475e-08	-1.6355	-0.403462	1.22506e-07	-1.45904	-0.206792	7.19628e-06	-1.69648	0.0527758
38640346	rs9576431	2.04688e-08	-1.16565	-1.20343	8.08609e-07	1.4131	-1.19178	1.28125e-05	0.106681	-1.17352
38640548	rs111273448	3.40779e-08	-1.32301	-0.536324	5.35418e-07	0.223953	-0.414899	4.31702e-05	0.326649	-0.178764
38640759	rs116960752	7.16884e-08	-1.23662e-10	-1.11566	1.93298e-07	-1.23662e-10	-1.20976	1.23807e-05	-1.23662e-10	-1.10113
38640779	rs117547489	1.37597e-08	-1.73408	-1.03216	4.80238e-08	-1.48969	-1.11261	2.20306e-06	-1.61885	-1.20857
38640823	rs142765839	1.3586e-08	-1.71608	-1.06286	5.16193e-08	-1.52819	-1.00191	2.23882e-06	-1.70419	-1.10713
38640990	rs9532153	2.91151e-08	-1.634	-0.382732	1.2447e-07	-1.46624	-0.183692	7.37548e-06	-1.69777	0.0786706
38641918	rs78732186	3.52072e-08	-1.39171	-0.435021	2.78084e-07	-0.48314	-0.362933	5.43871e-06	-1.52471	-0.399019
38643748	rs139686098	7.39125e-08	-1.23662e-10	-1.0851	1.9456e-07	-1.23662e-10	-1.20326	1.27912e-05	-1.23662e-10	-1.06851
38644238	rs12020584	3.64407e-08	-1.65743	-0.134867	1.15718e-07	-1.43636	-0.286476	1.01136e-05	-1.69848	0.395098
38645831	rs117680533	7.66989e-08	-1.23662e-10	-1.0481	1.96809e-07	-1.23662e-10	-1.19176	1.33026e-05	-1.23662e-10	-1.0293
38646004	rs9548178	2.67127e-08	-1.56732	-0.535522	2.11528e-07	-0.651488	-0.468151	4.42237e-06	-1.62869	-0.501902
38646502	rs61297801	4.01234e-08	-1.68873	-0.00729658	1.242e-07	-1.48564	-0.16646	1.15167e-05	-1.71636	0.542894
38646772	rs9576438	3.99383e-08	-1.66841	-0.0322394	1.266e-07	-1.44328	-0.189688	1.13405e-05	-1.70165	0.512762
38646804	rs74458477	7.06076e-08	-1.23662e-10	-1.13085	2.1165e-07	-1.23662e-10	-1.11906	1.20521e-05	-1.23662e-10	-1.12803
38647038	rs2181673	9.46455e-08	-1.13568	0.297833	3.18462e-06	1.08123	0.510869	4.32658e-05	-0.646814	0.796912
38647116	rs2146983	8.92944e-08	-1.15914	0.263092	2.97486e-06	1.03037	0.49359	4.00976e-05	-0.678412	0.752462
38647119	rs79941048	3.89184e-08	-1.72652	-1.88034e-10	1.58861e-07	-1.40597	-1.88034e-10	6.61162e-06	-1.72844	-1.88034e-10
38647368	rs77945073	7.76746e-08	-1.23662e-10	-1.03546	1.97717e-07	-1.23662e-10	-1.18716	1.34812e-05	-1.23662e-10	-1.01597
38647393	rs77160965	7.94915e-08	-1.23662e-10	-1.01234	2.47015e-07	-1.23662e-10	-0.964545	1.4221e-05	-1.23662e-10	-0.962543
38647493	rs12428665	1.731e-08	-1.33033	-1.20637	5.52852e-07	1.03754	-1.19644	8.69801e-06	-0.274108	-1.18006
38647866	rs117173876	1.49173e-07	-0.382877	-1.88034e-10	2.562e-06	1.37455	-1.88034e-10	0.000141516	1.33515	-1.88034e-10
38648250	rs9566296	2.9072e-08	-1.62172	-0.396496	1.24976e-07	-1.44674	-0.199126	7.25894e-06	-1.69	0.0549683
38648549	rs36073700	2.8832e-08	-0.818305	-1.2082	1.22279e-06	1.83568	-1.20078	1.84392e-05	0.482223	-1.18501
38648788	rs9576439	2.91452e-08	-1.62476	-0.390939	1.26624e-07	-1.45019	-0.182582	7.3407e-06	-1.68862	0.0647841
38649112	rs61955199	1.40766e-08	-1.7309	-1.01257	4.78046e-08	-1.50459	-1.10228	2.22305e-06	-1.61285	-1.20553
38649369	rs11840873	1.41382e-08	-1.7309	-1.00821	4.81731e-08	-1.50459	-1.09461	2.22517e-06	-1.61285	-1.20458
38649855	rs138435983	3.51512e-08	-1.33611	-0.492213	5.53106e-07	0.195481	-0.353926	4.47099e-05	0.297441	-0.114511
38649965	rs9548179	3.01533e-08	-1.64252	-0.339173	1.29249e-07	-1.47919	-0.133066	7.63328e-06	-1.70178	0.117035
38650598	rs9548180	5.471e-07	0.916645	-1.88034e-10	7.57776e-06	2.45898	-1.88034e-10	0.00012608	1.21965	-1.88034e-10
38650811	rs9566297	2.43247e-08	-0.989853	-1.20664	9.6008e-07	1.59124	-1.19822	1.37987e-05	0.188422	-1.18111
38651051	rs9576440	6.78001e-08	-1.23662e-10	-1.17142	1.96205e-07	-1.23662e-10	-1.19483	1.28681e-05	-1.23662e-10	-1.06251
38651320	rs139826098	3.94034e-08	-1.71413	-1.88034e-10	1.24799e-07	-1.64729	-1.88034e-10	6.59171e-06	-1.73145	-1.88034e-10
38651758	rs141051673	7.13615e-08	-1.23662e-10	-1.12023	1.99914e-07	-1.23662e-10	-1.17611	1.26623e-05	-1.23662e-10	-1.07864
38652049	rs1577610	3.16561e-08	-1.64859	-0.284464	1.37078e-07	-1.4897	-0.0637499	8.22215e-06	-1.70719	0.196756
38652442	rs147957310	7.48713e-08	-1.07222	-1.88034e-10	1.36913e-07	-1.55465	-1.88034e-10	1.08129e-05	-1.23652	-1.88034e-10
38653137	rs80017252	3.82891e-08	-1.74282	-1.88034e-10	1.1439e-07	-1.73438	-1.88034e-10	6.61418e-06	-1.72805	-1.88034e-10
38653256	rs4943560	3.19453e-08	-1.63945	-0.284515	1.36396e-07	-1.46174	-0.09669	8.1201e-06	-1.69802	0.175101
38653314	rs75582021	1.17822e-07	-1.23662e-10	-0.618807	3.15351e-07	-1.23662e-10	-0.720308	2.18822e-05	-1.23662e-10	-0.53159
38653387	rs148316635	3.87106e-08	-1.73187	-1.88034e-10	1.64812e-07	-1.36919	-1.88034e-10	6.59789e-06	-1.73052	-1.88034e-10
38653449	rs118003071	6.76606e-08	-1.23662e-10	-1.17348	1.92969e-07	-1.23662e-10	-1.21147	1.12752e-05	-1.23662e-10	-1.19466
38653899	rs9532159	4.79881e-08	-1.67533	0.158299	1.45778e-07	-1.47002	-0.0218898	1.38491e-05	-1.70839	0.719346
38654219	rs12050013	3.58885e-08	-0.919028	-0.888542	6.11869e-08	-1.74186	-0.6182	2.90237e-05	-0.273587	0.0244334
38654320	rs12050067	3.25893e-08	-1.62632	-0.277683	1.38585e-07	-1.45331	-0.0891993	8.24433e-06	-1.69119	0.183453
38654441	rs74812071	7.25292e-08	-1.23662e-10	-1.104	1.93934e-07	-1.23662e-10	-1.20648	1.25263e-05	-1.23662e-10	-1.08944
38654527	rs9576441	1.84844e-08	-1.2651	-1.20595	5.9371e-07	1.10909	-1.1967	1.00015e-05	-0.13226	-1.18227
38654824	rs74519488	1.18454e-07	-1.23662e-10	-0.613463	3.1735e-07	-1.23662e-10	-0.71399	2.08104e-05	-1.23662e-10	-0.581815
38655046	rs1577779	3.55566e-08	-0.902282	-0.914577	5.93381e-08	-1.73921	-0.651531	2.72107e-05	-0.287356	-0.0262979
38655251	rs117945072	5.01788e-08	-1.47239	-1.88034e-10	2.51029e-07	-0.948427	-1.88034e-10	1.75733e-05	-0.750884	-1.88034e-10
38655338	rs1856078	3.80385e-08	-1.28211	-0.467276	7.72836e-08	-1.73853	-0.387983	5.45415e-05	-0.569834	0.951531
38656909	rs9576442	3.42355e-08	-0.943609	-0.911114	6.01408e-08	-1.73791	-0.639393	2.70011e-05	-0.299023	-0.0223633
38657032	rs9566298	7.88084e-08	-1.23662e-10	-1.02097	2.44651e-07	-1.23662e-10	-0.974163	1.40844e-05	-1.23662e-10	-0.9722
38657306	rs80092864	3.87386e-08	-1.73115	-1.88034e-10	1.58686e-07	-1.40706	-1.88034e-10	8.93888e-06	-1.42686	-1.88034e-10
38657761	rs138809634	7.61713e-08	-1.23662e-10	-1.055	2.59746e-07	-1.23662e-10	-0.91429	1.84571e-05	-1.23662e-10	-0.701819
38657897	rs9566299	3.35434e-08	-1.70393	-0.171211	1.39364e-07	-1.54108	0.00417206	8.6813e-06	-1.72966	0.273568
38657949	rs9566300	3.28806e-08	-1.69775	-0.197358	1.40493e-07	-1.51593	-0.0129039	8.63103e-06	-1.72378	0.261874
38658081	rs12583650	1.55328e-08	-1.70558	-0.939454	4.77262e-08	-1.54399	-1.06452	2.3545e-06	-1.56641	-1.19453
38658312	rs77203319	3.34783e-08	-0.982407	-0.89468	6.13699e-08	-1.74055	-0.616528	2.61972e-05	-0.351336	-0.00027503
38658436	rs1415275	4.73125e-08	-1.49772	-0.0334904	3.89265e-07	-0.528773	0.0190388	7.72966e-06	-1.57764	0.00544379
38659116	rs9315549	3.37276e-08	-1.64666	-0.223011	1.54522e-07	-1.41455	-0.0191137	8.7623e-06	-1.68442	0.237618
38659161	rs145113183	4.36546e-08	-0.666786	-0.944891	5.66949e-08	-1.27951	-1.1568	5.53653e-06	-0.982862	-0.923036
38659215	rs9576445	1.8986e-08	-1.67171	-0.772578	1.03837e-07	-1.43216	-0.399006	4.0182e-06	-1.69702	-0.529414
38659244	rs188035951	8.78307e-08	-1.23662e-10	-0.912575	2.0949e-07	-1.23662e-10	-1.12932	1.5565e-05	-1.23662e-10	-0.87224
38659452	rs9548181	1.5722e-08	-1.48707	-1.14586	1.4011e-06	1.94902	-1.17801	3.54964e-06	-1.14957	-1.20084
38659572	rs12861151	3.84316e-08	-1.73911	-1.88034e-10	1.2013e-07	-1.68542	-1.88034e-10	7.74125e-06	-1.5707	-1.88034e-10
38659853	rs9548182	2.33169e-08	-1.14136	-1.09744	6.14219e-08	-1.21677	-1.13946	5.28744e-06	-0.740162	-1.21177
38660295	rs77888082	1.27508e-08	-1.70872	-1.13367	8.4032e-08	-1.07653	-0.966264	3.3685e-06	-1.37316	-1.02964
38660394	rs7338804	2.53271e-08	-0.994966	-1.16115	6.63425e-07	1.20573	-1.18231	9.93775e-06	-0.151173	-1.16975
38660627	rs9603319	5.08124e-08	-0.386955	-1.07289	4.03263e-07	0.440626	-0.915033	7.27301e-05	1.27491	-0.605419
38660975	rs113544830	2.17503e-08	-1.68596	-0.622396	7.45324e-08	-1.4248	-0.737962	8.34602e-06	-1.50795	0.0124683
38661023	rs35587570	4.47486e-08	-1.58693	-1.88034e-10	1.62667e-07	-1.38229	-1.88034e-10	9.12024e-06	-1.40677	-1.88034e-10
38661528	rs76983327	1.26669e-07	-0.546405	-1.88034e-10	1.99475e-06	1.12428	-1.88034e-10	0.000110362	1.0865	-1.88034e-10
38661893	rs9548183	2.01929e-08	-1.17383	-1.20883	8.45656e-08	-0.83738	-1.19909	9.44759e-06	-0.31353	-1.05798
38663218	rs75265538	1.87297e-08	-1.28769	-1.17019	1.32918e-07	-0.383304	-1.20096	5.34285e-06	-0.736386	-1.20512
38664901	rs9548184	1.70089e-08	-1.69641	-0.857841	4.90859e-08	-1.64206	-0.938359	2.60291e-06	-1.51132	-1.14932
38664950	rs9548185	2.0408e-08	-1.16345	-1.20861	8.57161e-08	-0.824305	-1.19865	9.61837e-06	-0.297115	-1.05648
38664965	rs9548186	2.04181e-08	-1.16345	-1.20811	8.57978e-08	-0.824305	-1.1977	9.64924e-06	-0.297115	-1.05327
38665374	rs9548188	2.06531e-08	-1.15298	-1.20713	8.70931e-08	-0.811137	-1.19588	9.86801e-06	-0.280607	-1.04736
38665776	rs117800329	1.46664e-07	-1.23662e-10	-0.39984	3.8362e-07	-1.23662e-10	-0.524343	2.30389e-05	-1.23662e-10	-0.48008
38666247	rs76149267	1.10531e-07	-1.23662e-10	-0.682688	2.72544e-07	-1.23662e-10	-0.866193	2.0183e-05	-1.23662e-10	-0.612422
38666388	rs142747747	4.18651e-08	-1.65353	-1.88034e-10	1.13767e-07	-1.73984	-1.88034e-10	6.51802e-06	-1.74269	-1.88034e-10
38667393	rs61955202	3.26174e-08	-1.34817	-0.554974	7.8333e-08	-1.36496	-0.748069	2.44455e-06	-1.731	-0.992408
38667777	rs9603320	7.83586e-08	-1.67893	0.652236	3.16665e-07	-1.27874	0.562592	1.23821e-05	-1.73997	0.638963
38668327	rs17057180	2.50271e-08	-1.04184	-1.12619	6.78462e-07	1.1946	-1.14877	1.03696e-05	-0.139456	-1.13893
38668545	rs9603321	5.31619e-08	-0.72246	-0.692183	1.06188e-06	1.36342	-0.869618	2.10831e-05	0.110163	-0.678956
38669435	rs9576448	4.11022e-08	-0.462418	-1.20951	2.61481e-07	0.27003	-1.17766	3.5561e-05	1.0532	-1.09921
38669677	rs7992222	2.78777e-08	-0.856212	-1.20395	1.10579e-07	-0.576016	-1.19225	1.41627e-05	0.064711	-1.03136
38669925	rs79113989	1.10252e-07	-1.23662e-10	-0.685217	2.71988e-07	-1.23662e-10	-0.868238	2.01288e-05	-1.23662e-10	-0.615115
38670094	rs9576449	2.0851e-08	-1.20809	-1.14249	4.52782e-07	0.804056	-1.16264	7.74825e-06	-0.41589	-1.15391
38670235	rs145811258	7.16795e-08	-1.23662e-10	-1.11578	2.16328e-07	-1.23662e-10	-1.0972	1.33303e-05	-1.23662e-10	-1.02722
38670495	rs9548189	1.41234e-08	-1.52941	-1.21074	3.82779e-08	-1.62465	-1.20447	3.00163e-06	-1.44405	-1.07406
38670637	rs9576451	2.38334e-08	-1.09004	-1.12685	6.13811e-07	1.09503	-1.14934	9.6304e-06	-0.212796	-1.13955
38671213	rs9315550	2.80528e-07	0.248688	-1.88034e-10	2.71529e-07	-0.869924	-1.88034e-10	1.51925e-05	-0.896461	-1.88034e-10
38672113	rs75563641	9.88252e-08	-1.23662e-10	-0.794633	2.49285e-07	-1.23662e-10	-0.955399	1.7873e-05	-1.23662e-10	-0.733977
38672215	rs9603322	4.17765e-08	-0.448269	-1.20738	2.65907e-07	0.287761	-1.17861	3.59771e-05	1.07409	-1.10847
38672373	rs61094137	3.45967e-08	-0.746921	-1.09731	2.84251e-07	0.136197	-0.960334	4.51659e-05	0.844278	-0.651202
38672455	rs9576452	3.45967e-08	-0.746921	-1.09731	2.84251e-07	0.136197	-0.960334	4.51659e-05	0.844278	-0.651202
38672616	rs6563582	2.80708e-08	-0.843312	-1.20995	1.77498e-07	-0.125103	-1.16993	1.96391e-05	0.453845	-1.09359
38672620	rs9576453	3.61509e-08	-0.702976	-1.09731	3.01883e-07	0.19638	-0.960334	4.84667e-05	0.914814	-0.651202
38672948	rs56287025	2.98578e-08	-1.38753	-0.604009	7.25596e-08	-1.40184	-0.787741	2.27824e-06	-1.73621	-1.05765
38673017	rs58267644	2.00731e-08	-1.22734	-1.16127	1.46692e-07	-0.28037	-1.20529	5.85457e-06	-0.647557	-1.20249
38673417	rs79620920	4.01289e-08	-1.69589	-1.88034e-10	1.17025e-07	-1.71161	-1.88034e-10	6.60948e-06	-1.72876	-1.88034e-10
38673622	rs79175232	1.83647e-08	-1.31117	-1.16639	1.27314e-07	-0.424102	-1.20323	5.1613e-06	-0.771446	-1.20463
38673641	rs9315551	5.41386e-08	-0.729394	-0.667044	1.12873e-06	1.40508	-0.850219	2.10081e-05	0.0877096	-0.660068
38674000	rs9566304	2.61806e-08	-1.47813	-0.64484	7.83875e-08	-1.71866	-0.39367	2.09643e-05	-0.878099	0.303654
38674421	rs9548192	1.59906e-08	-1.71936	-0.89663	4.97768e-08	-1.59873	-0.967714	2.41791e-06	-1.56727	-1.1671
38675442	rs143421244	6.54067e-08	-1.23662e-10	-1.20736	1.9432e-07	-1.23662e-10	-1.20449	1.11198e-05	-1.23662e-10	-1.20854
38676614	rs1951833	1.69088e-08	-1.71405	-0.846099	5.14804e-08	-1.61128	-0.921514	2.52176e-06	-1.54953	-1.14278
38677219	rs9566305	2.64613e-08	-1.03298	-1.07932	7.16713e-07	1.21271	-1.11203	1.09426e-05	-0.126068	-1.09854
38678035	rs143904492	1.16021e-07	-0.634217	-1.88034e-10	1.73962e-06	0.987429	-1.88034e-10	9.63349e-05	0.950565	-1.88034e-10
38678187	rs78845074	2.74366e-08	-1.46525	-0.610859	8.03696e-08	-1.72236	-0.364998	2.23497e-05	-0.854949	0.344499
38679113	rs9576454	2.74468e-08	-1.46074	-0.615001	8.08442e-08	-1.72357	-0.357904	2.27045e-05	-0.846894	0.35219
38679195	rs73172596	2.57567e-08	-1.05162	-1.08767	6.84806e-07	1.17454	-1.1194	1.05102e-05	-0.154264	-1.11066
38679227	rs77891212	1.63407e-08	-1.42113	-1.1732	1.04778e-07	-0.62231	-1.19984	4.34762e-06	-0.940419	-1.20722
38679677	rs9548193	2.17522e-08	-1.1091	-1.19917	9.30268e-08	-0.756184	-1.18492	1.09834e-05	-0.211964	-1.00892
38680117	rs4941885	1.3784e-08	-1.56142	-1.20306	3.7662e-08	-1.65463	-1.19071	3.01155e-06	-1.48945	-1.02536
38680328	rs9532163	4.01461e-08	-0.517416	-1.17805	9.6514e-07	1.59515	-1.19687	6.74255e-05	1.80258	-1.20883
38680820	rs1924179	1.44747e-08	-1.50909	-1.20649	3.9188e-08	-1.60941	-1.19622	3.17321e-06	-1.42009	-1.04243
38680834	rs1924180	3.71937e-08	-0.587829	-1.18402	8.62521e-07	1.47826	-1.1924	5.96731e-05	1.68209	-1.21047
38681598	rs73172598	3.81576e-08	-0.6379	-1.10836	1.20001e-06	1.75309	-1.137	1.66771e-05	0.322029	-1.12526
38681663	rs116942377	3.89395e-08	-1.72598	-1.88034e-10	1.33097e-07	-1.58292	-1.88034e-10	7.81293e-06	-1.56149	-1.88034e-10
38681802	rs77236541	2.56219e-08	-1.68809	-0.456452	8.616e-08	-1.41971	-0.598081	1.03403e-05	-1.51229	0.231072
38682200	rs180724415	6.5998e-08	-1.23662e-10	-1.19836	1.92852e-07	-1.23662e-10	-1.21207	1.10836e-05	-1.23662e-10	-1.2118
38682578	rs117857756	6.65172e-08	-1.23662e-10	-1.19052	2.01409e-07	-1.23662e-10	-1.16866	1.1267e-05	-1.23662e-10	-1.19539
38683347	rs7334407	6.20338e-08	-0.203352	-1.05695	5.1492e-07	0.672048	-0.902031	9.92402e-05	1.54595	-0.565671
38683656	rs201877434	9.41308e-08	-1.23662e-10	-0.843301	2.40029e-07	-1.23662e-10	-0.993235	1.69641e-05	-1.23662e-10	-0.786166
38683896	rs8002950	4.24347e-08	-0.480758	-1.15926	2.1044e-07	0.080767	-1.20556	1.19993e-05	0.0707541	-1.20317
38683901	rs113143719	2.13187e-08	-1.13366	-1.19474	5.24413e-07	0.96836	-1.18007	2.79106e-05	0.923803	-1.21206
38684160	rs4943561	2.87824e-08	-1.46525	-0.562973	8.61204e-08	-1.72236	-0.295888	2.44847e-05	-0.854949	0.43573
38684310	rs145132271	3.86431e-08	-1.73362	-1.88034e-10	1.28174e-07	-1.6206	-1.88034e-10	6.9967e-06	-1.67183	-1.88034e-10
38684544	rs76476892	2.34991e-07	0.0715632	-1.88034e-10	5.45517e-06	2.13033	-1.88034e-10	4.53461e-05	0.197059	-1.88034e-10
38684948	rs74888488	2.30922e-08	-1.05537	-1.19311	6.15059e-07	1.13087	-1.18315	3.27954e-05	1.08499	-1.21197
38685048	rs80234431	9.38666e-08	-1.23662e-10	-0.846111	2.3951e-07	-1.23662e-10	-0.995399	1.69129e-05	-1.23662e-10	-0.789186
38685088	rs117800836	9.38666e-08	-1.23662e-10	-0.846111	2.3951e-07	-1.23662e-10	-0.995399	1.69129e-05	-1.23662e-10	-0.789186
38685120	rs9548195	1.9274e-08	-1.55091	-0.878315	7.73616e-08	-1.34167	-0.783834	3.22565e-06	-1.68176	-0.764371
38685346	rs138045043	6.63708e-08	-1.23662e-10	-1.19273	2.06703e-07	-1.23662e-10	-1.14271	1.17644e-05	-1.23662e-10	-1.15218
38685768	rs17057209	1.02473e-07	-1.23662e-10	-0.75839	2.56513e-07	-1.23662e-10	-0.926816	1.85788e-05	-1.23662e-10	-0.695242
38686190	rs150950308	1.83424e-07	-0.176185	-1.88034e-10	3.241e-07	-0.692943	-1.88034e-10	1.31071e-05	-1.04411	-1.88034e-10
38686435	rs9603323	2.47251e-08	-1.08446	-1.09571	6.08448e-07	1.06627	-1.12935	9.75768e-06	-0.224834	-1.11438
38686481	rs11616516	1.53461e-08	-1.71405	-0.943073	4.74783e-08	-1.61128	-1.00244	2.4218e-06	-1.54953	-1.18323
38686597	rs9566306	4.6468e-08	-0.337159	-1.21206	3.14124e-07	0.426338	-1.15055	4.43382e-05	1.2369	-1.06231
38686772	rs9548197	3.20687e-08	-0.708084	-1.21202	2.17751e-07	0.054627	-1.14527	2.52089e-05	0.662496	-1.05257
38687006	rs34119423	6.86476e-08	-1.159	-1.88034e-10	9.86092e-07	0.419755	-1.88034e-10	2.3558e-05	-0.4578	-1.88034e-10
38687067	rs112832356	2.26539e-08	-1.07262	-1.19503	5.95166e-07	1.09551	-1.18066	3.16618e-05	1.04991	-1.21207
38687338	rs143969742	1.02209e-07	-1.23662e-10	-0.760964	2.5599e-07	-1.23662e-10	-0.928856	1.85279e-05	-1.23662e-10	-0.69799
38687383	rs137976624	3.98656e-08	-1.70247	-1.88034e-10	2.26821e-07	-1.04983	-1.88034e-10	9.62209e-06	-1.3532	-1.88034e-10
38687606	rs199632885	1.17259e-07	-1.23662e-10	-0.6236	2.22726e-07	-1.23662e-10	-1.06805	2.18606e-05	-1.23662e-10	-0.532579
38688043	rs151085359	1.81119e-07	-1.23662e-10	-0.188831	4.80912e-07	-1.23662e-10	-0.298311	2.88019e-05	-1.23662e-10	-0.256823
38689044	rs144946909	8.99017e-08	-1.23662e-10	-0.889268	3.0901e-07	-1.23662e-10	-0.74062	1.56432e-05	-1.23662e-10	-0.867227
38692271	rs138089150	1.02209e-07	-1.23662e-10	-0.760964	2.5599e-07	-1.23662e-10	-0.928856	1.85279e-05	-1.23662e-10	-0.69799
38692585	rs4941887	1.80527e-08	-1.56272	-0.931975	7.15852e-08	-1.35882	-0.844288	3.00536e-06	-1.68834	-0.828527
38692820	rs1924190	6.6173e-08	-0.33913	-0.856583	1.55409e-06	1.86011	-0.985461	2.7411e-05	0.483044	-0.789365
38693417	rs7319078	3.24872e-08	-0.743008	-1.16413	1.53396e-07	-0.237548	-1.20342	8.72747e-06	-0.246644	-1.20415
38694075	rs9548212	1.54896e-08	-1.44184	-1.20597	4.11037e-08	-1.55756	-1.20034	3.32096e-06	-1.34182	-1.07519
38694690	rs17291192	5.83348e-08	-1.32179	-1.88034e-10	9.73341e-07	0.40674	-1.88034e-10	6.09051e-05	0.492051	-1.88034e-10
38694737	rs1924191	1.90625e-08	-1.23997	-1.20029	4.55789e-08	-1.45862	-1.19593	4.01159e-06	-1.17347	-1.05461
38694917	rs9548213	2.59419e-07	0.17046	-1.88034e-10	2.38329e-06	1.30224	-1.88034e-10	4.22407e-05	0.126118	-1.88034e-10
38694937	rs7994524	1.67221e-08	-1.68119	-0.890068	4.8624e-08	-1.66239	-0.927488	2.73459e-06	-1.47065	-1.14064
38694939	rs7994528	3.03166e-08	-0.790126	-1.18617	1.20749e-07	-0.50038	-1.1799	1.58673e-05	0.158559	-1.01156
38695683	rs1924192	4.04988e-08	-0.488571	-1.19814	3.01589e-07	0.33049	-1.09542	3.85751e-05	1.05323	-1.01789
38695842	rs9532172	2.59674e-08	-0.935541	-1.1956	4.79358e-07	0.87681	-1.17836	3.20124e-05	1.06093	-1.21207
38696487	rs117089023	9.51581e-08	-1.23662e-10	-0.832446	2.42049e-07	-1.23662e-10	-0.984856	1.7163e-05	-1.23662e-10	-0.774507
38697185	rs2224800	1.4854e-08	-1.52498	-1.16474	4.11442e-08	-1.59937	-1.15755	3.37412e-06	-1.42659	-0.974538
38697512	rs17057228	1.04086e-07	-1.23662e-10	-0.742766	2.59718e-07	-1.23662e-10	-0.9144	1.88911e-05	-1.23662e-10	-0.678576
38698269	rs8002925	2.73902e-08	-1.57423	-0.503568	8.90744e-08	-1.70373	-0.280792	2.12632e-05	-1.03057	0.470285
38698309	rs146817369	9.72767e-08	-1.23662e-10	-0.810426	2.46225e-07	-1.23662e-10	-0.96775	1.75732e-05	-1.23662e-10	-0.750889
38700201	rs74423440	9.66896e-08	-1.23662e-10	-0.81648	2.45066e-07	-1.23662e-10	-0.972466	1.74596e-05	-1.23662e-10	-0.757378
38700701	rs9576460	2.65923e-08	-1.57769	-0.529677	8.53899e-08	-1.70204	-0.32473	2.03008e-05	-1.0377	0.431093
38700773	rs80199616	2.21432e-07	0.01213	-1.88034e-10	2.32753e-07	-1.02402	-1.88034e-10	1.30552e-05	-1.04808	-1.88034e-10
38700840	rs143511184	1.01766e-07	-0.765313	-1.88034e-10	2.64709e-07	-0.895362	-1.88034e-10	9.85503e-06	-1.32928	-1.88034e-10
38701046	rs9566309	4.58639e-08	-0.703211	-0.859096	4.57771e-07	0.332971	-0.680597	7.28072e-05	0.989185	-0.318636
38701610	rs9576461	4.15264e-08	-0.477505	-1.18415	1.59861e-06	2.10006	-1.19716	2.04923e-05	0.578324	-1.17554
38702814	rs7989091	3.77891e-08	-0.665177	-1.09079	1.58595e-07	-0.322566	-1.08507	2.33793e-05	0.365302	-0.830718
38703876	rs2209138	1.39876e-08	-1.63991	-1.10991	3.86533e-08	-1.6913	-1.12806	2.79632e-06	-1.37739	-1.21158
38704885	rs7996968	2.18018e-08	-1.11092	-1.19508	9.94025e-08	-0.6985	-1.17632	5.47021e-06	-0.706074	-1.21187
38704963	rs1924194	2.1815e-08	-1.11092	-1.19447	9.93164e-08	-0.6985	-1.17718	5.46988e-06	-0.706074	-1.21193
38706305	rs4943563	2.61577e-08	-1.00478	-1.11906	6.43383e-08	-1.19629	-1.11355	7.33316e-06	-0.741116	-0.883743
38706731	rs143003188	1.16321e-07	-0.631632	-1.88034e-10	1.94156e-07	-1.20534	-1.88034e-10	0.00261213	4.25066	-1.88034e-10
38706805	rs117997438	4.13453e-08	-1.66603	-1.88034e-10	2.58985e-07	-0.917226	-1.88034e-10	1.06435e-05	-1.25232	-1.88034e-10
38706931	rs9548214	2.04875e-08	-1.16263	-1.20554	3.02123e-07	0.381295	-1.14446	6.05973e-06	-0.644537	-1.17106
38707455	rs117897235	1.1623e-07	-0.632418	-1.88034e-10	1.94049e-07	-1.20588	-1.88034e-10	0.00260737	4.24883	-1.88034e-10
38707538	rs117260493	4.84645e-08	-1.50715	-1.88034e-10	1.47823e-07	-1.47798	-1.88034e-10	8.01183e-06	-1.53635	-1.88034e-10
38708368	rs11147691	4.09589e-08	-1.67542	-1.88034e-10	3.52948e-07	-0.607675	-1.88034e-10	9.15121e-06	-1.40338	-1.88034e-10
38708410	rs9548215	2.37484e-08	-1.01585	-1.20462	1.14325e-07	-0.577238	-1.15772	6.19251e-06	-0.58524	-1.20868
38708724	rs78065892	1.01696e-07	-1.23662e-10	-0.765996	2.54972e-07	-1.23662e-10	-0.932841	1.84286e-05	-1.23662e-10	-0.703363
38709574	rs118165971	4.7013e-08	-1.53756	-1.88034e-10	1.1913e-07	-1.69378	-1.88034e-10	6.83895e-06	-1.69463	-1.88034e-10
38710190	rs117674323	1.04158e-07	-1.23662e-10	-0.742078	2.5771e-07	-1.23662e-10	-0.922158	1.85266e-05	-1.23662e-10	-0.698057
38710260	rs17212836	4.16685e-08	-1.65824	-1.88034e-10	2.23217e-07	-1.06585	-1.88034e-10	7.36464e-06	-1.62058	-1.88034e-10
38711793	rs4943564	3.18702e-08	-1.4864	-0.439917	9.21023e-08	-1.71607	-0.235025	2.64936e-05	-0.893096	0.552734
38711905	rs143676221	6.5154e-08	-1.23662e-10	-1.21123	2.00634e-07	-1.23662e-10	-1.17251	1.1123e-05	-1.23662e-10	-1.20825
38712232	rs151212596	4.75375e-08	-1.52647	-1.88034e-10	1.44824e-07	-1.49847	-1.88034e-10	7.86851e-06	-1.5544	-1.88034e-10
38712470	rs9576462	6.54096e-08	-1.23662e-10	-1.20732	1.93245e-07	-1.23662e-10	-1.21004	1.11835e-05	-1.23662e-10	-1.20283
38713617	rs140449036	4.06243e-08	-1.68362	-1.88034e-10	1.45261e-07	-1.49546	-1.88034e-10	8.12992e-06	-1.52171	-1.88034e-10
38714030	rs61955235	4.40977e-08	-1.60158	-1.88034e-10	1.16397e-07	-1.71699	-1.88034e-10	6.59946e-06	-1.73028	-1.88034e-10
38714146	rs7997915	1.43275e-08	-1.67606	-1.04974	4.15963e-08	-1.67252	-1.07347	2.63998e-06	-1.44583	-1.20066
38714520	rs117845650	1.79811e-07	-1.23662e-10	-0.196081	4.78786e-07	-1.23662e-10	-0.302742	2.72797e-05	-1.23662e-10	-0.311122
38714705	rs75971902	9.33907e-08	-1.23662e-10	-0.851194	2.38576e-07	-1.23662e-10	-0.999306	1.68208e-05	-1.23662e-10	-0.794652
38715756	rs5021961	9.45684e-08	-1.23662e-10	-0.838662	2.42593e-07	-1.23662e-10	-0.982611	1.69054e-05	-1.23662e-10	-0.789635
38718163	rs78333854	4.32296e-08	-1.62146	-1.88034e-10	1.15337e-07	-1.72614	-1.88034e-10	6.58286e-06	-1.7328	-1.88034e-10
38718535	rs9548217	8.59992e-08	-1.59781	0.664161	4.05532e-07	-1.04592	0.577127	1.26838e-05	-1.68898	0.61204
38718862	rs67694760	3.82527e-08	-0.556115	-1.18766	1.4324e-06	1.9928	-1.19969	1.85025e-05	0.480206	-1.17957
38719949	rs9532173	3.83246e-08	-0.716948	-1.02495	1.7474e-07	-0.270752	-1.03995	2.50427e-05	0.356441	-0.753122
38721787	rs66555430	3.7498e-08	-0.554507	-1.20919	1.46908e-06	2.03026	-1.21186	1.8601e-05	0.511282	-1.20533
38723222	rs145225360	7.25688e-08	-1.23662e-10	-1.10345	2.40065e-07	-1.23662e-10	-0.993087	1.25352e-05	-1.23662e-10	-1.08872
38724192	rs116954066	8.11249e-08	-0.991996	-1.88034e-10	1.69015e-06	0.95858	-1.88034e-10	7.31567e-05	0.675338	-1.88034e-10
38724490	rs7984402	2.84859e-08	-1.53109	-0.507483	8.60731e-08	-1.72089	-0.297904	2.31348e-05	-0.944519	0.468591
38725866	rs35255352	4.47717e-08	-1.58641	-1.88034e-10	1.62655e-07	-1.38236	-1.88034e-10	9.03713e-06	-1.41592	-1.88034e-10
38725875	rs1924199	1.87437e-08	-1.38305	-1.07408	5.09324e-08	-1.45323	-1.09026	4.99506e-06	-1.1689	-0.839917
38727020	rs3920586	3.60536e-08	-0.627843	-1.17514	1.3179e-06	1.89868	-1.18887	1.75011e-05	0.409841	-1.16484
38727668	rs6563584	1.48165e-08	-1.54911	-1.14313	1.47674e-07	-0.27567	-1.20332	7.27026e-06	-0.426714	-1.20676
38727714	rs117805774	6.13076e-08	-1.27208	-1.88034e-10	3.36924e-07	-0.654137	-1.88034e-10	2.62235e-05	-0.350609	-1.88034e-10
38727892	rs9548220	1.83793e-08	-1.41089	-1.06587	5.01825e-08	-1.47924	-1.07909	5.0424e-06	-1.18074	-0.818641
38727942	rs142248536	7.95589e-08	-1.01149	-1.88034e-10	1.62862e-06	0.921496	-1.88034e-10	7.06348e-05	0.640258	-1.88034e-10
38728531	rs2323704	2.34188e-08	-1.10845	-1.12599	9.65634e-08	-0.695336	-1.20846	5.55435e-06	-0.702922	-1.19976
38729357	rs9646101	1.04901e-07	-1.41573	0.680758	5.19244e-07	-0.81576	0.594138	1.43313e-05	-1.58917	0.634353
38729611	rs76957443	2.1152e-07	-1.23662e-10	-0.033667	5.92473e-07	-1.23662e-10	-0.0896888	3.00811e-05	-1.23662e-10	-0.213368
38729614	rs191912601	1.35836e-07	-1.23662e-10	-0.476537	3.8182e-07	-1.23662e-10	-0.529046	2.55275e-05	-1.23662e-10	-0.37751
38729720	rs9603327	3.70756e-08	-0.592094	-1.18293	1.39518e-06	1.96305	-1.19627	1.822e-05	0.459402	-1.17415
38729848	rs9603328	3.89864e-08	-0.541841	-1.18293	1.52619e-06	2.0528	-1.19627	1.95276e-05	0.528713	-1.17415
38730148	rs79919053	6.57477e-08	-1.23662e-10	-1.20216	1.97879e-07	-1.23662e-10	-1.18634	1.10806e-05	-1.23662e-10	-1.21207
38730323	rs77416743	8.95709e-08	-1.23662e-10	-0.892956	2.31187e-07	-1.23662e-10	-1.03077	1.61266e-05	-1.23662e-10	-0.836795
38730542	rs9548221	1.45934e-08	-1.56468	-1.14274	1.4138e-07	-0.319082	-1.20346	6.97828e-06	-0.467814	-1.20665
38730752	rs9548222	2.11282e-08	-1.23795	-1.09942	3.65929e-08	-1.70825	-1.16589	3.23701e-06	-1.31627	-1.12635
38730805	rs1924198	3.47057e-08	-0.78332	-1.05776	7.96222e-08	-1.02595	-1.07076	9.83484e-06	-0.524315	-0.807019
38731206	rs75128275	8.93388e-08	-1.23662e-10	-0.89555	2.30736e-07	-1.23662e-10	-1.03272	1.60813e-05	-1.23662e-10	-0.839609
38731222	rs116840886	1.11626e-07	-0.672834	-1.88034e-10	4.17503e-07	-0.439702	-1.88034e-10	3.05766e-05	-0.197032	-1.88034e-10
38731531	rs9603329	2.57921e-08	-0.950994	-1.18692	8.70992e-07	1.4959	-1.20026	1.21844e-05	0.0629693	-1.18007
38731538	rs9315555	4.45856e-08	-0.705169	-0.885406	4.62365e-07	0.375056	-0.712695	7.21502e-05	1.02243	-0.36095
38731909	rs80263211	2.7392e-08	-1.55347	-0.524268	8.5124e-08	-1.71285	-0.317037	2.15707e-05	-0.988541	0.442613
38731953	rs1924196	1.5167e-08	-1.5235	-1.14537	1.58364e-07	-0.206599	-1.2025	7.7574e-06	-0.361253	-1.20737
38732044	rs1924195	1.45997e-08	-1.56162	-1.14537	1.42742e-07	-0.310454	-1.2025	7.03046e-06	-0.459648	-1.20737
38732613	rs2209141	2.62883e-08	-0.93471	-1.18415	9.02868e-07	1.52874	-1.19716	1.2544e-05	0.0875162	-1.17554
38732746	rs2209140	2.60406e-08	-0.944177	-1.18415	8.85809e-07	1.50967	-1.19716	1.23664e-05	0.0732559	-1.17554
38732839	rs2209139	2.57698e-08	-0.954629	-1.18415	8.67292e-07	1.48854	-1.19716	1.21728e-05	0.057478	-1.17554
38733262	rs148656392	7.0705e-08	-1.12947	-1.88034e-10	1.19038e-07	-1.69456	-1.88034e-10	8.30465e-06	-1.50045	-1.88034e-10
38733364	rs181027690	6.58994e-08	-1.23662e-10	-1.19986	2.01564e-07	-1.23662e-10	-1.16789	1.19808e-05	-1.23662e-10	-1.13396
38733373	rs74613616	8.87629e-08	-1.23662e-10	-0.902017	2.27955e-07	-1.23662e-10	-1.04485	1.59213e-05	-1.23662e-10	-0.849608
38733746	rs9532175	3.25948e-08	-1.26429	-0.639547	8.0087e-08	-1.30347	-0.787414	1.20756e-05	-0.922229	-0.203847
38734037	rs7986844	2.77915e-08	-1.01913	-1.04412	6.86433e-08	-1.18738	-1.05769	8.12653e-06	-0.737031	-0.7851
38734044	rs7982224	2.84798e-08	-0.994666	-1.04412	7.01323e-08	-1.16592	-1.05769	8.36403e-06	-0.708225	-0.7851
38734097	rs7986869	4.57684e-08	-0.993576	-0.570817	1.00482e-07	-1.13606	-0.727951	1.71991e-05	-0.659129	-0.113277
38734336	rs7982105	4.71534e-08	-0.640121	-0.894458	4.55407e-07	0.371099	-0.723903	7.59887e-05	1.08892	-0.375601
38734706	rs2875132	3.4162e-08	-1.25709	-0.599777	8.69912e-08	-1.25512	-0.753071	1.31093e-05	-0.892656	-0.15129
38734990	rs7329389	3.53373e-08	-1.21711	-0.605938	1.65665e-07	-0.605624	-0.758402	2.76884e-05	-0.136849	-0.159403
38735088	rs145169057	8.55102e-08	-1.23662e-10	-0.93935	2.99469e-07	-1.23662e-10	-0.771982	1.48407e-05	-1.23662e-10	-0.91989
38735824	rs9576464	3.05482e-08	-1.48943	-0.479246	8.94017e-08	-1.71508	-0.265779	2.5297e-05	-0.89863	0.512051
38736651	rs75608500	9.92931e-08	-1.23662e-10	-0.78991	2.50303e-07	-1.23662e-10	-0.951323	1.80223e-05	-1.23662e-10	-0.725657
38736807	rs147862304	4.0761e-08	-1.68026	-1.88034e-10	1.14431e-07	-1.73402	-1.88034e-10	6.51733e-06	-1.7428	-1.88034e-10
38737092	rs10507467	1.36919e-08	-1.61946	-1.15173	3.7195e-08	-1.70844	-1.14938	2.87858e-06	-1.34846	-1.21151
38737172	rs78257430	9.84231e-08	-1.23662e-10	-0.79871	2.4858e-07	-1.23662e-10	-0.958229	1.78528e-05	-1.23662e-10	-0.735107
38737449	rs7995361	5.3711e-08	-0.883665	-0.520703	1.21987e-07	-0.984605	-0.685479	2.15206e-05	-0.50324	-0.0450169
38737613	rs141352543	5.7999e-08	-1.32756	-1.88034e-10	1.13416e-07	-1.74293	-1.88034e-10	6.69058e-06	-1.71657	-1.88034e-10
38737720	rs189269653	6.51103e-08	-1.23662e-10	-1.2119	1.93038e-07	-1.23662e-10	-1.21111	1.10987e-05	-1.23662e-10	-1.21044
38737821	rs17057285	9.78689e-08	-1.23662e-10	-0.804357	2.47484e-07	-1.23662e-10	-0.96265	1.77448e-05	-1.23662e-10	-0.741174
38738186	rs3967019	3.81743e-08	-1.15612	-0.589698	1.83425e-07	-0.516725	-0.745463	3.15175e-05	-0.0315205	-0.135201
38739065	rs139797532	8.9557e-08	-0.893111	-1.88034e-10	1.24954e-07	-1.64605	-1.88034e-10	0.00043332	2.45421	-1.88034e-10
38739314	rs603131	2.11022e-08	-1.22475	-1.11386	8.28807e-08	-0.846449	-1.21014	4.79033e-06	-0.853465	-1.1972
38739622	rs601740	1.50644e-08	-1.56741	-1.10824	1.39246e-07	-0.326825	-1.21093	7.01203e-06	-0.475141	-1.1945
38739678	rs595563	1.49202e-08	-1.57864	-1.10663	1.34807e-07	-0.359061	-1.21109	6.80599e-06	-0.505632	-1.19383
38740005	rs6563585	3.45266e-08	-1.43596	-0.4103	9.52923e-08	-1.7294	-0.187643	3.09105e-05	-0.803147	0.616977
38740644	rs9532176	8.50733e-08	-0.944473	-1.88034e-10	1.89396e-07	-1.23015	-1.88034e-10	8.07941e-06	-1.52795	-1.88034e-10
38741577	rs143588295	4.26488e-08	-1.63499	-1.88034e-10	1.14288e-07	-1.73527	-1.88034e-10	7.1994e-06	-1.64327	-1.88034e-10
38742078	rs661497	4.50133e-08	-0.723428	-0.8576	4.37587e-07	0.287073	-0.679791	6.69556e-05	0.902584	-0.31582
38742864	rs647580	2.71355e-08	-1.71965	-0.36749	1.26853e-07	-0.981392	-0.649573	7.73868e-06	-1.74244	0.17141
38742875	rs9548225	2.94292e-08	-0.954411	-1.05159	7.12938e-08	-1.13051	-1.07668	8.57027e-06	-0.660982	-0.807985
38743174	rs9576466	2.39096e-08	-1.04964	-1.16407	6.53894e-07	1.1889	-1.17995	9.95649e-06	-0.166619	-1.15242
38743223	rs9576467	2.40772e-08	-1.03097	-1.17575	6.72014e-07	1.22716	-1.19088	1.01019e-05	-0.138532	-1.16601
38743667	rs75803703	8.48283e-08	-1.23662e-10	-0.947357	2.20398e-07	-1.23662e-10	-1.07856	1.50855e-05	-1.23662e-10	-0.903531
38743979	rs960610	3.96204e-08	-0.788185	-0.920456	8.45021e-07	1.31764	-1.05228	1.55344e-05	-0.00413643	-0.870075
38744140	rs1924189	3.97546e-08	-0.77639	-0.928869	8.57686e-07	1.33873	-1.05849	1.56402e-05	0.0117679	-0.879191
38744331	rs74618108	1.26462e-08	-1.74267	-1.10795	7.86668e-08	-0.898287	-1.21049	3.5155e-06	-1.16408	-1.196
38744389	rs1924188	8.3915e-08	-1.23662e-10	-0.958181	2.18718e-07	-1.23662e-10	-1.08621	1.49101e-05	-1.23662e-10	-0.915226
38744796	rs73174711	5.92748e-05	5.60195	-1.88034e-10	4.6822e-06	1.97753	-1.88034e-10	0.00357405	4.56419	-1.88034e-10
38745259	rs73174713	2.31157e-08	-1.23853	-1.00895	7.43164e-08	-1.06955	-1.09611	4.10355e-06	-1.18182	-1.0236
38745463	rs9576468	3.2561e-08	-1.45083	-0.454039	8.89062e-08	-1.73828	-0.248131	2.88736e-05	-0.794764	0.540425
38745911	rs17057315	8.33737e-08	-1.23662e-10	-0.964652	2.17726e-07	-1.23662e-10	-1.09076	1.48061e-05	-1.23662e-10	-0.922227
38746228	rs181287019	8.25055e-08	-1.23662e-10	-0.975121	2.16143e-07	-1.23662e-10	-1.09805	1.46391e-05	-1.23662e-10	-0.933567
38747138	rs616106	3.11127e-08	-1.0339	-0.916469	7.89064e-08	-1.1757	-0.930029	9.86407e-06	-0.752881	-0.575485
38747150	rs79556745	7.70258e-08	-1.23662e-10	-1.04385	2.06452e-07	-1.23662e-10	-1.14393	1.35813e-05	-1.23662e-10	-1.00857
38747904	rs612572	1.20848e-08	-1.74162	-1.15442	5.03805e-08	-1.3619	-1.19249	3.24513e-06	-1.22984	-1.21027
38747963	rs78075336	1.07116e-07	-0.714072	-1.88034e-10	3.19009e-07	-0.708775	-1.88034e-10	8.67373e-06	-1.45697	-1.88034e-10
38748512	rs4943565	1.56932e-08	-1.7427	-0.892053	3.86354e-08	-1.7161	-1.10373	2.24681e-06	-1.65481	-1.15294
38748517	rs668113	2.91767e-08	-1.13325	-0.881363	2.01532e-07	-0.217796	-0.950252	2.51932e-06	-1.55216	-1.14111
38748575	rs668032	2.89155e-08	-1.14388	-0.879728	1.99705e-07	-0.234635	-0.94252	2.50627e-06	-1.55809	-1.14038
38748633	rs599142	2.82618e-08	-1.1946	-0.851875	1.8453e-07	-0.31577	-0.940413	2.45419e-06	-1.58576	-1.1337
38748865	rs147704952	2.12328e-07	-0.0298556	-1.88034e-10	1.77247e-07	-1.29645	-1.88034e-10	0.00134197	3.58463	-1.88034e-10
38748907	rs666352	2.8122e-08	-1.24266	-0.808772	1.71516e-07	-0.434045	-0.895272	2.48641e-06	-1.59705	-1.10937
38748952	rs666289	2.75387e-08	-1.23392	-0.83847	1.69446e-07	-0.419935	-0.921529	2.46175e-06	-1.59232	-1.12408
38749184	rs1924187	1.84397e-08	-1.69025	-0.783231	4.14896e-08	-1.70034	-1.04821	2.23792e-06	-1.7092	-1.10252
38749934	rs7991530	2.87911e-08	-1.69079	-0.337126	7.69244e-08	-1.65709	-0.474082	4.68764e-06	-1.74014	-0.332193
38750062	rs141235103	6.60244e-08	-1.23662e-10	-1.19796	1.96845e-07	-1.23662e-10	-1.19158	1.1275e-05	-1.23662e-10	-1.19467
38750765	rs7335783	7.34363e-08	-1.71078	0.619212	1.82525e-07	-1.72704	0.459936	1.1101e-05	-1.72912	0.51889
38750798	rs79012618	6.82226e-08	-1.23662e-10	-1.16521	1.94959e-07	-1.23662e-10	-1.20121	1.16595e-05	-1.23662e-10	-1.16114
38750841	rs116959324	6.84716e-08	-1.23662e-10	-1.16157	1.95308e-07	-1.23662e-10	-1.19942	1.17038e-05	-1.23662e-10	-1.15735
38751153	rs4943566	1.35296e-08	-1.73909	-1.04402	5.19296e-08	-1.36332	-1.16079	2.37534e-06	-1.54828	-1.20384
38751219	rs617657	2.25551e-08	-1.08137	-1.19065	5.70813e-07	1.07337	-1.20031	4.31423e-06	-0.943307	-1.21204
38751261	rs79878295	7.02627e-08	-1.23662e-10	-1.13574	1.97525e-07	-1.23662e-10	-1.18813	1.19747e-05	-1.23662e-10	-1.13447
38751375	rs4943568	2.09098e-08	-1.51409	-0.833684	5.93633e-08	-1.68405	-0.706267	6.98138e-06	-1.45366	-0.220359
38751670	rs77990999	7.03428e-08	-1.23662e-10	-1.13461	1.97651e-07	-1.23662e-10	-1.18749	1.19885e-05	-1.23662e-10	-1.13332
38752100	rs61287148	6.73201e-08	-1.23662e-10	-1.17853	1.9781e-07	-1.23662e-10	-1.18669	1.10841e-05	-1.23662e-10	-1.21175
38752369	rs591732	2.12174e-08	-1.16768	-1.16549	9.33985e-08	-0.725047	-1.21207	3.56997e-06	-1.14893	-1.19578
38752382	rs147662408	6.76763e-08	-1.23662e-10	-1.17325	2.04114e-07	-1.23662e-10	-1.15532	1.14652e-05	-1.23662e-10	-1.17795
38752459	rs78098845	7.02185e-08	-1.23662e-10	-1.13637	1.97455e-07	-1.23662e-10	-1.18848	1.19671e-05	-1.23662e-10	-1.1351
38752495	rs78504934	7.01397e-08	-1.23662e-10	-1.1375	1.97332e-07	-1.23662e-10	-1.18911	1.19536e-05	-1.23662e-10	-1.13624
38752600	rs7323793	7.14431e-08	-1.23662e-10	-1.11908	1.99446e-07	-1.23662e-10	-1.17845	1.20699e-05	-1.23662e-10	-1.12655
38753676	rs683479	6.75658e-08	-0.721212	-0.453672	1.0347e-07	-0.945454	-0.889256	9.14194e-06	-0.567255	-0.837137
38753719	rs17057339	1.23812e-07	-0.569225	-1.88034e-10	4.30185e-07	-0.40978	-1.88034e-10	9.65821e-06	-1.34946	-1.88034e-10
38754142	rs77353567	1.59689e-07	-1.23662e-10	-0.314759	3.58464e-07	-1.23662e-10	-0.592167	2.36981e-05	-1.23662e-10	-0.451872
38754750	rs668103	6.95886e-07	2.35053	-1.19333	1.51389e-06	2.02949	-1.18104	0.000354694	3.35805	-1.10406
38754930	rs668491	1.96671e-06	3.3984	-1.20227	3.01718e-06	2.73104	-1.19296	0.00112244	4.53354	-1.12754
38755529	rs654410	2.4987e-07	1.29385	-1.1609	3.0037e-07	0.440196	-1.20917	6.20307e-05	1.71752	-1.20716
38755621	rs17057348	3.16855e-08	-0.981824	-0.950302	1.98143e-07	-0.0744835	-1.11052	9.39956e-06	-0.303619	-1.07298
38755923	rs80312854	3.07386e-08	-0.996322	-0.966144	1.92043e-07	-0.095983	-1.12029	9.1086e-06	-0.323582	-1.08446
38756404	rs1924184	2.50292e-07	1.29385	-1.15921	3.00494e-07	0.440196	-1.20876	6.19993e-05	1.71752	-1.20766
38756491	rs1924182	2.43458e-07	1.26612	-1.15917	2.9355e-07	0.416694	-1.20864	6.01737e-05	1.68792	-1.20795
38756518	rs12863491	7.4221e-07	2.39913	-1.17748	5.73301e-07	1.08928	-1.21186	0.000196526	2.86388	-1.20035
38756631	rs73174715	1.32001e-08	-1.72083	-1.08694	5.53044e-08	-1.44056	-1.02058	2.18248e-06	-1.70587	-1.13093
38757450	rs74047695	2.04764e-08	-1.60141	-0.767299	4.00863e-08	-1.68827	-1.09469	3.56285e-06	-1.20379	-1.14291
38757464	rs34082417	3.32297e-08	-0.950335	-0.934207	1.92028e-07	-0.11595	-1.10041	1.00102e-05	-0.252473	-1.06119
38757915	rs624391	9.86722e-07	2.70052	-1.19412	9.6319e-07	1.60693	-1.21068	0.000381702	3.51376	-1.18638
38757954	rs1360926	8.93977e-07	2.60181	-1.19412	9.40767e-07	1.58338	-1.21068	0.00034983	3.42657	-1.18638
38758183	rs612986	6.96501e-07	2.3522	-1.19412	5.87527e-07	1.11261	-1.21068	0.000207402	2.90378	-1.18638
38758246	rs73454191	2.97714e-08	-1.05833	-0.936109	1.78334e-07	-0.188729	-1.10161	8.54283e-06	-0.409585	-1.06259
38758552	rs78654333	2.96684e-08	-1.03898	-0.95893	1.80999e-07	-0.159637	-1.11587	8.63119e-06	-0.38263	-1.07925
38759047	rs677564	1.89916e-06	3.35777	-1.19658	1.48134e-06	2.03668	-1.20998	0.0006637	4.06636	-1.1858
38759119	rs117916164	3.87561e-08	-1.7307	-1.88034e-10	1.36326e-07	-1.55895	-1.88034e-10	6.82368e-06	-1.69687	-1.88034e-10
38759340	rs117497426	5.71834e-08	-1.34172	-1.88034e-10	1.13872e-07	-1.73892	-1.88034e-10	6.66138e-06	-1.72094	-1.88034e-10
38759389	rs597379	2.689e-06	3.70363	-1.19469	1.86646e-06	2.2684	-1.2106	0.000931471	4.40764	-1.18814
38759539	rs596558	2.7672e-06	3.73764	-1.20004	1.92597e-06	2.2976	-1.20841	0.000972866	4.44378	-1.1808
38760842	rs652170	1.46534e-06	3.10051	-1.19865	7.14458e-07	1.30681	-1.20928	0.000286412	3.22333	-1.18317
38760915	rs56148694	3.50422e-05	5.32756	-0.251236	8.41289e-05	5.30001	-0.433902	0.0408699	7.34702	-0.346137
38761040	rs143504215	6.81172e-08	-1.16676	-1.88034e-10	1.41778e-07	-1.51973	-1.88034e-10	8.54259e-06	-1.4722	-1.88034e-10
38761136	rs77842183	6.64629e-08	-1.23662e-10	-1.19134	1.92957e-07	-1.23662e-10	-1.21153	1.11381e-05	-1.23662e-10	-1.2069
38761138	rs599850	2.54293e-06	3.64135	-1.18826	1.76971e-06	2.21617	-1.2116	0.000882161	4.36902	-1.20391
38761372	rs9576469	1.40256e-08	-1.73509	-1.01201	3.91431e-08	-1.71892	-1.08785	2.45771e-06	-1.63845	-1.07958
38761434	rs601260	8.53899e-07	2.56005	-1.19822	9.06433e-07	1.54459	-1.20907	0.00027845	3.19664	-1.18467
38762960	rs628517	3.62708e-06	4.01499	-1.20679	1.21082e-06	1.82344	-1.19838	0.000837914	4.24366	-1.13001
38763005	rs7995622	5.59993e-05	5.70588	-0.160774	0.000107262	5.46133	-0.352288	0.0627865	7.69038	-0.260155
38763049	rs140386189	3.84063e-08	-1.73977	-1.88034e-10	1.3364e-07	-1.57884	-1.88034e-10	7.6471e-06	-1.58294	-1.88034e-10
38763174	rs78557566	1.20622e-08	-1.73369	-1.16422	7.06722e-08	-1.10213	-1.11382	2.81283e-06	-1.49437	-1.0887
38763694	rs9532177	4.4087e-07	1.89612	-1.19535	8.08188e-07	1.41145	-1.19065	6.50574e-05	1.71928	-1.16127
38764882	rs9532178	6.98081e-08	-0.289839	-0.852398	8.30534e-08	-1.16013	-0.894385	5.38297e-06	-1.23824	-0.695787
38765396	rs7325022	4.3132e-05	6.05555	-0.771513	2.94615e-05	4.48018	-0.663338	0.0114607	6.30717	-0.577757
38765541	rs7317927	9.54786e-08	0.236458	-1.06554	6.00798e-07	0.924907	-1.00064	4.52209e-05	1.14064	-0.946345
38765674	rs661155	9.08586e-07	2.6147	-1.1908	6.09099e-07	1.14987	-1.21189	0.000222025	2.98064	-1.19512
38766295	rs78394600	2.67071e-07	0.199529	-1.88034e-10	1.86917e-07	-1.24333	-1.88034e-10	1.54468e-05	-0.879866	-1.88034e-10
38766323	rs583185	1.98836e-05	5.62252	-1.11285	3.256e-06	2.76295	-1.14869	0.000489972	3.60141	-1.02432
38766401	rs17293303	2.45914e-05	4.68571	0.0364521	6.53662e-06	2.11292	0.198265	0.000834835	3.08859	0.0213802
38766832	rs77550498	7.22795e-07	-1.73578	2.93092	2.4979e-06	-1.73524	3.08445	0.00010307	-1.73003	2.74818
38767459	rs17057355	5.33618e-08	-1.41089	-1.88034e-10	1.88503e-07	-1.23488	-1.88034e-10	1.24337e-05	-1.09685	-1.88034e-10
38767682	rs117205908	5.93302e-07	-1.50943	2.50715	1.81703e-06	-1.74094	2.7719	7.46876e-05	-1.71314	2.40919
38767684	rs9566314	7.32135e-08	-1.23662e-10	-1.09461	2.12575e-07	-1.23662e-10	-1.1147	1.35133e-05	-1.23662e-10	-1.01359
38767884	rs193099812	3.83254e-08	-1.74187	-1.88034e-10	2.49435e-07	-0.954797	-1.88034e-10	7.71117e-06	-1.5746	-1.88034e-10
38768324	rs73456013	4.26067e-08	-1.63597	-1.88034e-10	1.60248e-07	-1.39727	-1.88034e-10	1.09027e-05	-1.22826	-1.88034e-10
38768422	rs115178267	4.50065e-08	-1.58118	-1.88034e-10	1.71138e-07	-1.33152	-1.88034e-10	1.1342e-05	-1.18875	-1.88034e-10
38768489	rs78775282	7.09049e-08	-1.12665	-1.88034e-10	2.48638e-07	-0.957995	-1.88034e-10	7.57618e-06	-1.59226	-1.88034e-10
38768892	rs1924181	5.56823e-06	3.86217	-0.625322	8.89859e-07	1.01894	-0.701871	0.000125719	1.68029	-0.463505
38769016	rs9548231	1.09136e-05	4.11209	-0.20231	1.34757e-07	-1.01098	-0.559546	9.55507e-06	-0.978142	-0.382051
38769067	rs117258829	2.4287e-07	-1.23662e-10	0.104539	5.53025e-07	-1.23662e-10	-0.158591	4.00648e-05	-1.23662e-10	0.0732337
38769089	rs640819	1.86203e-08	-1.66333	-0.800403	7.48154e-08	-1.05971	-1.09926	5.53787e-06	-0.758043	-1.14761
38769184	rs9548232	1.18101e-05	4.15375	-0.165024	1.40934e-07	-0.996196	-0.529506	1.00344e-05	-0.963036	-0.348214
38769317	rs9548233	5.82091e-06	3.45582	-0.1746	9.49397e-08	-1.38466	-0.536089	5.99561e-06	-1.42707	-0.399168
38769427	rs9548234	6.12151e-06	3.49117	-0.159589	9.69981e-08	-1.37534	-0.523962	6.12928e-06	-1.41831	-0.385875
38769793	rs9576471	2.08063e-08	-1.64047	-0.712258	6.4161e-08	-1.44303	-0.869574	4.00906e-06	-1.34393	-0.884781
38769840	rs2875134	1.53071e-05	4.35266	-0.104572	1.59033e-07	-0.924349	-0.480534	1.14089e-05	-0.889648	-0.293227
38769966	rs113110117	3.87092e-07	0.570675	-1.88034e-10	3.03105e-07	-0.759916	-1.88034e-10	0.000297501	2.07815	-1.88034e-10
38770950	rs6563588	2.90711e-05	4.96626	-0.0767433	1.38034e-07	-1.08982	-0.456674	9.87831e-06	-1.01463	-0.312295
38770991	rs2251904	2.24352e-08	-1.63149	-0.645868	7.51127e-08	-1.14249	-1.01251	5.36692e-06	-0.857976	-1.07904
38771058	rs7997362	4.4475e-08	-1.59306	-1.88034e-10	1.74136e-07	-1.31416	-1.88034e-10	1.13477e-05	-1.18825	-1.88034e-10
38771781	rs2496569	8.3754e-08	-0.960101	-1.88034e-10	1.1507e-07	-1.72846	-1.88034e-10	6.52053e-06	-1.74231	-1.88034e-10
38772033	rs9548235	1.16484e-07	-0.630229	-1.88034e-10	1.13416e-07	-1.74293	-1.88034e-10	6.59397e-06	-1.73111	-1.88034e-10
38772394	rs9576472	6.42789e-06	3.07714	0.303275	4.32493e-07	-0.216452	-0.187976	2.49654e-05	-0.387062	-0.0127135
38772587	rs17057380	4.84041e-08	-1.5084	-1.88034e-10	1.95376e-07	-1.19907	-1.88034e-10	1.34547e-05	-1.01794	-1.88034e-10
38772605	rs75828634	4.41899e-08	-1.59949	-1.88034e-10	1.17201e-07	-1.7101	-1.88034e-10	6.53535e-06	-1.74004	-1.88034e-10
38772799	rs9566315	6.62428e-06	3.06788	0.342633	4.57697e-07	-0.18664	-0.161148	2.52993e-05	-0.404475	0.0179874
38772803	rs9576473	6.68635e-06	3.06788	0.351959	4.61221e-07	-0.18664	-0.153477	2.55101e-05	-0.404475	0.0262844
38773090	rs76555072	4.78809e-08	-1.51927	-1.88034e-10	1.92156e-07	-1.21569	-1.88034e-10	1.31987e-05	-1.03714	-1.88034e-10
38773181	rs2460310	9.81628e-08	-0.801359	-1.88034e-10	1.1813e-07	-1.70221	-1.88034e-10	6.53619e-06	-1.73991	-1.88034e-10
38773192	rs2460311	7.61137e-05	5.45412	0.397877	2.14887e-07	-0.957255	-0.146628	1.63198e-05	-0.853681	0.0287956
38773254	rs77409515	4.82572e-08	-1.51144	-1.88034e-10	1.94473e-07	-1.2037	-1.88034e-10	1.33829e-05	-1.02329	-1.88034e-10
38773283	rs12584611	7.33619e-06	3.09803	0.414555	4.82782e-07	-0.191563	-0.102865	2.73244e-05	-0.384579	0.0750937
38773424	rs12585427	7.40656e-06	3.09803	0.424103	4.86605e-07	-0.191563	-0.0949784	2.75575e-05	-0.384579	0.0835885
38773550	rs117032778	4.08152e-08	-1.67893	-1.88034e-10	1.62893e-07	-1.3809	-1.88034e-10	9.30233e-06	-1.387	-1.88034e-10
38773571	rs9576474	7.55552e-06	3.10933	0.43272	4.86786e-07	-0.198315	-0.0878558	2.81785e-05	-0.369965	0.0912584
38773619	rs2460312	1.01864e-07	-0.764344	-1.88034e-10	1.17275e-07	-1.70947	-1.88034e-10	6.52492e-06	-1.74164	-1.88034e-10
38774151	rs28524476	9.04269e-06	3.20548	0.516251	5.42899e-07	-0.158452	-0.0186186	3.17497e-05	-0.325109	0.165728
38774310	rs9576475	8.21374e-06	3.10933	0.516251	5.21684e-07	-0.198315	-0.0186186	3.0357e-05	-0.369965	0.165728
38774477	rs9576476	8.62447e-06	3.13839	0.535984	5.39091e-07	-0.181899	-0.00221135	3.13788e-05	-0.354486	0.183353
38774742	rs141406616	6.62774e-08	-1.23662e-10	-1.19414	1.98732e-07	-1.23662e-10	-1.18204	1.15226e-05	-1.23662e-10	-1.17295
38774911	rs2496578	0.00011174	5.66988	0.566068	2.6509e-07	-0.8849	-0.00902498	2.04386e-05	-0.776807	0.176964
38775115	rs117547552	4.07802e-08	-1.67979	-1.88034e-10	1.62561e-07	-1.38294	-1.88034e-10	9.28353e-06	-1.38902	-1.88034e-10
38775699	rs7988003	9.79939e-06	3.17079	0.631304	5.94512e-07	-0.163555	0.0773016	3.47693e-05	-0.337183	0.268652
38775776	rs2460323	0.00015026	5.8982	0.633931	3.05368e-07	-0.799384	0.0469079	2.39374e-05	-0.678841	0.237018
38775822	rs2460322	1.12684e-07	-0.663402	-1.88034e-10	1.15444e-07	-1.72521	-1.88034e-10	6.51757e-06	-1.74276	-1.88034e-10
38775871	rs2460321	0.000145657	5.84761	0.653416	3.02858e-07	-0.823738	0.063008	2.35608e-05	-0.71197	0.254287
38776683	rs2460319	3.83278e-08	-1.74181	-1.88034e-10	1.2363e-07	-1.6567	-1.88034e-10	7.09891e-06	-1.65732	-1.88034e-10
38776848	rs2496580	1.47743e-07	-0.392511	-1.88034e-10	1.92389e-07	-1.21447	-1.88034e-10	6.95534e-06	-1.67776	-1.88034e-10
38776866	rs79955981	7.48754e-08	-1.23662e-10	-1.07216	2.6461e-07	-1.23662e-10	-0.895736	1.47897e-05	-1.23662e-10	-0.923338
38777660	rs73456059	4.32202e-08	-1.62168	-1.88034e-10	1.66681e-07	-1.35791	-1.88034e-10	1.1769e-05	-1.1518	-1.88034e-10
38777701	rs2460316	7.30064e-05	5.21502	0.595302	3.52491e-07	-0.601666	-0.00730276	2.88771e-05	-0.480766	0.226549
38777883	rs2323707	1.17241e-07	-0.62375	-1.88034e-10	1.14905e-07	-1.72989	-1.88034e-10	6.52325e-06	-1.74189	-1.88034e-10
38778108	rs2460314	1.17241e-07	-0.62375	-1.88034e-10	1.14905e-07	-1.72989	-1.88034e-10	6.52325e-06	-1.74189	-1.88034e-10
38778795	rs78800478	4.54166e-08	-1.57211	-1.88034e-10	1.81471e-07	-1.2729	-1.88034e-10	1.30631e-05	-1.04748	-1.88034e-10
38778991	rs144432254	4.40147e-08	-1.60346	-1.88034e-10	1.79744e-07	-1.28246	-1.88034e-10	1.12405e-05	-1.19774	-1.88034e-10
38779016	rs1320243	3.73698e-06	2.18062	0.657424	7.38196e-07	0.0542953	0.0759196	4.54604e-05	-0.116939	0.316515
38779034	rs1320242	1.18661e-07	-0.611712	-1.88034e-10	1.1476e-07	-1.73115	-1.88034e-10	6.52586e-06	-1.74149	-1.88034e-10
38779351	rs79762568	7.35459e-08	-1.23662e-10	-1.09008	2.09331e-07	-1.23662e-10	-1.13008	1.23926e-05	-1.23662e-10	-1.10016
38779558	rs9566316	3.80844e-06	2.20892	0.648073	7.46663e-07	0.0734599	0.0681598	4.5907e-05	-0.0987073	0.30806
38779704	rs118087779	5.06561e-08	-1.46293	-1.88034e-10	1.672e-07	-1.35481	-1.88034e-10	1.56097e-05	-0.869372	-1.88034e-10
38780058	rs9603333	3.8828e-06	2.23862	0.637711	7.77496e-07	0.122518	0.0595661	4.71964e-05	-0.0616418	0.298695
38780115	rs17294322	2.2018e-07	0.00645807	-1.88034e-10	2.12727e-07	-1.11399	-1.88034e-10	0.000142466	1.34183	-1.88034e-10
38780540	rs10507468	7.68231e-05	5.28518	0.576098	3.53697e-07	-0.582582	-0.0229726	2.94893e-05	-0.442659	0.209421
38780754	rs9315557	3.75155e-06	2.20892	0.633021	7.48116e-07	0.0734599	0.0701036	4.53612e-05	-0.0987073	0.296099
38780993	rs2496563	1.17241e-07	-0.62375	-1.88034e-10	1.14905e-07	-1.72989	-1.88034e-10	6.52325e-06	-1.74189	-1.88034e-10
38781706	rs2496564	6.80833e-05	5.19391	0.546594	3.32748e-07	-0.6196	-0.0470087	2.70968e-05	-0.500979	0.18313
38781808	rs71198475	3.96128e-06	2.05965	0.836685	4.77175e-07	-0.532338	0.226228	2.40389e-05	-0.854708	0.417114
38781830	rs58194982	3.62178e-06	2.14931	0.657424	7.22731e-07	0.0331225	0.0759196	4.45542e-05	-0.137074	0.316515
38782187	rs9315558	1.18661e-07	-0.611712	-1.88034e-10	1.1476e-07	-1.73115	-1.88034e-10	6.52586e-06	-1.74149	-1.88034e-10
38783259	rs34028981	5.01278e-06	2.27896	0.852802	5.6665e-07	-0.373989	0.239737	2.69685e-05	-0.754085	0.43149
38783427	rs2460324	4.3007e-08	-1.62662	-1.88034e-10	1.83301e-07	-1.26287	-1.88034e-10	1.33504e-05	-1.02572	-1.88034e-10
38783544	rs112593331	4.36743e-08	-1.61123	-1.88034e-10	1.89257e-07	-1.23089	-1.88034e-10	1.37174e-05	-0.998598	-1.88034e-10
38783600	rs9532179	4.396e-08	-1.60471	-1.88034e-10	1.9146e-07	-1.21932	-1.88034e-10	1.40773e-05	-0.972698	-1.88034e-10
38783676	rs12866625	4.46486e-06	2.1936	0.82241	5.25666e-07	-0.423599	0.214271	2.51655e-05	-0.79618	0.404387
38783879	rs66866803	2.77099e-08	-1.57792	-0.488279	6.27243e-08	-1.59906	-0.736182	3.84739e-06	-1.51808	-0.751786
38784106	rs9594259	4.10341e-06	2.10918	0.82241	5.0069e-07	-0.472278	0.214271	2.41505e-05	-0.837347	0.404387
38784388	rs9315559	5.26494e-08	-0.500566	-0.923765	5.36364e-08	-1.66989	-0.821879	3.21405e-06	-1.48342	-0.966312
38784836	rs9315560	5.26494e-08	-0.500566	-0.923765	5.36364e-08	-1.66989	-0.821879	3.21405e-06	-1.48342	-0.966312
38785723	rs1814935	4.22417e-06	2.13818	0.82241	5.09112e-07	-0.455597	0.214271	2.44932e-05	-0.823256	0.404387
38786265	rs9576477	8.06804e-05	5.42122	0.489048	3.52861e-07	-0.514162	-0.0937576	2.82748e-05	-0.407222	0.131926
38786317	rs2323708	1.09788e-07	-0.689433	-1.88034e-10	1.15851e-07	-1.72169	-1.88034e-10	6.51638e-06	-1.74295	-1.88034e-10
38786373	rs9315561	4.50858e-06	2.1936	0.832153	5.29973e-07	-0.423599	0.222431	2.5385e-05	-0.79618	0.413073
38786553	rs9315562	1.35423e-05	3.3701	0.755483	7.61835e-07	0.0034114	0.158323	4.1066e-05	-0.246877	0.344791
38786557	rs9315563	5.20875e-08	-0.544691	-0.890369	5.55149e-08	-1.67417	-0.783177	3.26389e-06	-1.49894	-0.935408
38786621	rs2244768	1.18661e-07	-0.611712	-1.88034e-10	1.1476e-07	-1.73115	-1.88034e-10	6.52586e-06	-1.74149	-1.88034e-10
38786904	rs74498077	4.16737e-08	-1.65812	-1.88034e-10	1.85807e-07	-1.24929	-1.88034e-10	1.15352e-05	-1.17187	-1.88034e-10
38787101	rs2001430	3.78617e-08	-0.605305	-1.14874	4.0005e-08	-1.68809	-1.0969	2.51841e-06	-1.52586	-1.16778
38787397	rs9566318	4.17093e-08	-0.512249	-1.14501	4.10945e-08	-1.66623	-1.09189	2.63382e-06	-1.48418	-1.16465
38787624	rs9576478	4.30957e-08	-0.471048	-1.15352	4.08723e-08	-1.66017	-1.10337	2.66707e-06	-1.46453	-1.17176
38788073	rs11617000	7.94779e-05	5.44402	0.451231	3.89769e-07	-0.38406	-0.12438	3.18301e-05	-0.255188	0.0983359
38788573	rs9548237	6.94412e-05	5.32688	0.433367	3.72385e-07	-0.415251	-0.138816	2.97823e-05	-0.305835	0.0824852
38788666	rs55710392	3.89385e-08	-1.726	-1.88034e-10	4.93739e-07	-0.271987	-1.88034e-10	1.02548e-05	-1.28952	-1.88034e-10
38789197	rs2460328	1.3086e-07	-0.513857	-1.88034e-10	1.13871e-07	-1.73893	-1.88034e-10	6.56701e-06	-1.73521	-1.88034e-10
38790743	rs4466961	3.84551e-08	-0.588702	-1.14979	3.98707e-08	-1.69003	-1.09832	2.52384e-06	-1.52283	-1.16866
38790961	rs56180124	3.90162e-08	-1.72401	-1.88034e-10	5.02761e-07	-0.25388	-1.88034e-10	1.03587e-05	-1.27944	-1.88034e-10
38791272	rs118011244	7.01854e-08	-1.23662e-10	-1.13685	2.36929e-07	-1.23662e-10	-1.00623	1.38606e-05	-1.23662e-10	-0.988216
38791818	rs4144127	1.24751e-07	-0.561666	-1.88034e-10	1.15982e-07	-1.72056	-1.88034e-10	7.60354e-06	-1.58865	-1.88034e-10
38792181	rs4290361	3.7885e-08	-0.60388	-1.14955	3.97559e-08	-1.69324	-1.09799	2.50774e-06	-1.52943	-1.16846
38792410	rs141514333	9.50142e-08	-1.23662e-10	-0.833959	3.97578e-07	-1.23662e-10	-0.488603	2.18328e-05	-1.23662e-10	-0.533851
38792555	rs4245388	1.30584e-07	-0.515969	-1.88034e-10	1.16758e-07	-1.71389	-1.88034e-10	7.73229e-06	-1.57186	-1.88034e-10
38792794	rs4941889	1.27075e-07	-0.543206	-1.88034e-10	1.15845e-07	-1.72174	-1.88034e-10	7.59445e-06	-1.58985	-1.88034e-10
38792982	rs9548241	7.46044e-05	5.3672	0.464773	3.32524e-07	-0.55386	-0.113423	2.70022e-05	-0.431706	0.110359
38793308	rs4265690	1.28598e-07	-0.531296	-1.88034e-10	1.16488e-07	-1.71621	-1.88034e-10	7.6884e-06	-1.57755	-1.88034e-10
38793427	rs2460303	1.29227e-07	-0.526414	-1.88034e-10	1.13956e-07	-1.73818	-1.88034e-10	6.56066e-06	-1.73617	-1.88034e-10
38793443	rs79681211	3.91116e-08	-1.72157	-1.88034e-10	5.13475e-07	-0.232793	-1.88034e-10	1.04816e-05	-1.26764	-1.88034e-10
38793523	rs1962099	1.28598e-07	-0.531296	-1.88034e-10	1.16488e-07	-1.71621	-1.88034e-10	7.6884e-06	-1.57755	-1.88034e-10
38793622	rs138778984	1.92416e-07	-0.128328	-1.88034e-10	3.20542e-07	-0.70398	-1.88034e-10	1.04605e-05	-1.26966	-1.88034e-10
38793756	rs1123325	8.06946e-05	5.4547	0.455744	3.42183e-07	-0.517918	-0.12073	2.78165e-05	-0.393977	0.102342
38793783	rs111373986	5.42907e-07	0.908952	-1.88034e-10	2.46944e-07	-0.964832	-1.88034e-10	2.07064e-05	-0.586823	-1.88034e-10
38793801	rs4429168	1.26654e-07	-0.546528	-1.88034e-10	1.16229e-07	-1.71843	-1.88034e-10	7.64548e-06	-1.58315	-1.88034e-10
38793966	rs73174734	5.52772e-05	6.56517	-1.03304	1.62865e-06	2.0127	-1.09119	0.000202232	2.69813	-1.00597
38794224	rs9315564	1.28598e-07	-0.531296	-1.88034e-10	1.16488e-07	-1.71621	-1.88034e-10	7.6884e-06	-1.57755	-1.88034e-10
38794611	rs9576480	1.23426e-05	3.22121	0.811613	1.20746e-06	0.417047	0.205232	5.81781e-05	0.0514798	0.394764
38794779	rs7490892	1.30584e-07	-0.515969	-1.88034e-10	1.16758e-07	-1.71389	-1.88034e-10	7.73229e-06	-1.57186	-1.88034e-10
38794915	rs2496572	1.20663e-07	-0.594984	-1.88034e-10	1.14567e-07	-1.73283	-1.88034e-10	6.53319e-06	-1.74037	-1.88034e-10
38795096	rs2254814	1.22309e-07	-0.581432	-1.88034e-10	1.14427e-07	-1.73406	-1.88034e-10	6.53763e-06	-1.73969	-1.88034e-10
38795232	rs17057447	4.35128e-08	-1.61493	-1.88034e-10	1.5813e-07	-1.41058	-1.88034e-10	1.06848e-05	-1.24845	-1.88034e-10
38795241	rs2323710	3.91559e-08	-0.571893	-1.14854	4.0084e-08	-1.68639	-1.09663	2.54518e-06	-1.51545	-1.16761
38795280	rs2254802	1.22309e-07	-0.581432	-1.88034e-10	1.14427e-07	-1.73406	-1.88034e-10	6.53763e-06	-1.73969	-1.88034e-10
38795496	rs2460304	1.22309e-07	-0.581432	-1.88034e-10	1.14427e-07	-1.73406	-1.88034e-10	6.53763e-06	-1.73969	-1.88034e-10
38795741	rs9532181	8.5264e-05	5.53851	0.427008	3.46141e-07	-0.483197	-0.143951	2.81221e-05	-0.357553	0.0768454
38795909	rs2460305	1.14715e-07	-0.645537	-1.88034e-10	1.13562e-07	-1.74165	-1.88034e-10	6.7092e-06	-1.71379	-1.88034e-10
38796174	rs2496573	1.05782e-07	-0.726605	-1.88034e-10	1.16508e-07	-1.71603	-1.88034e-10	6.51833e-06	-1.74265	-1.88034e-10
38796726	rs2496574	1.19048e-07	-0.608455	-1.88034e-10	1.14717e-07	-1.73152	-1.88034e-10	6.52927e-06	-1.74097	-1.88034e-10
38797746	rs2460306	1.54142e-07	-0.35011	-1.88034e-10	1.1342e-07	-1.7429	-1.88034e-10	6.66851e-06	-1.71987	-1.88034e-10
38797794	rs79233479	8.42802e-08	-1.23662e-10	-0.953839	2.57017e-07	-1.23662e-10	-0.924852	1.42875e-05	-1.23662e-10	-0.957879
38797842	rs12876396	3.15379e-06	1.92111	0.747264	4.17841e-07	-0.575449	0.136557	2.07697e-05	-0.918493	0.334724
38798165	rs73174737	4.09633e-08	-1.67531	-1.88034e-10	6.88133e-07	0.0599877	-1.88034e-10	1.24232e-05	-1.0977	-1.88034e-10
38798194	rs9548242	1.9776e-07	-0.100929	-1.88034e-10	1.30634e-07	-1.6016	-1.88034e-10	9.33344e-06	-1.38366	-1.88034e-10
38798438	rs9566319	9.96248e-06	3.12188	0.696715	6.21798e-07	-0.136056	0.0946758	3.44261e-05	-0.368298	0.289848
38799811	rs2323711	3.21814e-06	1.92111	0.767462	4.24906e-07	-0.575449	0.153323	2.1146e-05	-0.918493	0.352676
38800265	rs2254209	1.47977e-07	-0.390929	-1.88034e-10	1.13426e-07	-1.74285	-1.88034e-10	6.64404e-06	-1.72355	-1.88034e-10
38800934	rs11842885	0.000110988	5.82745	0.401745	3.80243e-07	-0.355996	-0.177187	3.09714e-05	-0.236206	0.0520057
38801066	rs61949068	4.11069e-08	-1.24219	-0.429619	5.73648e-08	-1.71013	-0.714433	3.41667e-06	-1.67979	-0.708807
38801924	rs73456084	4.36204e-08	-1.61246	-1.88034e-10	1.65769e-07	-1.3634	-1.88034e-10	1.15447e-05	-1.17103	-1.88034e-10
38802013	rs4548734	3.38458e-06	1.92111	0.817889	4.43103e-07	-0.575449	0.195257	2.21164e-05	-0.918493	0.397545
38802461	rs9576481	0.000112374	5.78468	0.456915	3.90261e-07	-0.374265	-0.132915	3.19094e-05	-0.25525	0.100887
38802732	rs55661394	4.03336e-08	-1.6908	-1.88034e-10	6.32585e-07	-0.0241798	-1.88034e-10	1.1818e-05	-1.14764	-1.88034e-10
38803974	rs9576482	2.79724e-06	1.77134	0.777067	4.1867e-07	-0.598213	0.161302	2.0252e-05	-0.970231	0.361217
38804088	rs9603334	3.65775e-06	1.94655	0.870069	4.69507e-07	-0.561072	0.23876	2.34509e-05	-0.906404	0.444046
38804164	rs71439757	3.69399e-06	1.94655	0.87993	4.73388e-07	-0.561072	0.246993	2.3658e-05	-0.906404	0.452841
38804238	rs116948415	6.88531e-08	-1.23662e-10	-1.15601	2.04479e-07	-1.23662e-10	-1.15353	1.16171e-05	-1.23662e-10	-1.16478
38804398	rs111487350	5.16413e-07	0.858921	-1.88034e-10	2.40368e-07	-0.991824	-1.88034e-10	2.00352e-05	-0.619776	-1.88034e-10
38804435	rs9315565	3.44452e-06	1.89295	0.863599	4.53065e-07	-0.59132	0.23336	2.27308e-05	-0.931821	0.438276
38805771	rs2202120	7.98567e-05	5.4338	0.4662	3.93096e-07	-0.363256	-0.136686	3.20084e-05	-0.263763	0.112495
38805879	rs2202121	5.54061e-08	-0.16413	-1.20917	3.47078e-08	-1.72961	-1.19742	2.23513e-06	-1.60113	-1.21184
38805926	rs2202122	7.75474e-05	5.4338	0.436856	3.83695e-07	-0.363256	-0.160892	3.11313e-05	-0.263763	0.0847113
38806133	rs73174741	4.42542e-08	-1.59803	-1.88034e-10	1.19617e-07	-1.6897	-1.88034e-10	7.91346e-06	-1.5487	-1.88034e-10
38806859	rs117984101	6.625e-08	-1.23662e-10	-1.19455	2.1973e-07	-1.23662e-10	-1.0816	1.13036e-05	-1.23662e-10	-1.19214
38806909	rs2173952	5.84358e-08	-0.111233	-1.20882	3.4582e-08	-1.734	-1.19666	2.27134e-06	-1.58497	-1.21192
38807047	rs2134209	5.7458e-08	-0.12839	-1.20854	3.46487e-08	-1.73268	-1.19606	2.2592e-06	-1.59028	-1.21198
38807266	rs9566320	8.90258e-07	-1.23662e-10	1.40353	1.80665e-06	-1.23662e-10	1.02524	9.43838e-05	-1.23662e-10	0.930104
38807946	rs4594119	5.75074e-08	-0.12839	-1.20768	3.47103e-08	-1.73268	-1.19428	2.25899e-06	-1.59028	-1.21207
38808826	rs35068397	6.09519e-06	2.7151	0.612167	2.18229e-06	1.21059	0.00354596	5.38516e-05	0.161911	0.207055
38808827	rs190095880	3.84525e-08	-1.73856	-1.88034e-10	1.66839e-07	-1.35697	-1.88034e-10	9.98488e-06	-1.31619	-1.88034e-10
38809257	rs4383021	5.92483e-08	-0.097287	-1.20896	3.45921e-08	-1.73341	-1.19696	2.27673e-06	-1.58263	-1.21189
38809730	rs9576484	6.22951e-08	-0.079966	-1.17614	3.6348e-08	-1.73468	-1.14618	2.32199e-06	-1.5772	-1.19764
38809789	rs9576485	6.22951e-08	-0.079966	-1.17614	3.6348e-08	-1.73468	-1.14618	2.32199e-06	-1.5772	-1.19764
38810002	rs9603335	2.1455e-07	-0.0194439	-1.88034e-10	1.17076e-07	-1.71117	-1.88034e-10	7.26521e-06	-1.63417	-1.88034e-10
38810187	rs4614591	6.23552e-08	-0.079966	-1.17517	3.63954e-08	-1.73468	-1.14488	2.32342e-06	-1.5772	-1.19703
38810201	rs4520716	6.23848e-08	-0.079966	-1.1747	3.64187e-08	-1.73468	-1.14424	2.32412e-06	-1.5772	-1.19673
38810371	rs4281590	2.34825e-06	1.65457	0.718873	1.30421e-06	0.608429	0.0909307	3.12694e-05	-0.475974	0.301349
38810373	rs4592525	2.1455e-07	-0.0194439	-1.88034e-10	1.17076e-07	-1.71117	-1.88034e-10	7.26521e-06	-1.63417	-1.88034e-10
38810397	rs4453349	6.41277e-08	-0.0625561	-1.16455	3.74553e-08	-1.73586	-1.11499	2.37868e-06	-1.57167	-1.17905
38810539	rs4473056	6.2359e-08	-0.079966	-1.17511	3.63983e-08	-1.73468	-1.14479	2.32351e-06	-1.5772	-1.19699
38810645	rs138183344	1.18178e-07	-1.23662e-10	-0.615792	4.70364e-07	-1.23662e-10	-0.320489	3.61567e-05	-1.23662e-10	-0.0294025
38811057	rs7999730	6.01814e-08	-0.116237	-1.17439	3.65351e-08	-1.73191	-1.14381	2.29844e-06	-1.58851	-1.19652
38811143	rs7997942	6.13173e-08	-0.097287	-1.17464	3.6468e-08	-1.73341	-1.14415	2.31161e-06	-1.58263	-1.19669
38811170	rs7999258	6.16174e-08	-0.0926563	-1.17439	3.64575e-08	-1.73403	-1.14381	2.32128e-06	-1.57862	-1.19652
38811223	rs473531	2.21845e-07	0.0139937	-1.88034e-10	1.55535e-07	-1.42712	-1.88034e-10	6.57654e-06	-1.73376	-1.88034e-10
38811253	rs9548246	6.42578e-08	-0.0509502	-1.17413	3.63684e-08	-1.73682	-1.14348	2.35284e-06	-1.56528	-1.19636
38811328	rs4547225	2.0646e-07	-0.0578768	-1.88034e-10	1.1416e-07	-1.73639	-1.88034e-10	7.76591e-06	-1.56752	-1.88034e-10
38811337	rs4534702	2.0646e-07	-0.0578768	-1.88034e-10	1.1416e-07	-1.73639	-1.88034e-10	7.76591e-06	-1.56752	-1.88034e-10
38811475	rs4457874	2.1062e-07	-0.0379285	-1.88034e-10	1.1405e-07	-1.73736	-1.88034e-10	7.79529e-06	-1.56375	-1.88034e-10
38811549	rs4054427	1.99138e-07	-0.0939873	-1.88034e-10	1.14293e-07	-1.73523	-1.88034e-10	7.67286e-06	-1.57958	-1.88034e-10
38811605	rs4418934	2.06923e-07	-0.055639	-1.88034e-10	1.14171e-07	-1.7363	-1.88034e-10	7.7509e-06	-1.56946	-1.88034e-10
38811889	rs3903006	2.03309e-07	-0.0732589	-1.88034e-10	1.14303e-07	-1.73514	-1.88034e-10	7.70748e-06	-1.57507	-1.88034e-10
38812343	rs61949069	0.000131396	5.65466	0.743325	5.80713e-07	-0.196172	0.0864338	6.13903e-05	0.142017	0.35797
38812399	rs7325481	2.0282e-07	-0.075665	-1.88034e-10	1.14362e-07	-1.73463	-1.88034e-10	7.66895e-06	-1.58009	-1.88034e-10
38812599	rs75907465	2.68542e-07	-1.56354	1.76856	7.13256e-07	-1.68444	1.78029	3.70155e-05	-1.60471	1.59878
38812909	rs151167469	4.87904e-08	-1.50045	-1.88034e-10	1.14338e-07	-1.73483	-1.88034e-10	6.88291e-06	-1.68822	-1.88034e-10
38812922	rs603411	1.81472e-07	-0.186883	-1.88034e-10	1.70154e-07	-1.33729	-1.88034e-10	6.70611e-06	-1.71425	-1.88034e-10
38812940	rs603443	1.68678e-07	-0.259994	-1.88034e-10	1.7686e-07	-1.29863	-1.88034e-10	6.77979e-06	-1.70332	-1.88034e-10
38813034	rs603886	1.92976e-07	-0.12542	-1.88034e-10	1.65523e-07	-1.36489	-1.88034e-10	6.6674e-06	-1.72004	-1.88034e-10
38813048	rs4054430	6.24182e-08	-0.0939873	-1.16014	3.71041e-08	-1.73523	-1.12504	2.34134e-06	-1.57958	-1.18697
38813125	rs604312	4.65578e-08	-1.54729	-1.88034e-10	2.16707e-07	-1.09545	-1.88034e-10	1.50669e-05	-0.904764	-1.88034e-10
38813253	rs523444	1.82404e-07	-0.181763	-1.88034e-10	1.70219e-07	-1.33691	-1.88034e-10	6.71601e-06	-1.71277	-1.88034e-10
38813361	rs144306807	8.77788e-08	-0.913166	-1.88034e-10	3.33135e-07	-0.665445	-1.88034e-10	8.72549e-06	-1.45102	-1.88034e-10
38813377	rs593447	1.82404e-07	-0.181763	-1.88034e-10	1.70219e-07	-1.33691	-1.88034e-10	6.71601e-06	-1.71277	-1.88034e-10
38813572	rs9548247	0.000105268	5.49317	0.683109	5.16923e-07	-0.263553	0.0374513	3.92803e-05	-0.250604	0.304062
38813583	rs12584071	2.41675e-06	1.61559	0.786608	1.5381e-06	0.730397	0.133915	3.20871e-05	-0.497714	0.348903
38814144	rs619090	4.98984e-08	-1.478	-1.88034e-10	2.44769e-07	-0.973681	-1.88034e-10	1.72933e-05	-0.766947	-1.88034e-10
38814602	rs7320458	0.00011246	5.53929	0.70308	5.36472e-07	-0.242658	0.0536774	4.08365e-05	-0.229618	0.32193
38814629	rs7338934	0.00011729	5.58134	0.70308	5.46828e-07	-0.223537	0.0536774	4.16283e-05	-0.210415	0.32193
38814687	rs7336867	0.000116179	5.58134	0.693558	5.42612e-07	-0.223537	0.0459381	4.12751e-05	-0.210415	0.313409
38814817	rs6563591	0.000118528	5.58134	0.713582	5.51518e-07	-0.223537	0.0622173	4.20215e-05	-0.210415	0.33133
38814830	rs9548248	0.000177393	7.34869	-0.650555	3.24376e-06	2.42683	-0.81634	0.000348617	2.85899	-0.62228
38814939	rs6563592	0.00011729	5.58134	0.70308	5.46828e-07	-0.223537	0.0536774	4.16283e-05	-0.210415	0.32193
38815170	rs75649538	4.59363e-08	-1.56073	-1.88034e-10	2.13847e-07	-1.10873	-1.88034e-10	1.43294e-05	-0.954951	-1.88034e-10
38815339	rs9576486	0.000114971	5.58134	0.683109	5.38027e-07	-0.223537	0.0374513	4.08911e-05	-0.210415	0.304062
38815607	rs624379	1.82404e-07	-0.181763	-1.88034e-10	1.70219e-07	-1.33691	-1.88034e-10	6.71601e-06	-1.71277	-1.88034e-10
38815892	rs647504	1.77441e-07	-0.209349	-1.88034e-10	1.72663e-07	-1.32265	-1.88034e-10	6.74276e-06	-1.7088	-1.88034e-10
38816149	rs9548250	7.82607e-05	5.12588	0.753931	4.63732e-07	-0.429768	0.0950799	3.45174e-05	-0.443278	0.367476
38816155	rs9548251	7.51717e-05	5.08561	0.753931	4.55653e-07	-0.447343	0.0950799	3.39191e-05	-0.460762	0.367476
38816967	rs640444	2.28796e-06	1.67652	0.670911	3.34546e-06	1.5903	0.0510627	7.77338e-05	0.418484	0.317541
38817415	rs2323713	7.62904e-05	5.08561	0.768703	4.61177e-07	-0.447343	0.10713	3.43713e-05	-0.460762	0.380719
38817503	rs9576488	7.70299e-05	5.08561	0.77835	4.64823e-07	-0.447343	0.115005	3.467e-05	-0.460762	0.389371
38817607	rs486259	5.18902e-08	-1.43886	-1.88034e-10	2.61402e-07	-0.907936	-1.88034e-10	1.86194e-05	-0.693062	-1.88034e-10
38818009	rs9594260	9.33391e-06	2.71228	1.04114	6.74516e-07	-0.327481	0.367482	3.5335e-05	-0.651317	0.598926
38818118	rs666294	2.11972e-06	1.55028	0.720779	2.92616e-06	1.41549	0.091965	7.01033e-05	0.270186	0.362519
38818242	rs143686545	6.12215e-08	-1.27349	-1.88034e-10	1.80886e-07	-1.27613	-1.88034e-10	1.17553e-05	-1.15296	-1.88034e-10
38818536	rs6563593	8.4434e-05	5.12588	0.829855	4.93413e-07	-0.429768	0.157121	3.69509e-05	-0.443278	0.435604
38818701	rs75539362	9.37977e-08	-0.846846	-1.88034e-10	1.53248e-07	-1.44194	-1.88034e-10	7.43982e-06	-1.61042	-1.88034e-10
38819333	rs9576489	9.15644e-05	5.12588	0.910928	5.2016e-07	-0.429768	0.209909	3.98193e-05	-0.443278	0.510364
38819498	rs35258439	1.6347e-07	-0.888806	0.59745	3.91699e-07	-0.35584	-0.147661	5.09135e-05	0.584622	-0.271759
38819740	rs614596	1.77441e-07	-0.209349	-1.88034e-10	1.72663e-07	-1.32265	-1.88034e-10	6.74276e-06	-1.7088	-1.88034e-10
38819860	rs1330975	9.45421e-05	5.12588	0.94293	5.33975e-07	-0.429768	0.236122	4.09843e-05	-0.443278	0.539201
38820079	rs35718243	9.4739e-05	5.08561	0.985281	5.43228e-07	-0.447343	0.270877	4.18421e-05	-0.460762	0.5774
38820179	rs1330974	9.65606e-05	5.12588	0.964056	5.43308e-07	-0.429768	0.25345	4.17725e-05	-0.443278	0.558251
38820352	rs605662	1.96592e-07	-0.106855	-1.88034e-10	1.64669e-07	-1.37006	-1.88034e-10	6.65186e-06	-1.72237	-1.88034e-10
38820362	rs605680	4.9849e-08	-1.47899	-1.88034e-10	2.4321e-07	-0.980068	-1.88034e-10	1.69454e-05	-0.787267	-1.88034e-10
38820390	rs605724	1.99534e-07	-0.092002	-1.88034e-10	1.63514e-07	-1.3771	-1.88034e-10	6.64103e-06	-1.724	-1.88034e-10
38820612	rs9532185	1.75248e-07	-0.221783	-1.88034e-10	1.74495e-07	-1.3121	-1.88034e-10	6.75384e-06	-1.70715	-1.88034e-10
38820737	rs607420	1.99534e-07	-0.092002	-1.88034e-10	1.63514e-07	-1.3771	-1.88034e-10	6.64103e-06	-1.724	-1.88034e-10
38821066	rs111544809	5.02927e-08	-1.47013	-1.88034e-10	2.51238e-07	-0.947592	-1.88034e-10	1.7131e-05	-0.776375	-1.88034e-10
38821307	rs9576490	0.00010135	5.12588	1.01247	5.56735e-07	-0.429768	0.277862	4.35392e-05	-0.443278	0.599675
38821385	rs9576491	0.00010294	5.12588	1.02803	5.7264e-07	-0.429768	0.30603	4.42556e-05	-0.443278	0.615995
38821413	rs9576492	0.000108723	5.17031	1.03826	5.88839e-07	-0.410301	0.314458	4.55403e-05	-0.423911	0.625243
38821504	rs9576493	0.00010294	5.12588	1.02803	5.7264e-07	-0.429768	0.30603	4.42556e-05	-0.443278	0.615995
38821887	rs56368170	3.89877e-08	-1.72474	-1.88034e-10	5.25287e-07	-0.210049	-1.88034e-10	1.05615e-05	-1.26005	-1.88034e-10
38821970	rs9576494	0.000103213	5.13977	1.01679	5.75859e-07	-0.414918	0.296785	4.50098e-05	-0.416234	0.605849
38822197	rs4436666	3.39264e-08	-0.828084	-1.03571	4.62766e-08	-1.68501	-0.954344	2.57293e-06	-1.6036	-1.06862
38822237	rs79479680	4.54765e-08	-1.57079	-1.88034e-10	4.19055e-07	-0.435993	-1.88034e-10	1.5639e-05	-0.867499	-1.88034e-10
38822878	rs75782087	3.9295e-08	-1.71689	-1.88034e-10	1.88233e-07	-1.23632	-1.88034e-10	1.12708e-05	-1.19505	-1.88034e-10
38822993	rs637764	2.02534e-07	-0.0770805	-1.88034e-10	1.62377e-07	-1.38407	-1.88034e-10	6.63067e-06	-1.72556	-1.88034e-10
38823004	rs660187	3.83036e-08	-1.74244	-1.88034e-10	3.7692e-07	-0.541962	-1.88034e-10	1.18697e-05	-1.14328	-1.88034e-10
38823070	rs9566322	1.19516e-08	-1.73744	-1.16968	5.61678e-08	-1.23766	-1.20799	4.31113e-06	-0.946377	-1.20969
38823217	rs56914407	4.67433e-08	-1.54331	-1.88034e-10	1.87864e-07	-1.23827	-1.88034e-10	6.5406e-06	-1.73924	-1.88034e-10
38823884	rs9315566	3.44307e-08	-0.786953	-1.06209	4.52959e-08	-1.67433	-0.986453	2.55407e-06	-1.58728	-1.0923
38823948	rs9315567	3.69087e-08	-0.716899	-1.06264	4.58266e-08	-1.662	-0.987133	2.61724e-06	-1.56235	-1.0928
38823973	rs9576495	3.61115e-08	-0.731204	-1.07017	4.52238e-08	-1.66598	-0.996394	2.58424e-06	-1.56832	-1.09951
38824189	rs9548253	3.49518e-08	-0.75763	-1.07639	4.4863e-08	-1.66631	-1.00407	2.55209e-06	-1.57531	-1.10504
38824237	rs9532186	3.48947e-08	-0.75763	-1.07802	4.47723e-08	-1.66631	-1.0061	2.54839e-06	-1.57531	-1.10649
38824382	rs9548254	0.000155519	5.33714	1.2294	7.41888e-07	-0.336499	0.471703	5.81383e-05	-0.350482	0.796041
38824457	rs1330973	3.37654e-08	-0.786953	-1.0816	4.4218e-08	-1.67433	-1.01054	2.51011e-06	-1.58728	-1.10966
38824533	rs1330972	3.45638e-08	-0.75763	-1.08755	4.42447e-08	-1.66631	-1.01795	2.52698e-06	-1.57531	-1.11493
38824737	rs73174764	4.67433e-08	-1.54331	-1.88034e-10	1.87864e-07	-1.23827	-1.88034e-10	6.5406e-06	-1.73924	-1.88034e-10
38824859	rs528967	3.87307e-08	-1.73135	-1.88034e-10	4.36173e-07	-0.395957	-1.88034e-10	1.35446e-05	-1.01128	-1.88034e-10
38825080	rs667735	1.7941e-07	-0.198313	-1.88034e-10	1.7202e-07	-1.32639	-1.88034e-10	6.74002e-06	-1.7092	-1.88034e-10
38825684	rs144434498	0.000607428	7.929	-1.88034e-10	1.8656e-05	3.35993	-1.88034e-10	0.00986163	5.57914	-1.88034e-10
38825883	rs681799	1.98975e-07	-0.0948045	-1.88034e-10	1.63929e-07	-1.37456	-1.88034e-10	6.80827e-06	-1.69913	-1.88034e-10
38825900	rs1979866	3.9314e-08	-0.515585	-1.20082	3.90691e-08	-1.63415	-1.17452	2.35468e-06	-1.553	-1.20786
38826514	rs55791822	3.83045e-08	-1.74242	-1.88034e-10	4.2063e-07	-0.432241	-1.88034e-10	9.8243e-06	-1.33241	-1.88034e-10
38826537	rs971225	4.33805e-08	-0.447161	-1.17082	3.70062e-08	-1.72065	-1.14225	2.08036e-06	-1.68768	-1.19704
38826651	rs76665727	4.24175e-08	-1.64043	-1.88034e-10	1.18483e-07	-1.69923	-1.88034e-10	6.71973e-06	-1.71222	-1.88034e-10
38826809	rs610642	2.96573e-07	0.304309	-1.88034e-10	1.45699e-07	-1.49245	-1.88034e-10	6.55767e-06	-1.73663	-1.88034e-10
38827142	rs600374	3.49748e-07	0.469228	-1.88034e-10	1.38126e-07	-1.54583	-1.88034e-10	6.51981e-06	-1.74242	-1.88034e-10
38827260	rs1501854	4.84573e-06	2.2182	0.87967	4.0792e-07	-0.571838	0.108913	2.15175e-05	-0.896412	0.348012
38827719	rs12868250	4.93866e-07	0.814279	-1.88034e-10	1.26695e-07	-1.63221	-1.88034e-10	6.57627e-06	-1.7338	-1.88034e-10
38827978	rs693729	4.25722e-07	0.665802	-1.88034e-10	1.30964e-07	-1.59907	-1.88034e-10	6.52772e-06	-1.74121	-1.88034e-10
38828793	rs112861823	1.27036e-07	-0.543519	-1.88034e-10	1.84405e-07	-1.25686	-1.88034e-10	8.47465e-06	-1.48019	-1.88034e-10
38829167	rs646299	0.00294508	7.95321	1.55445	8.49252e-08	-1.56601	-0.466217	9.5844e-06	-1.01502	-0.342112
38829360	rs17057591	1.23345e-08	-1.67499	-1.2006	5.72569e-08	-1.24279	-1.18366	3.80375e-06	-1.078	-1.20328
38829590	rs7333140	0.0108554	9.8658	0.946387	4.75572e-08	-1.70617	-0.905893	3.42009e-06	-1.43356	-0.954034
38829616	rs9548257	0.00913281	9.71199	0.927411	4.68354e-08	-1.71434	-0.913014	3.31498e-06	-1.45825	-0.960568
38829622	rs648516	0.0125568	10.0403	0.917458	4.63579e-08	-1.72088	-0.916727	3.41956e-06	-1.42378	-0.963973
38829945	rs7998535	0.0116235	9.82051	1.06004	6.10738e-08	-1.50198	-0.859932	6.79733e-06	-0.821694	-0.879041
38830003	rs7981916	0.0137029	9.87791	1.16722	6.43895e-08	-1.49363	-0.81541	7.16379e-06	-0.805443	-0.842783
38830142	rs1411740	0.00834006	9.49058	1.05801	4.81269e-08	-1.72261	-0.877539	3.28742e-06	-1.49558	-0.931579
38830145	rs7982262	0.00805466	9.56584	0.94794	5.61138e-08	-1.54461	-0.902	5.8349e-06	-0.934683	-0.918726
38830394	rs76118714	8.0822e-08	-1.23662e-10	-0.995737	2.17951e-07	-1.23662e-10	-1.08972	1.25956e-05	-1.23662e-10	-1.08392
38830641	rs685499	0.0117277	9.91537	0.974108	4.65064e-08	-1.72514	-0.909262	3.32608e-06	-1.45491	-0.96056
38830665	rs663329	1.17586e-08	-1.71149	-1.21191	4.9484e-08	-1.36366	-1.20869	3.32093e-06	-1.20711	-1.20991
38830709	rs513867	1.17407e-08	-1.71299	-1.21193	4.92195e-08	-1.3689	-1.2088	3.30056e-06	-1.21336	-1.20982
38830980	rs6563594	0.00949111	9.68431	0.993567	4.73349e-08	-1.71476	-0.901993	3.28699e-06	-1.47336	-0.953931
38831944	rs9566323	1.17263e-08	-1.71455	-1.2116	5.07914e-08	-1.33867	-1.20759	3.35519e-06	-1.19611	-1.21065
38832012	rs9576498	0.00564177	9.57955	0.57817	4.02107e-08	-1.71973	-1.06013	2.83502e-06	-1.48925	-1.08597
38832626	rs11147694	6.04263e-05	6.78197	-1.16078	1.24281e-07	-0.985546	-0.665905	3.16466e-05	0.56106	-0.723696
38832645	rs607242	1.16067e-08	-1.72472	-1.21168	4.84949e-08	-1.38469	-1.20784	3.14575e-06	-1.26072	-1.2105
38832841	rs575418	1.20671e-08	-1.70014	-1.19736	5.49675e-08	-1.26097	-1.20628	3.94793e-06	-1.06472	-1.17936
38833147	rs1330970	0.00766381	9.95951	0.504519	4.02315e-08	-1.69807	-1.08127	2.97402e-06	-1.42191	-1.10544
38833322	rs17229876	1.0761e-06	1.97449	-0.381372	5.83339e-08	-1.73505	-0.672756	3.79381e-06	-1.69818	-0.585715
38834212	rs9603337	0.00617017	9.7068	0.540453	3.92976e-08	-1.73161	-1.07122	2.83271e-06	-1.47969	-1.09634
38834343	rs55766452	0.0071485	9.8941	0.500324	4.95258e-08	-1.4991	-1.0724	5.46142e-06	-0.845202	-1.07436
38834644	rs7984977	1.15664e-08	-1.72842	-1.21146	4.7728e-08	-1.4013	-1.20718	3.0881e-06	-1.27884	-1.21086
38834683	rs7983714	0.00561275	9.64362	0.508943	4.84183e-08	-1.52419	-1.06993	5.14743e-06	-0.906864	-1.0719
38834710	rs2496457	0.00355283	9.21298	0.482293	4.54302e-08	-1.5803	-1.07751	4.55989e-06	-1.02053	-1.07943
38834993	rs9532190	0.00573538	9.70129	0.472884	4.83133e-08	-1.51613	-1.08016	5.17596e-06	-0.891183	-1.08206
38835085	rs9532191	0.0107389	10.3615	0.439934	5.72737e-08	-1.36323	-1.06292	7.01158e-06	-0.590943	-1.07876
38835086	rs9532192	0.0102621	10.3076	0.448404	5.68775e-08	-1.37273	-1.06037	6.91294e-06	-0.607525	-1.07635
38835150	rs148552809	4.17922e-07	0.64731	-1.88034e-10	1.40649e-06	0.774859	-1.88034e-10	3.09496e-05	-0.184906	-1.88034e-10
38835243	rs9532193	0.00658358	9.81178	0.500324	4.94641e-08	-1.50035	-1.0724	5.37663e-06	-0.860848	-1.07436
38835360	rs9315568	0.00687515	9.86457	0.490868	4.97125e-08	-1.49265	-1.07509	5.44131e-06	-0.846219	-1.07703
38835590	rs553186	0.00424477	9.37289	0.500324	4.65853e-08	-1.56031	-1.0724	4.77728e-06	-0.979038	-1.07436
38836184	rs6563595	0.00692064	9.76219	0.599842	3.97919e-08	-1.7298	-1.06053	2.8865e-06	-1.47123	-1.08599
38836287	rs7322960	0.00847562	9.97581	0.588912	5.15206e-08	-1.47609	-1.05593	5.69488e-06	-0.815109	-1.06259
38836680	rs473755	0.00553023	9.53913	0.598629	4.85442e-08	-1.53846	-1.05305	5.06564e-06	-0.935004	-1.05978
38836709	rs9532194	0.0115254	11.2059	-0.333801	1.36788e-06	0.988101	-0.241081	0.000359494	2.61523	-0.347801
38836948	rs4941890	0.000231701	8.14363	-1.17841	1.75031e-07	-0.595966	-0.713063	6.29699e-05	1.29037	-0.764978
38837323	rs11619263	1.17159e-06	2.0293	-0.351174	5.94578e-08	-1.74036	-0.648372	3.93117e-06	-1.68887	-0.559457
38837342	rs61947570	2.91007e-08	-1.68056	-0.336661	7.84661e-08	-1.31396	-0.797366	6.52638e-06	-0.887112	-0.8543
38837527	rs7328911	0.000215643	8.00489	-1.1115	5.80959e-08	-1.23247	-1.17943	1.21486e-05	0.0554006	-1.17545
38837607	rs7329712	0.0109792	10.2213	0.602201	4.16132e-08	-1.68222	-1.06335	3.12066e-06	-1.38566	-1.09356
38837998	rs591479	9.11327e-08	-1.50239	0.626722	1.40387e-07	-1.41003	-0.119561	1.01895e-05	-1.08962	-0.206285
38838004	rs59756902	1.23349e-08	-1.66441	-1.21114	5.90293e-08	-1.1841	-1.21186	4.0347e-06	-1.01837	-1.20396
38838122	rs591967	9.42873e-08	-1.48861	0.646971	1.40363e-07	-1.42583	-0.10394	1.01163e-05	-1.11182	-0.191295
38838513	rs593926	9.33812e-08	-1.48861	0.637315	1.39321e-07	-1.42583	-0.111392	1.00442e-05	-1.11182	-0.198447
38838605	rs604592	9.49527e-08	-1.48158	0.646971	1.39279e-07	-1.43358	-0.10394	1.00061e-05	-1.12277	-0.191295
38838651	rs534440	1.04107e-07	-1.47478	0.732213	1.60083e-07	-1.42428	0.0259733	1.12963e-05	-1.12292	-0.0698645
38838695	rs7334491	0.00916765	10.0588	0.584386	4.09474e-08	-1.69328	-1.06842	3.02195e-06	-1.41328	-1.09808
38838709	rs2652576	2.63399e-08	-1.72463	-0.392275	7.65783e-08	-1.30101	-0.834676	7.23384e-06	-0.756552	-0.881944
38838787	rs2875154	1.30583e-07	-1.35911	0.843136	1.58077e-07	-1.45955	0.0486322	1.00357e-05	-1.26645	-0.0446623
38838922	rs2455414	9.82738e-08	-1.46756	0.667328	1.41703e-07	-1.43205	-0.0882107	1.00472e-05	-1.13378	-0.176196
38838935	rs7337189	0.00933244	10.0588	0.602201	4.11555e-08	-1.69328	-1.06335	3.03564e-06	-1.41328	-1.09356
38838950	rs7318940	0.00119775	9.71578	-1.10781	1.2229e-07	-0.496579	-1.17102	5.91866e-05	1.64273	-1.1793
38839190	rs617484	9.10221e-08	-1.48861	0.611728	1.36423e-07	-1.42583	-0.132406	9.72604e-06	-1.11182	-0.230639
38839296	rs617964	9.4893e-08	-1.45656	0.62132	1.32869e-07	-1.45961	-0.125023	9.33528e-06	-1.15987	-0.223599
38839300	rs657968	9.39871e-08	-1.45656	0.611728	1.31892e-07	-1.45961	-0.132406	9.26979e-06	-1.15987	-0.230639
38839361	rs79197954	1.04787e-07	-1.23662e-10	-0.736057	6.73701e-07	-1.23662e-10	0.0387924	2.64239e-05	-1.23662e-10	-0.342995
38839523	rs75770993	6.5466e-08	-1.23662e-10	-1.20645	1.92878e-07	-1.23662e-10	-1.21194	1.10825e-05	-1.23662e-10	-1.2119
38839607	rs564527	9.25181e-08	-1.4819	0.62132	1.38734e-07	-1.41641	-0.125023	9.79331e-06	-1.11197	-0.223599
38839692	rs619801	9.27874e-08	-1.48861	0.630936	1.38456e-07	-1.42583	-0.117616	9.86419e-06	-1.11182	-0.216535
38839938	rs567333	1.17574e-08	-1.7116	-1.21191	5.11736e-08	-1.32773	-1.21104	3.41121e-06	-1.1834	-1.2068
38840002	rs151051772	1.18531e-08	-1.7045	-1.21089	5.0491e-08	-1.34024	-1.21196	3.43725e-06	-1.17935	-1.20324
38840114	rs2680404	9.95825e-08	-1.42925	0.642254	1.33737e-07	-1.47017	-0.107942	9.30418e-06	-1.18765	-0.199155
38840194	rs2680403	8.64524e-08	-1.4819	0.55351	1.3165e-07	-1.41641	-0.177434	9.38258e-06	-1.11197	-0.266444
38840772	rs2875156	1.23943e-07	-1.34222	0.774064	1.49979e-07	-1.45778	-0.00571566	9.3975e-06	-1.27568	-0.101146
38840867	rs114247985	1.19419e-08	-1.69621	-1.21172	5.18465e-08	-1.31432	-1.21138	3.53453e-06	-1.14876	-1.20592
38841510	rs547486	1.16652e-08	-1.71956	-1.21182	4.79255e-08	-1.39313	-1.21122	3.21762e-06	-1.24225	-1.20637
38842016	rs118046815	2.99074e-08	-1.6787	-0.311183	7.98406e-08	-1.31543	-0.778538	6.40772e-06	-0.935499	-0.824262
38842340	rs74507699	0.0110603	10.2207	0.610226	4.17073e-08	-1.68227	-1.06105	3.12673e-06	-1.38578	-1.0915
38842384	rs76589251	0.000210427	8.05392	-1.18501	1.65131e-07	-0.626389	-0.740864	5.86587e-05	1.24077	-0.786297
38842579	rs79749229	0.000213434	8.06986	-1.18676	1.64509e-07	-0.619217	-0.75181	5.88851e-05	1.25977	-0.801451
38843443	rs597502	1.18141e-08	-1.7116	-1.20709	5.18105e-08	-1.32773	-1.19867	3.39368e-06	-1.1834	-1.21195
38843552	rs55981300	0.00990657	10.0404	0.680334	5.33265e-08	-1.46935	-1.02821	6.18999e-06	-0.758888	-1.03544
38843722	rs7984892	0.0119764	10.3273	0.583137	4.1711e-08	-1.67445	-1.06878	3.16363e-06	-1.36715	-1.09839
38844439	rs2088911	0.0143558	10.4014	0.690233	5.73688e-08	-1.39938	-1.02511	6.96097e-06	-0.644535	-1.03241
38844450	rs2088912	1.51075e-07	-1.26782	0.89761	1.537e-07	-1.52894	0.0899523	9.40491e-06	-1.35788	-0.0181522
38844658	rs112063475	4.53327e-06	4.00527	-0.974059	7.20157e-07	1.1846	-1.07913	2.40116e-05	0.654621	-1.09335
38845344	rs1360386	1.18704e-08	-1.70186	-1.21207	5.29749e-08	-1.29404	-1.21014	3.54131e-06	-1.14439	-1.20838
38845917	rs9548261	2.02095e-06	2.45277	-0.229432	6.9275e-08	-1.73175	-0.504157	5.12457e-06	-1.61623	-0.366993
38846015	rs589679	1.15606e-08	-1.72871	-1.21168	4.763e-08	-1.4027	-1.20783	3.08416e-06	-1.28048	-1.21051
38847455	rs112813885	0.000295611	8.37871	-1.1699	1.94399e-07	-0.514983	-0.689098	7.39982e-05	1.4212	-0.734425
38848643	rs649021	1.18036e-08	-1.71597	-1.20361	5.12465e-08	-1.34409	-1.19325	3.33284e-06	-1.20242	-1.21102
38848880	rs147419865	8.76946e-08	-1.23662e-10	-0.914125	2.6274e-07	-1.23662e-10	-0.902831	1.4041e-05	-1.23662e-10	-0.97528
38849547	rs61534825	1.59672e-07	-1.31329	0.998427	1.70997e-07	-1.49875	0.166403	1.05788e-05	-1.31634	0.0579317
38849577	rs6563597	1.00828e-07	-1.5427	0.768128	2.36119e-07	-1.0351	0.0254415	2.01032e-05	-0.480742	-0.135644
38849877	rs9548262	0.000283895	8.3333	-1.16492	1.94668e-07	-0.530768	-0.67193	7.33385e-05	1.39583	-0.718012
38850118	rs677979	1.35955e-07	-1.4619	0.986235	2.76265e-07	-1.05284	0.200204	2.00093e-05	-0.657761	0.0366925
38850409	rs9548263	1.32693e-07	-1.4619	0.961944	2.70632e-07	-1.05284	0.179607	1.94519e-05	-0.657761	0.00844271
38851416	rs143265089	3.91264e-08	-1.72119	-1.88034e-10	1.52428e-07	-1.4473	-1.88034e-10	8.94839e-06	-1.42579	-1.88034e-10
38851608	rs76596929	7.43717e-08	-1.23662e-10	-1.07891	2.05414e-07	-1.23662e-10	-1.14897	1.17233e-05	-1.23662e-10	-1.15568
38851988	rs145507569	7.55356e-08	-1.23662e-10	-1.06338	1.94272e-07	-1.23662e-10	-1.20474	1.18593e-05	-1.23662e-10	-1.14415
38852242	rs61947573	1.40936e-07	-1.25609	0.816417	1.4096e-07	-1.53874	0.0132249	8.66293e-06	-1.36977	-0.0884416
38853254	rs653762	1.17975e-08	-1.71795	-1.20215	5.09627e-08	-1.35179	-1.19111	3.3049e-06	-1.21139	-1.21047
38853531	rs11147697	0.000243069	8.19314	-1.18002	1.75391e-07	-0.579062	-0.727912	6.46311e-05	1.31782	-0.76639
38853646	rs11147698	0.000307232	8.42878	-1.18141	1.89263e-07	-0.497504	-0.733354	7.33232e-05	1.44922	-0.771611
38853852	rs3002017	1.1832e-08	-1.7175	-1.19969	5.12339e-08	-1.35001	-1.18758	3.31533e-06	-1.20931	-1.2094
38854391	rs9576500	8.32273e-08	-1.5692	0.602791	2.18529e-07	-0.982568	-0.104509	1.91014e-05	-0.410906	-0.256599
38855606	rs187961090	6.96169e-08	-1.23662e-10	-1.14498	1.9397e-07	-1.23662e-10	-1.20629	1.10814e-05	-1.23662e-10	-1.21199
38855742	rs61947575	5.50793e-08	-1.37921	-1.88034e-10	1.25208e-07	-1.64402	-1.88034e-10	7.8012e-06	-1.56299	-1.88034e-10
38856275	rs9603358	0.00849458	10.1565	0.410434	3.9532e-08	-1.68791	-1.10897	2.93946e-06	-1.40239	-1.13665
38856386	rs9603359	8.12262e-08	-1.5278	0.537054	2.11297e-07	-0.980313	-0.140415	1.70011e-05	-0.503108	-0.280878
38857227	rs9548264	1.0584e-06	1.99716	-0.420632	5.62645e-08	-1.73963	-0.704298	3.6941e-06	-1.69078	-0.619743
38857287	rs61947576	1.14658e-07	-1.38324	0.737208	1.53738e-07	-1.41264	-0.0261024	9.83616e-06	-1.22172	-0.109484
38857360	rs610491	1.17667e-08	-1.72809	-1.19462	4.72599e-08	-1.43769	-1.18064	3.07968e-06	-1.28563	-1.20681
38857504	rs612657	1.17411e-08	-1.73106	-1.19383	4.66509e-08	-1.45172	-1.17958	3.02846e-06	-1.30284	-1.20637
38857530	rs1553302	0.0123877	10.5338	0.410434	4.06709e-08	-1.65951	-1.10897	3.14086e-06	-1.33611	-1.13665
38857649	rs1553301	7.90402e-08	-1.54702	0.528989	1.99678e-07	-1.02691	-0.150375	1.75238e-05	-0.469815	-0.283891
38858559	rs9566326	0.0124972	10.5338	0.419236	4.07616e-08	-1.65951	-1.10674	3.14686e-06	-1.33611	-1.13475
38858755	rs583573	1.18423e-08	-1.72242	-1.19389	4.84608e-08	-1.41359	-1.17966	3.17287e-06	-1.25622	-1.20641
38858955	rs1411738	2.98477e-08	-1.62287	-0.369008	6.89453e-08	-1.42011	-0.820571	5.26849e-06	-1.08621	-0.869309
38859245	rs75521495	8.19947e-07	-1.33782	2.65907	1.32849e-06	-1.7402	2.458	7.48972e-05	-1.72321	2.42206
38859265	rs79596262	5.25312e-08	-1.42658	-1.88034e-10	1.77932e-07	-1.29259	-1.88034e-10	6.59451e-06	-1.73103	-1.88034e-10
38859280	rs9548265	8.79365e-08	-1.5223	0.610932	2.06068e-07	-1.07203	-0.073764	1.75172e-05	-0.530214	-0.223868
38859334	rs9548266	8.95038e-08	-1.52874	0.635034	2.09575e-07	-1.06067	-0.0682419	1.79439e-05	-0.514965	-0.215049
38859359	rs9548267	9.36441e-08	-1.50766	0.659173	2.05705e-07	-1.09692	-0.0506325	1.71647e-05	-0.563765	-0.210646
38859570	rs9576501	9.61645e-08	-1.47694	0.655016	1.95621e-07	-1.14531	-0.052506	1.62394e-05	-0.629474	-0.200354
38859868	rs9566328	9.02738e-08	-1.53578	0.65064	2.16224e-07	-1.04794	-0.0497337	1.8375e-05	-0.497911	-0.208365
38859907	rs9576502	8.99072e-08	-1.50766	0.618448	2.00726e-07	-1.09692	-0.0751337	1.68027e-05	-0.563765	-0.231958
38859934	rs7333717	9.68027e-08	-1.38453	0.569219	1.61419e-07	-1.26665	-0.123348	1.27235e-05	-0.797601	-0.276216
38859974	rs7317692	1.06941e-07	-1.45349	0.737775	2.09117e-07	-1.17923	0.048129	1.66732e-05	-0.675951	-0.127514
38859989	rs7317705	1.0913e-07	-1.44517	0.749723	2.08945e-07	-1.1907	0.0587718	1.67144e-05	-0.691751	-0.109243
38860068	rs7333953	1.10657e-07	-1.42817	0.746626	2.00758e-07	-1.21328	0.0413916	1.59043e-05	-0.723002	-0.127674
38860264	rs9566329	1.01418e-07	-1.45349	0.684752	1.97702e-07	-1.17923	-0.00800619	1.59224e-05	-0.675951	-0.173585
38860697	rs2455415	0.0789882	12.7046	0.0922318	4.56993e-08	-1.47448	-1.17743	3.48233e-06	-1.17693	-1.19264
38860773	rs77047966	1.16141e-08	-1.72852	-1.20725	4.53973e-08	-1.45962	-1.19892	3.00785e-06	-1.30406	-1.21198
38860912	rs75801218	1.16205e-08	-1.72721	-1.20801	4.55989e-08	-1.45391	-1.2002	3.02901e-06	-1.29697	-1.21206
38860997	rs9548268	0.0527643	12.2981	0.0952528	4.38664e-08	-1.51671	-1.17614	3.19814e-06	-1.26028	-1.19442
38861081	rs478606	0.0393621	12.0008	0.099521	4.22247e-08	-1.55306	-1.17793	3.03149e-06	-1.3141	-1.19411
38861239	rs501692	0.0470148	12.0582	0.219793	4.36255e-08	-1.54084	-1.15752	3.12342e-06	-1.29992	-1.17842
38861243	rs79684995	1.16816e-08	-1.72413	-1.20584	4.63473e-08	-1.44117	-1.19666	3.07835e-06	-1.28117	-1.2117
38861352	rs78228316	6.90607e-08	-1.23662e-10	-1.153	1.9708e-07	-1.23662e-10	-1.19039	1.18934e-05	-1.23662e-10	-1.14128
38861749	rs145601395	6.00296e-06	3.31202	-1.88034e-10	8.74488e-07	0.299644	-1.88034e-10	0.000148791	1.38528	-1.88034e-10
38862239	rs9548271	0.00520926	11.2821	-1.20413	5.30598e-07	0.599044	-0.799033	0.000154215	2.25031	-0.82923
38863303	rs141079881	0.0412937	11.9672	0.181045	4.26107e-08	-1.55702	-1.16487	3.05092e-06	-1.31769	-1.18414
38863342	rs632611	0.0412937	11.9672	0.181045	4.26107e-08	-1.55702	-1.16487	3.05092e-06	-1.31769	-1.18414
38863412	rs632188	0.0412937	11.9672	0.181045	4.26107e-08	-1.55702	-1.16487	3.05092e-06	-1.31769	-1.18414
38863581	rs1698039	0.0490825	12.14	0.181045	4.34976e-08	-1.53642	-1.16487	3.1466e-06	-1.28681	-1.18414
38863686	rs113439818	4.62573e-07	-1.47732	2.22614	9.04546e-07	-1.70336	2.0368	4.82938e-05	-1.74295	2.00298
38863954	rs376286501	1.4768e-07	-1.23662e-10	-0.392937	1.21489e-06	-1.23662e-10	0.628418	4.26377e-05	-1.23662e-10	0.135474
38867239	rs665175	0.0440315	12.0843	0.128112	4.28044e-08	-1.54316	-1.17419	3.09325e-06	-1.29685	-1.19119
38867277	rs79331459	2.35596e-05	4.85735	-0.178044	1.22887e-07	-0.790913	-0.871819	5.07513e-06	-0.971918	-1.02099
38867578	rs9566335	6.83445e-08	-1.25338	0.089953	9.11167e-08	-1.47479	-0.487064	5.70522e-06	-1.31825	-0.557634
38867873	rs503698	0.0557416	12.3201	0.128112	4.40737e-08	-1.51394	-1.17419	3.22973e-06	-1.25368	-1.19119
38867979	rs9532201	0.0052021	11.2821	-1.20551	5.23798e-07	0.599044	-0.811933	0.000152411	2.25031	-0.840999
38868062	rs646841	0.040157	12.0482	0.0721151	4.23796e-08	-1.54371	-1.18361	3.07658e-06	-1.29688	-1.19657
38868071	rs651360	0.037197	11.9927	0.0510127	4.19711e-08	-1.55033	-1.18668	3.03936e-06	-1.30681	-1.19881
38868116	rs650959	0.0321774	11.8842	0.0145911	4.36316e-08	-1.5066	-1.19162	3.00783e-06	-1.31374	-1.2023
38868429	rs76614140	1.20689e-08	-1.72281	-1.17454	5.13026e-08	-1.38127	-1.15499	3.22893e-06	-1.25104	-1.19407
38868467	rs648654	0.0400827	12.1402	-0.0217416	4.30316e-08	-1.5178	-1.19426	3.1227e-06	-1.27335	-1.20522
38869389	rs79222121	5.08347e-08	-1.45941	-1.88034e-10	1.15349e-07	-1.72604	-1.88034e-10	6.68639e-06	-1.71719	-1.88034e-10
38869559	rs139944335	1.32073e-07	-0.504634	-1.88034e-10	2.30084e-07	-1.03555	-1.88034e-10	8.84183e-06	-1.43777	-1.88034e-10
38869587	rs663897	5.51873e-08	-1.49314	0.115882	1.74728e-07	-0.887395	-0.423371	1.3341e-05	-0.474412	-0.552015
38869951	rs564915	5.56106e-08	-1.48549	0.115882	1.72302e-07	-0.901373	-0.423371	1.31156e-05	-0.491445	-0.552015
38870001	rs61947607	6.16652e-08	-1.45746	0.191198	1.65996e-07	-0.996942	-0.36509	1.19934e-05	-0.634295	-0.49861
38870067	rs476464	5.55684e-08	-1.47774	0.107364	1.68819e-07	-0.915237	-0.429932	1.28184e-05	-0.508365	-0.558016
38870414	rs479350	5.65248e-08	-1.47774	0.124429	1.71053e-07	-0.915237	-0.416781	1.29736e-05	-0.508365	-0.545986
38870989	rs484855	5.60437e-08	-1.47774	0.115882	1.6993e-07	-0.915237	-0.423371	1.28956e-05	-0.508365	-0.552015
38871002	rs607169	5.55812e-08	-1.46986	0.099722	1.65537e-07	-0.928988	-0.435814	1.25372e-05	-0.525171	-0.563394
38871060	rs600009	5.64867e-08	-1.46986	0.115882	1.67609e-07	-0.928988	-0.423371	1.26807e-05	-0.525171	-0.552015
38871529	rs9548303	0.00431879	11.0681	-1.17761	6.41003e-07	0.659818	-0.670779	0.000166489	2.20863	-0.710964
38871594	rs1756468	5.60076e-08	-1.46986	0.107364	1.66513e-07	-0.928988	-0.429932	1.26048e-05	-0.525171	-0.558016
38871715	rs61947608	4.44578e-08	-1.59345	-1.88034e-10	2.08513e-07	-1.13399	-1.88034e-10	1.43136e-05	-0.956059	-1.88034e-10
38871916	rs640436	5.64867e-08	-1.46986	0.115882	1.67609e-07	-0.928988	-0.423371	1.26807e-05	-0.525171	-0.552015
38871963	rs515095	5.55812e-08	-1.46986	0.099722	1.65537e-07	-0.928988	-0.435814	1.25372e-05	-0.525171	-0.563394
38872142	rs538076	5.67693e-08	-1.46986	0.120871	1.68374e-07	-0.928988	-0.418821	1.27747e-05	-0.525171	-0.54463
38872391	rs183416680	6.96638e-08	-1.23662e-10	-1.14431	1.93616e-07	-1.23662e-10	-1.20812	1.10861e-05	-1.23662e-10	-1.21157
38872459	rs75733987	4.1841e-08	-1.65411	-1.88034e-10	2.52214e-07	-0.943719	-1.88034e-10	9.05876e-06	-1.41353	-1.88034e-10
38872531	rs590035	5.67868e-08	-1.46187	0.11319	1.65112e-07	-0.942624	-0.424744	1.24951e-05	-0.541864	-0.550062
38872742	rs589130	5.67868e-08	-1.46187	0.11319	1.65112e-07	-0.942624	-0.424744	1.24951e-05	-0.541864	-0.550062
38873063	rs685366	5.36254e-08	-1.47774	0.0717722	1.64377e-07	-0.915237	-0.456592	1.25493e-05	-0.508365	-0.579239
38873378	rs9548305	0.00336554	10.8006	-1.15949	8.98506e-07	0.938295	-0.611556	0.000193781	2.29599	-0.646528
38873472	rs571132	5.63057e-08	-1.46187	0.104682	1.64034e-07	-0.942624	-0.431298	1.24203e-05	-0.541864	-0.556072
38873547	rs1714630	5.67868e-08	-1.46187	0.11319	1.65112e-07	-0.942624	-0.424744	1.24951e-05	-0.541864	-0.550062
38873641	rs572898	5.2777e-08	-1.45377	0.0318569	1.53042e-07	-0.956147	-0.487138	1.16075e-05	-0.558443	-0.607169
38873667	rs622645	5.62847e-08	-1.45377	0.096203	1.60778e-07	-0.956147	-0.437825	1.21432e-05	-0.558443	-0.562053
38873688	rs622622	5.62847e-08	-1.45377	0.096203	1.60778e-07	-0.956147	-0.437825	1.21432e-05	-0.558443	-0.562053
38873710	rs56407273	5.94505e-06	3.30233	-1.88034e-10	1.10198e-06	0.530872	-1.88034e-10	8.28345e-05	0.799579	-1.88034e-10
38873747	rs7991305	0.00483293	11.1682	-1.16527	7.01085e-07	0.703295	-0.62466	0.000184019	2.26433	-0.666554
38873926	rs7987045	0.00483436	11.1702	-1.16692	6.8983e-07	0.692981	-0.63053	0.000183548	2.26742	-0.672211
38873933	rs670831	5.53894e-08	-1.45377	0.0801698	1.58809e-07	-0.956147	-0.450147	1.20069e-05	-0.558443	-0.57334
38875096	rs517612	5.16874e-08	-1.48549	0.0427215	1.62895e-07	-0.901373	-0.479516	1.24601e-05	-0.491445	-0.603289
38875639	rs653089	5.17421e-08	-1.45377	0.0120527	1.50799e-07	-0.956147	-0.501897	1.14263e-05	-0.558443	-0.622901
38875984	rs4405433	4.70112e-08	-1.49468	-0.0429233	1.61252e-07	-0.847409	-0.54362	1.18457e-05	-0.484454	-0.660848
38876012	rs9548306	5.04362e-08	-1.47933	0.0120527	1.63401e-07	-0.875888	-0.501897	1.18949e-05	-0.518258	-0.622901
38876409	rs117774887	6.86725e-08	-1.23662e-10	-1.15864	2.19377e-07	-1.23662e-10	-1.0832	1.24353e-05	-1.23662e-10	-1.09673
38876748	rs668924	5.00306e-08	-0.439829	-1.03552	5.46796e-08	-1.72611	-0.746396	3.57449e-06	-1.50904	-0.834405
38876887	rs658206	3.19563e-08	-1.46511	-0.458513	1.28823e-07	-1.716	0.100439	6.70046e-06	-1.70854	-0.0065519
38877023	rs17296374	4.39565e-08	-1.60479	-1.88034e-10	1.41204e-07	-1.52379	-1.88034e-10	7.08614e-06	-1.65912	-1.88034e-10
38877306	rs9548307	2.35242e-08	-1.35603	-0.873929	1.59435e-07	-1.29511	-0.107245	9.00219e-06	-1.2413	-0.178495
38877361	rs656044	1.19467e-05	3.94962	0.0505981	1.11805e-06	1.0681	-0.522755	0.000158642	1.98706	-0.537673
38877504	rs607574	4.92393e-07	1.66148	-0.850188	2.31399e-07	-0.0545697	-0.975281	5.84691e-05	1.31958	-0.868342
38877636	rs507039	6.53929e-08	-1.23662e-10	-1.20757	1.93089e-07	-1.23662e-10	-1.21085	1.11477e-05	-1.23662e-10	-1.20603
38877678	rs606702	2.58571e-08	-1.67656	-0.45884	1.16777e-07	-1.30287	-0.410863	8.29662e-06	-1.23165	-0.269768
38878163	rs17230677	6.63068e-08	-1.19369	-1.88034e-10	1.33355e-07	-1.58098	-1.88034e-10	7.4201e-06	-1.61307	-1.88034e-10
38878243	rs9594267	6.41574e-08	-1.22665	-1.88034e-10	1.35808e-07	-1.56275	-1.88034e-10	8.21478e-06	-1.51133	-1.88034e-10
38878446	rs1330967	7.124e-08	-1.12193	-1.88034e-10	1.4476e-07	-1.49891	-1.88034e-10	8.82569e-06	-1.4396	-1.88034e-10
38878938	rs1330968	6.93447e-08	-1.1489	-1.88034e-10	1.4235e-07	-1.51571	-1.88034e-10	8.6617e-06	-1.45835	-1.88034e-10
38879290	rs146629758	7.18588e-08	-1.11328	-1.88034e-10	1.39482e-07	-1.53606	-1.88034e-10	7.72687e-06	-1.57256	-1.88034e-10
38879291	rs1854810	6.4627e-08	-1.21935	-1.88034e-10	1.36396e-07	-1.55843	-1.88034e-10	8.25507e-06	-1.50644	-1.88034e-10
38879436	rs138799098	6.1718e-08	-1.26541	-1.88034e-10	1.28408e-07	-1.61878	-1.88034e-10	7.17503e-06	-1.64666	-1.88034e-10
38879454	rs117793833	1.16328e-07	-0.631571	-1.88034e-10	2.23364e-07	-1.06519	-1.88034e-10	1.07185e-05	-1.24529	-1.88034e-10
38879486	rs4943581	1.23565e-08	-1.74248	-1.13132	4.04152e-08	-1.65928	-1.11551	2.03189e-06	-1.74249	-1.16581
38879559	rs77461712	6.27392e-08	-1.249	-1.88034e-10	1.29496e-07	-1.61034	-1.88034e-10	7.22865e-06	-1.63921	-1.88034e-10
38881058	rs74047524	2.12062e-08	-1.46619	-0.867506	7.64071e-08	-1.28058	-0.857342	2.87799e-06	-1.59115	-0.969018
38881428	rs514830	6.07921e-08	-1.28053	-1.88034e-10	1.33192e-07	-1.58221	-1.88034e-10	7.76177e-06	-1.56805	-1.88034e-10
38882600	rs146596566	9.24324e-08	-1.23662e-10	-0.861508	2.99354e-07	-1.23662e-10	-0.772369	1.71377e-05	-1.23662e-10	-0.775987
38882631	rs141453016	7.75613e-08	-1.23662e-10	-1.03692	2.48153e-07	-1.23662e-10	-0.959949	1.31056e-05	-1.23662e-10	-1.04423
38884329	rs74709934	3.00729e-08	-1.3369	-0.64746	1.1194e-07	-1.11709	-0.638943	3.8775e-06	-1.49221	-0.769869
38884919	rs116980169	8.20448e-08	-0.980721	-1.88034e-10	1.8674e-07	-1.24428	-1.88034e-10	8.10191e-06	-1.52517	-1.88034e-10
38885519	rs139523547	6.11176e-08	-1.27519	-1.88034e-10	1.27773e-07	-1.62374	-1.88034e-10	7.1438e-06	-1.65102	-1.88034e-10
38885946	rs2173950	5.83722e-08	-1.32115	-1.88034e-10	1.28685e-07	-1.61663	-1.88034e-10	7.72311e-06	-1.57305	-1.88034e-10
38886489	rs142778575	6.13026e-08	-1.27216	-1.88034e-10	1.27969e-07	-1.62221	-1.88034e-10	7.1534e-06	-1.64968	-1.88034e-10
38887998	rs138837792	6.17025e-08	-1.26566	-1.88034e-10	1.28392e-07	-1.61891	-1.88034e-10	7.17422e-06	-1.64677	-1.88034e-10
38889509	rs146211116	6.17025e-08	-1.26566	-1.88034e-10	1.28392e-07	-1.61891	-1.88034e-10	7.17422e-06	-1.64677	-1.88034e-10
38891102	rs17230915	6.25319e-08	-1.25231	-1.88034e-10	1.29275e-07	-1.61205	-1.88034e-10	7.21772e-06	-1.64073	-1.88034e-10
38892017	rs147902251	6.85548e-08	-1.23662e-10	-1.16035	2.36895e-07	-1.23662e-10	-1.00638	1.23557e-05	-1.23662e-10	-1.10315
38892378	rs7987925	1.22155e-08	-1.74294	-1.14234	3.85314e-08	-1.63912	-1.1834	2.11092e-06	-1.74239	-1.12775
38892734	rs113282634	6.33631e-08	-1.2391	-1.88034e-10	1.30165e-07	-1.60519	-1.88034e-10	7.2617e-06	-1.63465	-1.88034e-10
38893626	rs142419384	6.83276e-08	-1.23662e-10	-1.16367	1.98456e-07	-1.23662e-10	-1.18343	1.11594e-05	-1.23662e-10	-1.20498
38894293	rs144595821	1.00279e-07	-0.780031	-1.88034e-10	1.72192e-07	-1.32538	-1.88034e-10	9.34008e-06	-1.38295	-1.88034e-10
38894316	rs118145383	5.84104e-08	-1.32049	-1.88034e-10	1.61768e-07	-1.38783	-1.88034e-10	7.0785e-06	-1.6602	-1.88034e-10
38894500	rs9315573	1.1043e-07	-0.683604	-1.88034e-10	2.06334e-07	-1.1445	-1.88034e-10	1.28564e-05	-1.06342	-1.88034e-10
38895092	rs117309864	9.64636e-08	-0.81882	-1.88034e-10	1.67873e-07	-1.35079	-1.88034e-10	9.12257e-06	-1.40651	-1.88034e-10
38895381	rs73460205	1.11223e-07	-0.676451	-1.88034e-10	1.96159e-07	-1.19507	-1.88034e-10	1.2169e-05	-1.11837	-1.88034e-10
38895725	rs117663624	9.17354e-08	-0.869078	-1.88034e-10	1.62505e-07	-1.38328	-1.88034e-10	8.85256e-06	-1.43656	-1.88034e-10
38895957	rs73460206	8.34747e-08	-0.963442	-1.88034e-10	1.53107e-07	-1.44286	-1.88034e-10	8.38069e-06	-1.49133	-1.88034e-10
38896190	rs7317565	1.08581e-07	-0.70049	-1.88034e-10	1.92816e-07	-1.21226	-1.88034e-10	1.19476e-05	-1.13674	-1.88034e-10
38896207	rs17057716	1.10321e-07	-0.684594	-1.88034e-10	1.95019e-07	-1.2009	-1.88034e-10	1.20935e-05	-1.1246	-1.88034e-10
38896328	rs74047533	1.10321e-07	-0.684594	-1.88034e-10	1.95019e-07	-1.2009	-1.88034e-10	1.20935e-05	-1.1246	-1.88034e-10
38896418	rs17296794	9.54121e-08	-0.82978	-1.88034e-10	1.6668e-07	-1.35792	-1.88034e-10	9.06256e-06	-1.41311	-1.88034e-10
38896554	rs6563608	1.20718e-07	-0.59453	-1.88034e-10	2.20719e-07	-1.0771	-1.88034e-10	1.38121e-05	-0.991723	-1.88034e-10
38896786	rs605579	9.11257e-08	-0.875746	-1.88034e-10	1.70545e-07	-1.33499	-1.88034e-10	1.0473e-05	-1.26847	-1.88034e-10
38897056	rs137866520	9.40477e-08	-0.844184	-1.88034e-10	1.65132e-07	-1.36725	-1.88034e-10	8.98465e-06	-1.42175	-1.88034e-10
38897569	rs546681	9.02188e-08	-0.885748	-1.88034e-10	1.69381e-07	-1.34184	-1.88034e-10	1.03958e-05	-1.27586	-1.88034e-10
38898177	rs552296	9.02188e-08	-0.885748	-1.88034e-10	1.69381e-07	-1.34184	-1.88034e-10	1.03958e-05	-1.27586	-1.88034e-10
38898289	rs139367050	9.1856e-08	-0.867764	-1.88034e-10	1.62642e-07	-1.38244	-1.88034e-10	8.85945e-06	-1.43578	-1.88034e-10
38898310	rs143287967	9.1856e-08	-0.867764	-1.88034e-10	1.62642e-07	-1.38244	-1.88034e-10	8.85945e-06	-1.43578	-1.88034e-10
38898824	rs73460223	1.10576e-07	-0.682283	-1.88034e-10	1.95342e-07	-1.19924	-1.88034e-10	1.21149e-05	-1.12283	-1.88034e-10
38899030	rs2104818	1.10576e-07	-0.682283	-1.88034e-10	1.95342e-07	-1.19924	-1.88034e-10	1.21149e-05	-1.12283	-1.88034e-10
38899283	rs2094893	1.02272e-07	-0.760346	-1.88034e-10	1.84802e-07	-1.25471	-1.88034e-10	1.14169e-05	-1.18217	-1.88034e-10
38899636	rs1330976	1.10028e-07	-0.687253	-1.88034e-10	1.94648e-07	-1.2028	-1.88034e-10	1.20689e-05	-1.12663	-1.88034e-10
38900371	rs61087779	1.09734e-07	-0.689926	-1.88034e-10	1.94276e-07	-1.20471	-1.88034e-10	1.20443e-05	-1.12867	-1.88034e-10
38900408	rs17057738	1.09734e-07	-0.689926	-1.88034e-10	1.94276e-07	-1.20471	-1.88034e-10	1.20443e-05	-1.12867	-1.88034e-10
38900435	rs526103	8.99404e-08	-0.888839	-1.88034e-10	1.69023e-07	-1.34396	-1.88034e-10	1.03722e-05	-1.27814	-1.88034e-10
38900945	rs55671132	1.0913e-07	-0.695446	-1.88034e-10	1.93512e-07	-1.20866	-1.88034e-10	1.19937e-05	-1.13289	-1.88034e-10
38901093	rs111368796	1.71614e-07	-0.242741	-1.88034e-10	2.70491e-07	-0.873754	-1.88034e-10	1.71066e-05	-0.777803	-1.88034e-10
38901260	rs2455407	8.99404e-08	-0.888839	-1.88034e-10	1.69023e-07	-1.34396	-1.88034e-10	1.03722e-05	-1.27814	-1.88034e-10
38901771	rs61569024	1.13913e-07	-0.652551	-1.88034e-10	1.99556e-07	-1.1779	-1.88034e-10	1.2394e-05	-1.10005	-1.88034e-10
38901811	rs58014955	1.11452e-07	-0.674389	-1.88034e-10	1.9645e-07	-1.19359	-1.88034e-10	1.21883e-05	-1.11679	-1.88034e-10
38901938	rs73460238	1.11452e-07	-0.674389	-1.88034e-10	1.9645e-07	-1.19359	-1.88034e-10	1.21883e-05	-1.11679	-1.88034e-10
38902026	rs6563609	1.33463e-07	-0.494164	-1.88034e-10	2.38368e-07	-1.00018	-1.88034e-10	1.4986e-05	-0.910146	-1.88034e-10
38902141	rs73460239	1.26519e-07	-0.547597	-1.88034e-10	2.15363e-07	-1.10167	-1.88034e-10	1.34417e-05	-1.0189	-1.88034e-10
38902160	rs17057757	1.26519e-07	-0.547597	-1.88034e-10	2.15363e-07	-1.10167	-1.88034e-10	1.34417e-05	-1.0189	-1.88034e-10
38902182	rs73460244	1.27269e-07	-0.541685	-1.88034e-10	2.16298e-07	-1.09734	-1.88034e-10	1.35037e-05	-1.0143	-1.88034e-10
38902429	rs17231243	9.37623e-08	-0.847223	-1.88034e-10	1.64808e-07	-1.36922	-1.88034e-10	8.96835e-06	-1.42356	-1.88034e-10
38902453	rs7334232	1.28712e-07	-0.530409	-1.88034e-10	2.18094e-07	-1.08907	-1.88034e-10	1.36229e-05	-1.00551	-1.88034e-10
38902593	rs1878948	1.26519e-07	-0.547597	-1.88034e-10	2.15363e-07	-1.10167	-1.88034e-10	1.34417e-05	-1.0189	-1.88034e-10
38902948	rs6563610	1.20652e-07	-0.595072	-1.88034e-10	2.08029e-07	-1.13632	-1.88034e-10	1.29555e-05	-1.05574	-1.88034e-10
38903027	rs4310732	7.90678e-08	-1.01768	-1.88034e-10	1.48095e-07	-1.47614	-1.88034e-10	8.12981e-06	-1.52173	-1.88034e-10
38903271	rs1501853	8.78091e-08	-0.912821	-1.88034e-10	1.5804e-07	-1.41115	-1.88034e-10	8.62818e-06	-1.46223	-1.88034e-10
38904136	rs608497	1.01485e-07	-0.768077	-1.88034e-10	1.83798e-07	-1.26016	-1.88034e-10	1.13505e-05	-1.18801	-1.88034e-10
38906039	rs652460	7.91264e-08	-1.01694	-1.88034e-10	1.48162e-07	-1.47569	-1.88034e-10	8.13314e-06	-1.52132	-1.88034e-10
38906981	rs113597157	1.31114e-07	-0.511919	-1.88034e-10	3.51548e-07	-0.611648	-1.88034e-10	3.15227e-05	-0.166559	-1.88034e-10
38908302	rs151145690	9.00093e-08	-0.888072	-1.88034e-10	1.60543e-07	-1.39543	-1.88034e-10	8.75392e-06	-1.44776	-1.88034e-10
38909779	rs17297214	9.26013e-08	-0.859682	-1.88034e-10	1.63489e-07	-1.37725	-1.88034e-10	8.90204e-06	-1.43099	-1.88034e-10
38910480	rs10514844	9.57459e-08	-0.826287	-1.88034e-10	1.67059e-07	-1.35565	-1.88034e-10	9.08162e-06	-1.41101	-1.88034e-10
38910766	rs2496466	9.0968e-08	-0.877478	-1.88034e-10	1.61633e-07	-1.38867	-1.88034e-10	8.80871e-06	-1.44152	-1.88034e-10
38911736	rs9315574	2.62879e-08	-0.92654	-1.19234	5.58771e-08	-1.27895	-1.17189	2.95616e-06	-1.36164	-1.17174
38911901	rs9285122	8.59455e-08	-0.934272	-1.88034e-10	1.64526e-07	-1.37093	-1.88034e-10	9.07865e-06	-1.41134	-1.88034e-10
38914053	rs113853738	1.01073e-07	-0.772139	-1.88034e-10	1.7309e-07	-1.32018	-1.88034e-10	9.38531e-06	-1.37812	-1.88034e-10
38914440	rs192853069	9.34763e-08	-0.850277	-1.88034e-10	1.64483e-07	-1.37119	-1.88034e-10	8.95202e-06	-1.42539	-1.88034e-10
38915976	rs77494411	8.47658e-08	-0.948094	-1.88034e-10	1.54577e-07	-1.43331	-1.88034e-10	8.45436e-06	-1.48258	-1.88034e-10
38916196	rs143705916	8.47658e-08	-0.948094	-1.88034e-10	1.54577e-07	-1.43331	-1.88034e-10	8.45436e-06	-1.48258	-1.88034e-10
38916599	rs140253087	1.00551e-07	-0.777316	-1.88034e-10	1.725e-07	-1.32359	-1.88034e-10	9.3556e-06	-1.38129	-1.88034e-10
38916738	rs75208594	4.03915e-08	-1.68937	-1.88034e-10	1.64995e-07	-1.36808	-1.88034e-10	7.86136e-06	-1.55531	-1.88034e-10
38917294	rs117636818	9.90611e-08	-0.792249	-1.88034e-10	1.70815e-07	-1.33342	-1.88034e-10	9.2707e-06	-1.39041	-1.88034e-10
38919971	rs9566337	8.2196e-07	-1.23662e-10	1.32371	1.70032e-06	-1.23662e-10	0.964575	8.33604e-05	-1.23662e-10	0.805907
38919996	rs2481877	1.82331e-07	-0.182164	-1.88034e-10	3.04421e-07	-0.755582	-1.88034e-10	1.93965e-05	-0.65217	-1.88034e-10
38920301	rs2496473	1.77502e-07	-0.209006	-1.88034e-10	2.97998e-07	-0.776908	-1.88034e-10	1.89665e-05	-0.674591	-1.88034e-10
38921114	rs2496475	1.84691e-07	-0.169304	-1.88034e-10	3.07553e-07	-0.745349	-1.88034e-10	1.96063e-05	-0.641415	-1.88034e-10
38921365	rs1330958	1.97753e-07	-0.100965	-1.88034e-10	3.24799e-07	-0.690789	-1.88034e-10	2.07624e-05	-0.584121	-1.88034e-10
38921634	rs2496476	1.79895e-07	-0.195613	-1.88034e-10	3.01184e-07	-0.766273	-1.88034e-10	1.91798e-05	-0.663409	-1.88034e-10
38922043	rs2019520	1.9919e-07	-0.0937254	-1.88034e-10	3.26687e-07	-0.684992	-1.88034e-10	2.08891e-05	-0.578038	-1.88034e-10
38922826	rs17297815	8.0397e-08	-1.00101	-1.88034e-10	1.46485e-07	-1.48707	-1.88034e-10	4.21743e-05	0.124545	-1.88034e-10
38923208	rs2231319	7.20056e-08	-1.23662e-10	-1.11124	2.04935e-07	-1.23662e-10	-1.1513	1.28321e-05	-1.23662e-10	-1.06532
38923563	rs1553300	2.06167e-07	-0.0592977	-1.88034e-10	3.35832e-07	-0.657382	-1.88034e-10	2.1503e-05	-0.549075	-1.88034e-10
38923682	rs2231323	2.00508e-07	-0.087131	-1.88034e-10	3.28418e-07	-0.679709	-1.88034e-10	2.10052e-05	-0.572494	-1.88034e-10
38923863	rs2231328	2.01971e-07	-0.0798627	-1.88034e-10	3.30336e-07	-0.673883	-1.88034e-10	2.1134e-05	-0.566382	-1.88034e-10
38924083	rs2231330	2.00758e-07	-0.0858855	-1.88034e-10	3.28745e-07	-0.678711	-1.88034e-10	2.10272e-05	-0.571447	-1.88034e-10
38924117	rs2231331	1.17461e-07	-0.621879	-1.88034e-10	1.91485e-07	-1.21918	-1.88034e-10	1.03124e-05	-1.28392	-1.88034e-10
38924263	rs2231332	1.99443e-07	-0.0924558	-1.88034e-10	3.27019e-07	-0.683975	-1.88034e-10	2.09114e-05	-0.57697	-1.88034e-10
38924871	rs17298046	5.24843e-08	-1.42747	-1.88034e-10	1.18074e-07	-1.70268	-1.88034e-10	7.5063e-06	-1.60152	-1.88034e-10
38924984	rs2485789	2.00758e-07	-0.0858855	-1.88034e-10	3.28745e-07	-0.678711	-1.88034e-10	2.10272e-05	-0.571447	-1.88034e-10
38925192	rs17232348	4.02724e-08	-1.69232	-1.88034e-10	1.15327e-07	-1.72622	-1.88034e-10	6.52746e-06	-1.74125	-1.88034e-10
38926390	rs2485788	2.03555e-07	-0.0720476	-1.88034e-10	3.32413e-07	-0.667615	-1.88034e-10	2.12734e-05	-0.559807	-1.88034e-10
38927888	rs2150468	2.15046e-07	-0.017134	-1.88034e-10	3.47415e-07	-0.623475	-1.88034e-10	2.22811e-05	-0.513528	-1.88034e-10
38930034	rs2481879	1.9801e-07	-0.0996687	-1.88034e-10	3.25136e-07	-0.689751	-1.88034e-10	2.0785e-05	-0.583032	-1.88034e-10
38930292	rs118118396	3.86257e-08	-1.73407	-1.88034e-10	1.17156e-07	-1.71049	-1.88034e-10	6.51704e-06	-1.74285	-1.88034e-10
38930893	rs2481880	2.16853e-07	-0.00876379	-1.88034e-10	3.49766e-07	-0.616731	-1.88034e-10	2.24391e-05	-0.506462	-1.88034e-10
38931144	rs9548318	1.31991e-07	-0.505248	-1.88034e-10	2.3634e-07	-1.00872	-1.88034e-10	1.48511e-05	-0.919194	-1.88034e-10
38932064	rs2150469	1.23741e-07	-0.569795	-1.88034e-10	2.1297e-07	-1.11284	-1.88034e-10	1.16055e-05	-1.16579	-1.88034e-10
38932648	rs2485786	1.82331e-07	-0.182164	-1.88034e-10	3.04421e-07	-0.755582	-1.88034e-10	1.93965e-05	-0.65217	-1.88034e-10
38932681	rs2485785	1.79895e-07	-0.195613	-1.88034e-10	3.01184e-07	-0.766273	-1.88034e-10	1.91798e-05	-0.663409	-1.88034e-10
38932949	rs9532209	1.35177e-07	-0.481399	-1.88034e-10	2.40728e-07	-0.990329	-1.88034e-10	1.51432e-05	-0.899716	-1.88034e-10
38933514	rs117241937	1.09654e-07	-0.690655	-1.88034e-10	2.49308e-07	-0.955305	-1.88034e-10	1.10176e-05	-1.21777	-1.88034e-10
38934077	rs61947646	3.95315e-08	-1.71089	-1.88034e-10	1.67911e-07	-1.35056	-1.88034e-10	8.19178e-06	-1.51413	-1.88034e-10
38935638	rs41292745	2.27805e-07	0.0405054	-1.88034e-10	2.94156e-07	-0.789883	-1.88034e-10	1.8938e-05	-0.676097	-1.88034e-10
38936310	rs2485783	2.06403e-07	-0.0581549	-1.88034e-10	3.36141e-07	-0.656465	-1.88034e-10	2.15237e-05	-0.548112	-1.88034e-10
38937088	rs11693	1.35177e-07	-0.481399	-1.88034e-10	2.40728e-07	-0.990329	-1.88034e-10	1.51432e-05	-0.899716	-1.88034e-10
38937957	rs1360385	2.05041e-07	-0.0647773	-1.88034e-10	3.34358e-07	-0.661781	-1.88034e-10	2.1404e-05	-0.553688	-1.88034e-10
38938589	rs144857067	3.09574e-07	-1.23662e-10	0.347211	1.2751e-06	-1.23662e-10	0.676786	7.66924e-05	-1.23662e-10	0.722537
38938915	rs2455412	1.79895e-07	-0.195613	-1.88034e-10	3.01184e-07	-0.766273	-1.88034e-10	1.91798e-05	-0.663409	-1.88034e-10
38939004	rs2496456	1.81049e-07	-0.189216	-1.88034e-10	3.02719e-07	-0.761189	-1.88034e-10	1.92826e-05	-0.658064	-1.88034e-10
38939420	rs9548320	1.70568e-07	-0.248853	-1.88034e-10	2.88738e-07	-0.808475	-1.88034e-10	1.8347e-05	-0.707801	-1.88034e-10
38939829	rs78992800	6.51012e-08	-1.23662e-10	-1.21204	1.9292e-07	-1.23662e-10	-1.21172	1.10809e-05	-1.23662e-10	-1.21204
38940894	rs1980984	1.78636e-07	-0.202635	-1.88034e-10	2.99509e-07	-0.771851	-1.88034e-10	1.90676e-05	-0.669273	-1.88034e-10
38941006	rs144987007	4.34127e-08	-1.61723	-1.88034e-10	1.13415e-07	-1.74295	-1.88034e-10	9.63624e-06	-1.35173	-1.88034e-10
38941084	rs986773	1.37738e-07	-0.462633	-1.88034e-10	2.44246e-07	-0.975818	-1.88034e-10	1.53775e-05	-0.884361	-1.88034e-10
38941324	rs12585573	6.78148e-08	-1.23662e-10	-1.17121	2.1463e-07	-1.23662e-10	-1.10508	1.2652e-05	-1.23662e-10	-1.07945
38942950	rs74499500	4.13153e-08	-1.66675	-1.88034e-10	1.13423e-07	-1.74287	-1.88034e-10	6.54436e-06	-1.73866	-1.88034e-10
38943026	rs75600368	6.54289e-08	-1.23662e-10	-1.20702	1.93268e-07	-1.23662e-10	-1.20992	1.11369e-05	-1.23662e-10	-1.207
38943393	rs7338958	1.38851e-07	-0.454582	-1.88034e-10	2.68829e-07	-0.879921	-1.88034e-10	1.53455e-05	-0.886444	-1.88034e-10
38943851	rs7983174	1.57505e-07	-0.32853	-1.88034e-10	2.71167e-07	-0.87126	-1.88034e-10	1.71728e-05	-0.773939	-1.88034e-10
38944595	rs7325018	1.39372e-07	-0.450837	-1.88034e-10	2.46488e-07	-0.966681	-1.88034e-10	1.55268e-05	-0.874696	-1.88034e-10
38944650	rs117506696	1.12794e-06	1.64017	-1.88034e-10	4.67014e-06	1.97495	-1.88034e-10	0.00014792	1.3794	-1.88034e-10
38944804	rs7326913	1.58477e-07	-0.322376	-1.88034e-10	2.72481e-07	-0.866427	-1.88034e-10	1.72605e-05	-0.768844	-1.88034e-10
38944985	rs7332974	1.60545e-07	-0.309411	-1.88034e-10	2.75271e-07	-0.856237	-1.88034e-10	1.74469e-05	-0.758103	-1.88034e-10
38945037	rs7326028	1.61542e-07	-0.303218	-1.88034e-10	2.76616e-07	-0.851364	-1.88034e-10	1.75367e-05	-0.752968	-1.88034e-10
38946377	rs149060440	6.56456e-08	-1.23662e-10	-1.20372	1.93713e-07	-1.23662e-10	-1.20762	1.11739e-05	-1.23662e-10	-1.20369
38947120	rs1576610	1.77502e-07	-0.209006	-1.88034e-10	2.97998e-07	-0.776908	-1.88034e-10	1.89665e-05	-0.674591	-1.88034e-10
38947248	rs1576611	1.78636e-07	-0.202635	-1.88034e-10	2.99509e-07	-0.771851	-1.88034e-10	1.90676e-05	-0.669273	-1.88034e-10
38947617	rs138119201	1.16807e-07	-0.627459	-1.88034e-10	1.90757e-07	-1.223	-1.88034e-10	1.02757e-05	-1.28748	-1.88034e-10
38948057	rs7335723	1.81049e-07	-0.189216	-1.88034e-10	3.02719e-07	-0.761189	-1.88034e-10	1.92826e-05	-0.658064	-1.88034e-10
38948196	rs75703481	1.1839e-07	-0.614003	-1.88034e-10	1.82079e-07	-1.26955	-1.88034e-10	1.06063e-05	-1.25582	-1.88034e-10
38948403	rs1330960	1.84691e-07	-0.169304	-1.88034e-10	3.07553e-07	-0.745349	-1.88034e-10	1.96063e-05	-0.641415	-1.88034e-10
38948453	rs17057908	6.76465e-08	-1.23662e-10	-1.17369	1.95626e-07	-1.23662e-10	-1.19779	1.17e-05	-1.23662e-10	-1.15767
38948554	rs61947649	1.23741e-08	-1.67321	-1.19917	3.615e-08	-1.67452	-1.2118	1.94493e-06	-1.7411	-1.21094
38948851	rs4943583	1.86005e-07	-0.16221	-1.88034e-10	3.09295e-07	-0.739698	-1.88034e-10	1.9723e-05	-0.635479	-1.88034e-10
38949040	rs4943584	1.87211e-07	-0.155747	-1.88034e-10	3.10892e-07	-0.734548	-1.88034e-10	1.983e-05	-0.630068	-1.88034e-10
38949117	rs4943585	1.70255e-07	-0.250689	-1.88034e-10	2.88319e-07	-0.809928	-1.88034e-10	1.83189e-05	-0.70933	-1.88034e-10
38949166	rs4943586	1.93776e-07	-0.121285	-1.88034e-10	3.19562e-07	-0.707042	-1.88034e-10	2.04112e-05	-0.601181	-1.88034e-10
38949215	rs61948600	1.24619e-08	-1.66677	-1.19854	3.6385e-08	-1.66813	-1.2117	1.94359e-06	-1.74198	-1.21075
38949881	rs1330963	1.63497e-07	-0.291192	-1.88034e-10	2.79125e-07	-0.842337	-1.88034e-10	1.72573e-05	-0.769029	-1.88034e-10
38950956	rs1330964	1.71333e-07	-0.244376	-1.88034e-10	2.89762e-07	-0.804934	-1.88034e-10	1.84155e-05	-0.704075	-1.88034e-10
38951087	rs1330965	1.6479e-07	-0.283313	-1.88034e-10	2.80987e-07	-0.835686	-1.88034e-10	1.78288e-05	-0.736451	-1.88034e-10
38954047	rs117312535	6.01151e-08	-1.29172	-1.88034e-10	1.42862e-07	-1.51211	-1.88034e-10	7.70486e-06	-1.57541	-1.88034e-10
38955163	rs74585925	7.99331e-08	-1.23662e-10	-1.0068	2.35854e-07	-1.23662e-10	-1.01078	1.36392e-05	-1.23662e-10	-1.00432
38957046	rs7319266	3.03666e-08	-0.814013	-1.16063	3.68806e-08	-1.70136	-1.16495	2.10135e-06	-1.71896	-1.15573
38958368	rs77340071	4.20266e-08	-1.64968	-1.88034e-10	1.21562e-07	-1.67357	-1.88034e-10	6.55944e-06	-1.73636	-1.88034e-10
38958619	rs77456505	1.14372e-07	-0.648531	-1.88034e-10	1.88038e-07	-1.23735	-1.88034e-10	1.01386e-05	-1.30091	-1.88034e-10
38959472	rs77904906	1.06302e-07	-0.721705	-1.88034e-10	1.78987e-07	-1.28668	-1.88034e-10	9.6824e-06	-1.34696	-1.88034e-10
38960370	rs9532218	1.47763e-07	-0.392374	-1.88034e-10	2.57952e-07	-0.921221	-1.88034e-10	1.6291e-05	-0.826656	-1.88034e-10
38961029	rs78586852	1.11401e-07	-0.67485	-1.88034e-10	1.84713e-07	-1.25519	-1.88034e-10	9.97104e-06	-1.31758	-1.88034e-10
38961848	rs150499786	1.07168e-07	-1.23662e-10	-0.713584	2.86748e-07	-1.23662e-10	-0.81539	1.61952e-05	-1.23662e-10	-0.832552
38962234	rs79810064	3.88287e-07	0.57376	-1.88034e-10	4.53106e-07	-0.357868	-1.88034e-10	2.57442e-05	-0.369055	-1.88034e-10
38963417	rs17057948	7.75937e-08	-1.23662e-10	-1.0365	2.54996e-07	-1.23662e-10	-0.932747	1.34817e-05	-1.23662e-10	-1.01593
38965752	rs9548330	4.47969e-07	1.52847	-0.811734	1.24393e-07	-1.12249	-0.528063	1.44564e-05	-0.356334	-0.589791
38966570	rs116899736	1.46951e-07	-0.397889	-1.88034e-10	2.25016e-07	-1.05782	-1.88034e-10	1.30622e-05	-1.04754	-1.88034e-10
38967904	rs17057957	4.17041e-07	1.7197	-1.0745	2.46572e-06	2.45118	-1.11494	0.000327063	3.20366	-1.03077
38969457	rs17057959	4.38614e-07	1.57681	-0.881178	1.15846e-07	-1.10133	-0.620397	1.36563e-05	-0.324801	-0.678262
38969915	rs2485775	3.2216e-07	1.23043	-0.843371	9.35515e-08	-1.40266	-0.532819	8.29638e-06	-0.865547	-0.635899
38970162	rs150686697	1.08315e-07	-0.702945	-1.88034e-10	1.13708e-07	-1.74036	-1.88034e-10	6.90272e-06	-1.68535	-1.88034e-10
38970615	rs9532221	5.75212e-07	1.8054	-0.83865	1.31792e-07	-1.02938	-0.563389	1.70243e-05	-0.159158	-0.623464
38970825	rs2485773	3.23494e-07	1.23043	-0.839237	9.40775e-08	-1.40266	-0.527213	8.33933e-06	-0.865547	-0.630735
38970890	rs76786474	2.15913e-07	-0.0131108	-1.88034e-10	3.00453e-07	-0.768703	-1.88034e-10	1.90138e-05	-0.672102	-1.88034e-10
38970943	rs115534574	4.44171e-08	-1.59436	-1.88034e-10	1.13575e-07	-1.74153	-1.88034e-10	6.64642e-06	-1.72319	-1.88034e-10
38972106	rs117725756	1.49778e-07	-0.37883	-1.88034e-10	1.93606e-07	-1.20817	-1.88034e-10	1.20665e-05	-1.12684	-1.88034e-10
38973224	rs17057976	1.17527e-07	-1.23662e-10	-0.621318	3.56075e-07	-1.23662e-10	-0.598852	2.09592e-05	-1.23662e-10	-0.574686
38973541	rs73176737	4.37689e-08	-1.60906	-1.88034e-10	1.15696e-07	-1.72303	-1.88034e-10	6.76255e-06	-1.70586	-1.88034e-10
38973640	rs73462348	1.6057e-07	-0.309255	-1.88034e-10	2.02292e-07	-1.16428	-1.88034e-10	1.26476e-05	-1.07979	-1.88034e-10
38973803	rs2496462	1.93461e-06	3.20928	-1.0296	9.82793e-06	3.7957	-1.07671	0.00104641	4.31555	-0.979696
38974794	rs17233628	1.43278e-07	-0.4232	-1.88034e-10	1.88327e-07	-1.23581	-1.88034e-10	1.17134e-05	-1.15653	-1.88034e-10
38975325	rs9548332	3.85248e-08	-1.73668	-1.88034e-10	1.18312e-07	-1.70067	-1.88034e-10	6.73374e-06	-1.71013	-1.88034e-10
38975422	rs1933369	3.05923e-07	1.16257	-0.827224	9.35511e-08	-1.42536	-0.510126	8.14424e-06	-0.902232	-0.617723
38975639	rs12427831	5.87358e-08	-1.62186	0.30692	1.77539e-07	-1.68789	0.393085	9.64607e-06	-1.74217	0.391458
38975892	rs17233698	4.51212e-07	1.7947	-1.07075	2.68624e-06	2.53369	-1.11178	0.00035925	3.29322	-1.02647
38976008	rs17299513	1.94782e-07	-0.116105	-1.88034e-10	2.29211e-07	-1.03935	-1.88034e-10	1.44513e-05	-0.94648	-1.88034e-10
38976168	rs139865112	2.12257e-07	-0.0301896	-1.88034e-10	2.42627e-07	-0.98247	-1.88034e-10	1.53518e-05	-0.886033	-1.88034e-10
38976687	rs9315575	3.20396e-07	1.57681	-1.19524	6.41459e-08	-1.10133	-1.2115	8.07444e-06	-0.324801	-1.20376
38978090	rs17233824	6.18823e-08	-1.26275	-1.88034e-10	1.27093e-07	-1.62908	-1.88034e-10	2.73829e-05	-0.307348	-1.88034e-10
38978185	rs2485771	1.15591e-08	-1.72851	-1.21201	3.75907e-08	-1.65386	-1.19338	2.16287e-06	-1.63377	-1.21206
38979432	rs2496463	3.7576e-07	1.36391	-0.82295	1.00796e-07	-1.35654	-0.504357	9.13839e-06	-0.792368	-0.612414
38980008	rs2496464	3.84478e-07	1.36391	-0.800015	1.03951e-07	-1.35654	-0.473541	9.40156e-06	-0.792368	-0.584021
38980738	rs16801	2.26129e-06	3.2605	-0.9248	1.96106e-07	-0.532364	-0.662974	2.9676e-05	0.495703	-0.722631
38981262	rs1933368	3.39399e-07	1.47592	-1.03673	1.94613e-06	2.18244	-1.08283	0.000254916	2.91141	-0.987743
38982295	rs77676645	4.05597e-07	0.617375	-1.88034e-10	4.55357e-07	-0.352913	-1.88034e-10	3.29248e-05	-0.12304	-1.88034e-10
38982395	rs117924055	2.08935e-07	-1.23662e-10	-0.0459619	6.22746e-07	-1.23662e-10	-0.0398561	4.1533e-05	-1.23662e-10	0.109223
38982511	rs143188752	1.07309e-07	-1.23662e-10	-0.712269	2.95168e-07	-1.23662e-10	-0.786451	1.6782e-05	-1.23662e-10	-0.796959
38985212	rs9532225	4.09573e-07	1.41051	-0.783382	1.21369e-07	-1.19408	-0.481076	1.34622e-05	-0.453872	-0.563509
38985315	rs4494415	2.24695e-07	1.07548	-1.04873	1.23613e-06	1.73885	-1.0931	0.000154954	2.42721	-1.00134
38985568	rs144721064	6.95996e-08	-1.23662e-10	-1.14523	2.06697e-07	-1.23662e-10	-1.14274	1.19464e-05	-1.23662e-10	-1.13684
38985824	rs4586303	3.27043e-07	1.18076	-0.778658	1.11239e-07	-1.2874	-0.47491	1.17091e-05	-0.599198	-0.5577
38986306	rs117486336	2.00721e-07	-0.0860703	-1.88034e-10	2.33795e-07	-1.01955	-1.88034e-10	1.47588e-05	-0.925423	-1.88034e-10
38988363	rs117694645	2.04763e-07	-0.066134	-1.88034e-10	2.369e-07	-1.00636	-1.88034e-10	1.49672e-05	-0.911401	-1.88034e-10
38988619	rs9315576	3.86021e-07	1.09992	-0.532012	1.36879e-07	-1.45955	-0.0953474	1.16298e-05	-0.951026	-0.212672
38988631	rs117434758	2.04763e-07	-0.066134	-1.88034e-10	2.369e-07	-1.00636	-1.88034e-10	1.49672e-05	-0.911401	-1.88034e-10
38989296	rs6650362	4.60034e-07	1.19645	-0.453141	1.49748e-07	-1.42564	-0.0393985	1.2278e-05	-0.956272	-0.153183
38990859	rs80154904	1.112e-07	0.41194	-1.08859	1.72566e-07	-0.279769	-1.04345	3.01949e-05	0.914567	-1.12416
38991187	rs73176738	4.12374e-08	-1.66864	-1.88034e-10	1.19811e-07	-1.68808	-1.88034e-10	9.56622e-06	-1.35903	-1.88034e-10
38991539	rs73176739	1.99262e-07	-1.30538	1.21201	8.12826e-07	-0.979854	1.20638	0.000143978	0.0728082	1.27959
38992059	rs1933367	1.90722e-07	-1.36029	1.22312	7.63956e-07	-1.05296	1.21747	0.000129952	-0.0409562	1.29085
38992090	rs117162853	9.83221e-08	-1.23662e-10	-0.799737	2.72451e-07	-1.23662e-10	-0.866535	1.55279e-05	-1.23662e-10	-0.874625
38992446	rs9548333	7.96357e-07	1.91621	-0.624145	1.64325e-07	-1.03655	-0.335596	2.01376e-05	-0.266474	-0.3482
38992544	rs17058015	2.13362e-07	-1.36029	1.33529	8.553e-07	-1.05296	1.33041	0.00014701	-0.0409562	1.41419
38992995	rs142766407	1.00159e-07	0.316664	-1.09789	1.57838e-07	-0.358088	-1.05434	2.69487e-05	0.808642	-1.13197
38993578	rs80166516	2.97941e-07	0.30891	-1.88034e-10	3.1963e-07	-0.706832	-1.88034e-10	2.12762e-05	-0.559675	-1.88034e-10
38993650	rs9548334	8.17774e-07	1.91621	-0.597606	1.68031e-07	-1.03655	-0.313297	2.08228e-05	-0.266474	-0.31474
38993846	rs77928509	9.95707e-08	0.305156	-1.09227	1.57389e-07	-0.367522	-1.04775	2.67313e-05	0.795831	-1.12726
38994023	rs117270236	4.6239e-08	-1.55416	-1.88034e-10	1.3849e-07	-1.54319	-1.88034e-10	6.77026e-06	-1.70473	-1.88034e-10
38996134	rs8001586	1.09207e-07	0.399418	-1.09416	1.69686e-07	-0.290084	-1.04996	2.96386e-05	0.900658	-1.12884
38996158	rs73176740	4.42245e-08	-1.59871	-1.88034e-10	1.13467e-07	-1.74248	-1.88034e-10	7.63375e-06	-1.58469	-1.88034e-10
38996219	rs9548335	8.26878e-07	1.79245	-0.462775	2.13757e-07	-1.00494	-0.104213	1.8539e-05	-0.534762	-0.162625
38996355	rs1344248	9.04033e-07	2.02945	-0.610567	1.73937e-07	-0.986314	-0.328986	2.20348e-05	-0.194227	-0.330417
38996942	rs9532226	9.28915e-07	2.38712	-0.941093	2.33966e-07	0.0772935	-1.09611	9.39985e-05	1.98421	-1.0582
38997299	rs73176741	6.50522e-08	-1.3018	0.0890076	2.39511e-07	-1.23225	0.236858	3.99827e-05	-0.142703	0.213886
38997471	rs59787347	6.25337e-08	-1.30901	0.0567275	2.29699e-07	-1.24001	0.202782	3.8126e-05	-0.156451	0.180082
38997952	rs146631991	1.068e-07	0.349784	-1.06681	1.68166e-07	-0.330906	-1.01814	2.87064e-05	0.845491	-1.10564
38998155	rs75741589	4.44475e-08	-1.59368	-1.88034e-10	1.25442e-07	-1.64215	-1.88034e-10	6.54481e-06	-1.73859	-1.88034e-10
38999828	rs181214855	1.82025e-07	-0.183841	-1.88034e-10	1.82932e-07	-1.26488	-1.88034e-10	2.9508e-05	-0.232603	-1.88034e-10
38999960	rs2211019	9.59987e-07	2.43711	-0.958179	2.31194e-07	0.0786335	-1.10937	8.74262e-05	1.92711	-1.07358
39000963	rs7329452	1.38313e-06	2.86823	-1.02411	2.31055e-07	0.112185	-1.14352	0.000104409	2.1451	-1.11405
39000969	rs117501793	4.82577e-07	-1.23662e-10	0.791156	2.00042e-06	-1.23662e-10	1.12712	0.000111843	-1.23662e-10	1.09983
39001419	rs9548337	9.87382e-06	4.63466	-0.825003	5.44795e-07	0.820287	-0.993871	0.000648857	3.8386	-0.980648
39001531	rs190197192	4.53729e-08	-1.57307	-1.88034e-10	1.35821e-07	-1.56266	-1.88034e-10	6.71475e-06	-1.71296	-1.88034e-10
39001833	rs73176743	3.13303e-08	-1.71913	-0.224277	1.01162e-07	-1.59589	-0.261382	8.75287e-06	-1.25035	-0.197536
39002037	rs117590102	3.14006e-07	-1.23662e-10	0.361426	8.20901e-07	-1.23662e-10	0.236407	5.71799e-05	-1.23662e-10	0.428938
39002480	rs117634264	3.71642e-07	0.529946	-1.88034e-10	3.806e-07	-0.532245	-1.88034e-10	2.85237e-05	-0.26653	-1.88034e-10
39002924	rs17299897	2.69976e-07	1.33852	-1.12818	4.34707e-07	0.607575	-1.0069	4.62459e-05	1.28669	-1.06999
39003057	rs115921196	4.12279e-07	1.34881	-0.7151	4.53872e-07	0.277649	-0.63383	0.000105399	1.82053	-0.780039
39003079	rs1933363	3.11548e-05	6.01218	-1.05344	1.61652e-06	2.05327	-1.13923	0.00356999	5.69535	-1.13229
39003323	rs117516652	4.20301e-08	-1.6496	-1.88034e-10	1.13859e-07	-1.73903	-1.88034e-10	9.24894e-06	-1.39276	-1.88034e-10
39004709	rs66947487	1.58207e-08	-1.50782	-1.11884	5.40932e-08	-1.44137	-1.04191	7.40216e-06	-0.577661	-1.03783
39004813	rs9576530	1.31236e-05	5.27552	-1.18134	4.58192e-07	0.778131	-1.12484	0.000129785	2.35139	-1.10277
39005319	rs9576532	8.25208e-06	4.83971	-1.20948	7.09158e-07	1.3009	-1.21082	0.00113036	4.62508	-1.21206
39005401	rs9576533	2.18295e-06	3.44598	-1.14554	2.25714e-07	0.0215939	-1.07632	5.2961e-05	1.39436	-1.04207
39005408	rs7491472	1.20976e-06	2.92132	-1.21113	2.69007e-07	0.331057	-1.21031	0.000244359	3.08628	-1.20491
39005634	rs67869885	3.52652e-08	-0.709285	-1.1158	9.76419e-08	-0.851024	-1.04166	2.34055e-05	0.572118	-1.03641
39005648	rs9576534	1.77168e-06	3.22354	-1.13184	1.97185e-07	-0.1327	-1.05715	3.94498e-05	1.0818	-1.02404
39005751	rs79048268	4.30762e-07	0.67757	-1.88034e-10	4.24164e-07	-0.423875	-1.88034e-10	3.21421e-05	-0.1471	-1.88034e-10
39006021	rs9548338	1.45534e-06	3.10209	-1.20708	2.94249e-07	0.415812	-1.20538	0.000261569	3.146	-1.19656
39006104	rs9548339	9.62923e-06	4.99653	-1.21195	7.88215e-07	1.40783	-1.21206	0.00132142	4.77934	-1.21014
39006315	rs76913487	5.08518e-07	0.843514	-1.88034e-10	5.32931e-07	-0.195602	-1.88034e-10	5.21491e-05	0.336842	-1.88034e-10
39006434	rs7489942	1.01956e-06	2.74569	-1.20656	2.36941e-07	0.19859	-1.20477	0.000179508	2.7686	-1.19565
39006436	rs9548340	1.12331e-06	2.84313	-1.20708	2.52514e-07	0.262852	-1.20538	0.000197747	2.86629	-1.19656
39006677	rs75272296	4.14183e-07	0.638322	-1.88034e-10	4.12068e-07	-0.452807	-1.88034e-10	3.11348e-05	-0.178938	-1.88034e-10
39007808	rs9548341	1.04656e-05	5.07983	-1.21196	8.35039e-07	1.46487	-1.21139	0.00143771	4.86129	-1.20774
39008070	rs111822404	2.17785e-07	-1.23662e-10	-0.00447852	5.72648e-07	-1.23662e-10	-0.123723	3.46671e-05	-1.23662e-10	-0.0714754
39008590	rs9548342	9.92998e-07	2.71404	-1.2013	2.33441e-07	0.17779	-1.19885	0.000175375	2.73686	-1.1872
39008995	rs113152697	4.01282e-07	0.60668	-1.88034e-10	4.02593e-07	-0.47607	-1.88034e-10	3.03472e-05	-0.204562	-1.88034e-10
39009266	rs9576537	1.74879e-08	-1.31715	-1.20933	3.43452e-08	-1.72778	-1.20975	2.57931e-06	-1.47201	-1.19774
39009311	rs9548344	1.05886e-06	2.77669	-1.19973	2.43682e-07	0.218996	-1.19713	0.000187183	2.79968	-1.18486
39009452	rs115045121	4.04288e-07	0.614142	-1.88034e-10	4.04805e-07	-0.470589	-1.88034e-10	3.0531e-05	-0.198523	-1.88034e-10
39009467	rs73176745	6.0162e-08	-1.29095	-1.88034e-10	1.20089e-07	-1.68576	-1.88034e-10	1.00354e-05	-1.31114	-1.88034e-10
39010384	rs7331377	8.90938e-06	4.91788	-1.21101	7.48726e-07	1.35413	-1.20975	0.00123011	4.70197	-1.20438
39011064	rs7331690	5.60001e-06	4.45238	-1.20984	5.5988e-07	1.06186	-1.20813	0.000763632	4.22243	-1.20161
39012660	rs9548345	1.7878e-06	3.24442	-1.14367	1.96313e-07	-0.120802	-1.07348	3.93249e-05	1.09755	-1.04295
39012815	rs10514845	4.04342e-07	0.614275	-1.88034e-10	4.04845e-07	-0.470491	-1.88034e-10	3.05343e-05	-0.198415	-1.88034e-10
39013345	rs1890280	9.07836e-07	2.61927	-1.1962	2.20631e-07	0.115754	-1.19326	0.000160679	2.64185	-1.17971
39013523	rs1890279	1.65696e-06	3.16245	-1.1377	1.88963e-07	-0.167404	-1.06504	3.73149e-05	1.03577	-1.03364
39014172	rs577254176	4.17297e-07	0.645811	-1.88034e-10	4.14346e-07	-0.447293	-1.88034e-10	3.13244e-05	-0.172868	-1.88034e-10
39014198	rs7329004	5.00319e-06	4.33763	-1.20779	5.1973e-07	0.984828	-1.20551	0.000685095	4.10984	-1.19755
39015024	rs9548347	1.65033e-06	3.16245	-1.1417	1.87897e-07	-0.167404	-1.07069	3.7083e-05	1.03577	-1.03988
39015135	rs7998205	1.17154e-06	2.13905	-0.460968	1.14134e-06	1.03582	-0.469855	0.000225114	2.33721	-0.537864
39015961	rs143989901	4.14183e-07	0.638322	-1.88034e-10	4.12068e-07	-0.452807	-1.88034e-10	3.11348e-05	-0.178938	-1.88034e-10
39017673	rs116928510	4.57994e-08	-1.56371	-1.88034e-10	1.16806e-07	-1.71348	-1.88034e-10	6.70552e-06	-1.71434	-1.88034e-10
39018490	rs117446616	4.23964e-07	0.661663	-1.88034e-10	4.19215e-07	-0.435611	-1.88034e-10	3.17297e-05	-0.160011	-1.88034e-10
39018724	rs116949950	4.23964e-07	0.661663	-1.88034e-10	4.19215e-07	-0.435611	-1.88034e-10	3.17297e-05	-0.160011	-1.88034e-10
39018935	rs7331691	5.59437e-06	4.44806	-1.20653	5.48658e-07	1.0365	-1.20302	0.000781959	4.23997	-1.19543
39021562	rs6563618	5.01493e-06	4.33338	-1.20119	5.11521e-07	0.959832	-1.19644	0.00070463	4.12724	-1.18683
39021771	rs6563619	4.99135e-06	4.33338	-1.2059	5.08574e-07	0.959832	-1.20222	0.00069935	4.12724	-1.19435
39022191	rs7328507	4.81001e-06	4.29512	-1.20465	4.96548e-07	0.934337	-1.20065	0.000674943	4.08963	-1.19227
39022510	rs9548348	7.61641e-07	2.4297	-1.18221	1.98431e-07	-0.00725807	-1.1763	0.000135387	2.45179	-1.16092
39022831	rs4943587	4.80701e-06	4.29512	-1.20527	4.96162e-07	0.934337	-1.20143	0.00067425	4.08963	-1.1933
39022940	rs9315578	6.93255e-07	2.33811	-1.1847	1.86573e-07	-0.0661516	-1.17902	0.000123105	2.35995	-1.16418
39023210	rs2875193	4.81001e-06	4.29512	-1.20465	4.96548e-07	0.934337	-1.20065	0.000674943	4.08963	-1.19227
39024074	rs112228974	3.1634e-07	0.368833	-1.88034e-10	3.38648e-07	-0.649032	-1.88034e-10	2.50647e-05	-0.395807	-1.88034e-10
39024084	rs111326381	3.51667e-07	0.474699	-1.88034e-10	3.65593e-07	-0.572475	-1.88034e-10	2.72833e-05	-0.310991	-1.88034e-10
39024192	rs182254173	9.32404e-08	-1.23662e-10	-0.852805	2.36787e-07	-1.23662e-10	-1.00683	1.43653e-05	-1.23662e-10	-0.952449
39024539	rs76120639	7.69386e-08	-1.23662e-10	-1.04498	2.28643e-07	-1.23662e-10	-1.04183	1.42187e-05	-1.23662e-10	-0.96271
39026177	rs76884846	7.22885e-08	-1.23662e-10	-1.10732	1.93694e-07	-1.23662e-10	-1.20772	1.13423e-05	-1.23662e-10	-1.18873
39026198	rs9576540	8.34698e-07	2.5187	-1.17962	2.11347e-07	0.0529712	-1.17347	0.00015442	2.57995	-1.15754
39026845	rs2323900	5.18605e-06	4.36906	-1.20332	5.22502e-07	0.983649	-1.19902	0.000727374	4.16231	-1.19014
39027278	rs9532231	4.99754e-06	4.33203	-1.20332	5.09748e-07	0.958938	-1.19902	0.000701379	4.12592	-1.19014
39027518	rs9548351	7.86271e-07	2.46153	-1.18221	2.0255e-07	0.0132899	-1.1763	0.000139777	2.4837	-1.16092
39027742	rs138063595	3.97975e-07	0.598403	-1.88034e-10	4.00154e-07	-0.482145	-1.88034e-10	3.01446e-05	-0.211258	-1.88034e-10
39028180	rs117988983	4.0901e-08	-1.67683	-1.88034e-10	1.15708e-07	-1.72293	-1.88034e-10	6.51803e-06	-1.74269	-1.88034e-10
39028318	rs117546679	3.91782e-07	0.58272	-1.88034e-10	3.95578e-07	-0.493647	-1.88034e-10	2.97648e-05	-0.223938	-1.88034e-10
39029301	rs78842161	2.0247e-07	-1.23662e-10	-0.0773944	5.08868e-07	-1.23662e-10	-0.241805	3.21851e-05	-1.23662e-10	-0.14576
39029487	rs9315580	4.03193e-08	-0.715906	-0.975249	5.17237e-08	-1.52009	-1.00799	5.18288e-06	-0.902793	-1.06911
39029538	rs73464327	3.43562e-07	0.451382	-1.88034e-10	3.59458e-07	-0.589398	-1.88034e-10	2.67772e-05	-0.329716	-1.88034e-10
39029841	rs9548354	1.69468e-08	-1.36674	-1.19117	3.47676e-08	-1.73903	-1.18628	2.58222e-06	-1.51348	-1.15513
39029967	rs118117123	3.6566e-07	0.513717	-1.88034e-10	3.76122e-07	-0.544082	-1.88034e-10	2.81532e-05	-0.279605	-1.88034e-10
39030904	rs149313673	3.85707e-07	0.567092	-1.88034e-10	3.91076e-07	-0.505094	-1.88034e-10	2.93914e-05	-0.236562	-1.88034e-10
39032345	rs140027913	3.90469e-08	-1.72322	-1.88034e-10	1.36591e-07	-1.557	-1.88034e-10	6.78859e-06	-1.70202	-1.88034e-10
39032582	rs7326833	7.10737e-07	2.36957	-1.19126	1.89002e-07	-0.0459603	-1.18627	0.000125934	2.3915	-1.17301
39032599	rs7332518	1.35197e-08	-1.57257	-1.21127	4.30511e-08	-1.51808	-1.19353	5.52359e-06	-0.71408	-1.19416
39033155	rs118182575	3.97975e-07	0.598403	-1.88034e-10	4.00154e-07	-0.482145	-1.88034e-10	3.01446e-05	-0.211258	-1.88034e-10
39033242	rs7990292	3.69193e-06	4.03592	-1.21	4.2425e-07	0.784018	-1.20769	0.000507304	3.81391	-1.20206
39033624	rs9532234	1.58158e-06	3.16245	-1.18426	1.76684e-07	-0.167404	-1.13223	3.44941e-05	1.03577	-1.11225
39034112	rs73176757	1.33875e-08	-1.58524	-1.20842	4.29565e-08	-1.53007	-1.18373	5.3297e-06	-0.759457	-1.18451
39034324	rs143137323	3.91876e-07	0.58296	-1.88034e-10	3.95648e-07	-0.493471	-1.88034e-10	2.97706e-05	-0.223744	-1.88034e-10
39034441	rs73464336	3.5423e-07	0.481962	-1.88034e-10	3.67527e-07	-0.567197	-1.88034e-10	2.7443e-05	-0.305154	-1.88034e-10
39034583	rs79807538	6.51583e-08	-1.23662e-10	-1.21117	1.92989e-07	-1.23662e-10	-1.21136	1.10805e-05	-1.23662e-10	-1.21208
39036926	rs2323903	4.95865e-06	4.33203	-1.21113	5.04467e-07	0.958938	-1.20943	0.000691167	4.12592	-1.2048
39038397	rs9576543	4.70055e-06	4.2759	-1.20845	4.79556e-07	0.904399	-1.20553	0.000564644	3.91784	-1.19891
39038645	rs9532235	1.17213e-06	2.86409	-1.1855	1.32616e-07	-0.452203	-1.13434	2.45192e-05	0.696797	-1.1146
39039348	rs138654989	1.15339e-06	1.66248	-1.88034e-10	1.51638e-06	0.850085	-1.88034e-10	0.000105655	1.04291	-1.88034e-10
39039427	rs1933362	1.46392e-08	-1.6041	-1.10019	3.94568e-08	-1.68727	-1.11152	3.26189e-06	-1.34223	-1.09273
39039932	rs980285	4.1619e-06	4.15461	-1.20887	4.7475e-07	0.894893	-1.2061	0.000635284	4.03653	-1.19972
39040584	rs113981854	8.86888e-07	1.39973	-1.88034e-10	1.2065e-06	0.621485	-1.88034e-10	8.3349e-05	0.805772	-1.88034e-10
39040643	rs2323908	3.58097e-08	-0.773679	-1.03609	4.81045e-08	-1.54117	-1.05945	4.77657e-06	-0.941677	-1.11186
39041037	rs9548358	1.23704e-06	2.9192	-1.18671	1.36268e-07	-0.422957	-1.13642	2.54642e-05	0.736944	-1.11693
39041740	rs9603386	3.11006e-06	3.86285	-1.20844	3.99596e-07	0.721973	-1.20551	0.000466475	3.72683	-1.19889
39042003	rs73176761	1.88578e-07	-1.23662e-10	-0.148473	5.21104e-07	-1.23662e-10	-0.218044	2.83711e-05	-1.23662e-10	-0.271893
39042147	rs73464348	9.61552e-07	1.48056	-1.88034e-10	1.29421e-06	0.691664	-1.88034e-10	8.9647e-05	0.878615	-1.88034e-10
39042531	rs147604628	1.14403e-06	1.65433	-1.88034e-10	1.50564e-06	0.842977	-1.88034e-10	0.000104879	1.03554	-1.88034e-10
39044510	rs146148370	1.15339e-06	1.66248	-1.88034e-10	1.51638e-06	0.850085	-1.88034e-10	0.000105655	1.04291	-1.88034e-10
39044649	rs12872909	5.1493e-07	2.06167	-1.20563	1.42311e-07	-0.314637	-1.20134	8.42397e-05	2.00706	-1.19066
39045196	rs77587757	4.2688e-08	-1.63407	-1.88034e-10	1.24309e-07	-1.65122	-1.88034e-10	9.6728e-06	-1.34795	-1.88034e-10
39046561	rs9594275	6.37233e-06	4.58348	-1.21175	6.00453e-07	1.13556	-1.21187	0.0009488	4.44658	-1.20865
39046562	rs55808549	1.46338e-08	-1.50227	-1.20238	4.68421e-08	-1.45059	-1.17663	6.61507e-06	-0.547188	-1.18073
39046566	rs140352130	1.16735e-06	1.67451	-1.88034e-10	1.53238e-06	0.860583	-1.88034e-10	0.000106811	1.05379	-1.88034e-10
39046603	rs9594276	6.51838e-06	4.60614	-1.21175	5.79103e-07	1.09936	-1.21187	0.000936094	4.4331	-1.20865
39046610	rs190151886	1.00069e-06	1.52046	-1.88034e-10	1.35577e-06	0.738132	-1.88034e-10	9.05628e-05	0.888778	-1.88034e-10
39046775	rs138441843	6.73884e-08	-1.17751	-1.88034e-10	1.26071e-07	-1.63715	-1.88034e-10	9.25321e-06	-1.3923	-1.88034e-10
39048117	rs9548364	8.03511e-07	2.51274	-1.21174	1.73938e-07	-0.105336	-1.20996	0.000126807	2.42774	-1.20234
39048367	rs73176766	1.39061e-08	-1.56653	-1.18913	4.45236e-08	-1.52192	-1.15606	5.80612e-06	-0.696534	-1.16182
39048622	rs74047579	4.72916e-08	-0.8881	-0.643554	7.63701e-08	-1.50252	-0.635889	9.55122e-06	-0.677028	-0.683569
39048867	rs11619260	3.85097e-08	-1.73707	-1.88034e-10	1.16036e-07	-1.72009	-1.88034e-10	6.78366e-06	-1.70275	-1.88034e-10
39049417	rs150938927	1.0382e-06	1.55726	-1.88034e-10	1.4e-06	0.77023	-1.88034e-10	9.36064e-05	0.921833	-1.88034e-10
39050455	rs73176768	1.37855e-08	-1.57634	-1.18802	4.41122e-08	-1.53292	-1.15434	5.67708e-06	-0.72064	-1.16019
39050576	rs117808605	9.44984e-07	1.46318	-1.88034e-10	1.28977e-06	0.688221	-1.88034e-10	8.60245e-05	0.837366	-1.88034e-10
39050909	rs9576547	5.61071e-06	4.4503	-1.20586	5.18978e-07	0.987742	-1.20987	0.000777829	4.25131	-1.21207
39051245	rs2323910	7.78834e-07	2.48187	-1.21206	1.69513e-07	-0.129972	-1.21109	0.000119842	2.37393	-1.20502
39051414	rs9315582	5.40544e-06	4.41303	-1.20586	5.06302e-07	0.963012	-1.20987	0.000749825	4.21464	-1.21207
39051878	rs9548366	7.32654e-07	2.42075	-1.21206	1.63178e-07	-0.167655	-1.2115	0.000112692	2.31359	-1.2062
39052441	rs138327942	5.1142e-08	-1.45338	-1.88034e-10	1.22911e-07	-1.66253	-1.88034e-10	6.93482e-06	-1.68071	-1.88034e-10
39053359	rs9603387	3.5002e-07	1.3336	-0.863597	2.20256e-07	-0.194466	-0.884736	3.47428e-05	0.913353	-0.982647
39053619	rs144725113	8.58011e-07	1.36663	-1.88034e-10	1.18587e-06	0.60424	-1.88034e-10	7.88929e-05	0.750826	-1.88034e-10
39053983	rs9576548	6.99204e-06	4.56744	-1.1029	5.42979e-07	0.976119	-1.15304	0.000866277	4.32094	-1.174
39054172	rs117227735	8.54327e-07	1.36233	-1.88034e-10	1.19351e-06	0.610661	-1.88034e-10	7.76138e-05	0.73448	-1.88034e-10
39054523	rs76169618	1.1891e-07	-0.609616	-1.88034e-10	4.01126e-07	-0.479719	-1.88034e-10	2.42169e-05	-0.430215	-1.88034e-10
39054524	rs73464368	7.19869e-07	1.19108	-1.88034e-10	1.01847e-06	0.452058	-1.88034e-10	6.74341e-05	0.593885	-1.88034e-10
39054598	rs4943590	4.87507e-06	4.30395	-1.20005	4.43399e-07	0.825792	-1.20532	0.000631361	4.04121	-1.2106
39054941	rs73176770	4.44334e-08	-1.59399	-1.88034e-10	1.13415e-07	-1.74295	-1.88034e-10	7.44495e-06	-1.60973	-1.88034e-10
39055363	rs77712498	1.61258e-08	-1.7173	-0.890263	4.60815e-08	-1.73389	-0.90969	3.25025e-06	-1.56084	-0.877695
39056138	rs9548367	1.44629e-06	3.08093	-1.19215	1.44592e-07	-0.336257	-1.16383	2.79155e-05	0.85527	-1.14335
39056196	rs142926946	4.75991e-08	-1.52517	-1.88034e-10	1.13866e-07	-1.73897	-1.88034e-10	6.76211e-06	-1.70593	-1.88034e-10
39056281	rs9548368	7.61157e-07	2.4508	-1.20395	1.55958e-07	-0.216892	-1.20751	0.000111237	2.30588	-1.21148
39056853	rs9532237	7.61672e-07	2.4508	-1.20327	1.56038e-07	-0.216892	-1.207	0.000111258	2.30588	-1.21129
39057050	rs9532238	5.73551e-06	4.45118	-1.18473	4.83505e-07	0.899987	-1.19292	0.000751347	4.20698	-1.20238
39059834	rs2323916	2.15956e-08	-1.34813	-0.96736	4.87027e-08	-1.67464	-0.91362	2.7743e-06	-1.74251	-0.854358
39060126	rs79083646	1.07012e-07	-1.23662e-10	-0.71504	3.36003e-07	-1.23662e-10	-0.656874	1.85268e-05	-1.23662e-10	-0.698045
39060938	rs2323917	5.55356e-06	4.4139	-1.17969	4.73895e-07	0.875654	-1.18866	0.000726632	4.17045	-1.19929
39061890	rs9532239	1.23709e-06	2.9236	-1.19107	1.38293e-07	-0.38247	-1.16215	2.78242e-05	0.849999	-1.14136
39062896	rs1987120	4.20096e-08	-1.65009	-1.88034e-10	1.42586e-07	-1.51405	-1.88034e-10	6.78279e-06	-1.70288	-1.88034e-10
39063584	rs141767381	3.9495e-08	-1.71181	-1.88034e-10	1.15647e-07	-1.72345	-1.88034e-10	8.18593e-06	-1.51485	-1.88034e-10
39065615	rs2323925	1.44913e-08	-1.61058	-1.10385	4.51595e-08	-1.60091	-1.06289	5.63162e-06	-0.830437	-1.05843
39066176	rs139433022	9.40564e-08	-1.23662e-10	-0.844091	3.1356e-07	-1.23662e-10	-0.726004	1.60543e-05	-1.23662e-10	-0.841291
39066211	rs73176779	7.40179e-08	-1.08368	-1.88034e-10	1.5672e-07	-1.41953	-1.88034e-10	9.95473e-06	-1.31922	-1.88034e-10
39067038	rs145496463	5.52492e-08	-1.37613	-1.88034e-10	1.25638e-07	-1.64059	-1.88034e-10	7.09869e-06	-1.65736	-1.88034e-10
39067931	rs111889134	7.59464e-07	1.24463	-1.88034e-10	1.83702e-06	1.04191	-1.88034e-10	7.87676e-05	0.749237	-1.88034e-10
39068575	rs138626364	4.57997e-08	-1.56371	-1.88034e-10	1.40402e-07	-1.52948	-1.88034e-10	6.64536e-06	-1.72335	-1.88034e-10
39069439	rs2875194	1.51132e-08	-1.61058	-1.06183	4.72119e-08	-1.60091	-1.01844	5.8999e-06	-0.830437	-1.01189
39069973	rs55917529	1.56147e-08	-1.4289	-1.21088	4.27108e-08	-1.54262	-1.17692	5.38939e-06	-0.755252	-1.17758
39070384	rs73176786	1.99229e-08	-1.31371	-1.08241	5.78367e-08	-1.37447	-1.0419	8.63489e-06	-0.425696	-1.03576
39070929	rs73176788	1.92642e-08	-1.3524	-1.07734	5.6046e-08	-1.41172	-1.0361	7.98941e-06	-0.509291	-1.02986
39070948	rs9532240	2.8577e-07	0.267201	-1.88034e-10	2.86357e-07	-0.816755	-1.88034e-10	1.14433e-05	-1.17986	-1.88034e-10
39071592	rs9548372	9.52128e-07	2.65927	-1.18856	1.20574e-07	-0.523422	-1.15831	2.2975e-05	0.653941	-1.1368
39072983	rs12860660	1.08581e-06	2.7918	-1.18971	1.29119e-07	-0.4532	-1.16006	2.52895e-05	0.751993	-1.13887
39074048	rs73176789	7.23438e-07	1.19603	-1.88034e-10	1.75283e-06	0.994994	-1.88034e-10	7.53492e-05	0.704869	-1.88034e-10
39075413	rs2323928	1.21571e-05	5.16403	-1.14635	8.01684e-07	1.3762	-1.16348	0.00118484	4.63744	-1.17735
39075470	rs117825930	4.18286e-08	-1.65441	-1.88034e-10	1.19539e-07	-1.69035	-1.88034e-10	6.52606e-06	-1.74146	-1.88034e-10
39075750	rs73176791	2.00353e-08	-1.30546	-1.08504	5.81054e-08	-1.36682	-1.04491	8.73354e-06	-0.411268	-1.03883
39075865	rs6563621	2.05379e-08	-1.28838	-1.07734	5.89777e-08	-1.36073	-1.0361	9.18847e-06	-0.369459	-1.02986
39076433	rs73180707	5.68887e-07	0.955697	-1.88034e-10	1.39019e-06	0.763204	-1.88034e-10	6.05366e-05	0.485983	-1.88034e-10
39076569	rs73180708	7.17987e-07	1.18847	-1.88034e-10	1.74008e-06	0.987692	-1.88034e-10	7.48309e-05	0.697965	-1.88034e-10
39076583	rs7994859	1.04016e-06	2.75425	-1.19511	1.25501e-07	-0.473192	-1.16849	2.43488e-05	0.724157	-1.14894
39076897	rs6563622	1.01205e-06	2.72584	-1.19409	1.23823e-07	-0.488266	-1.16687	2.38884e-05	0.703129	-1.147
39077030	rs184344422	6.62084e-08	-1.23662e-10	-1.19518	1.97067e-07	-1.23662e-10	-1.19045	1.17138e-05	-1.23662e-10	-1.15649
39077149	rs78648141	4.40027e-08	-1.60373	-1.88034e-10	1.15245e-07	-1.72694	-1.88034e-10	6.73901e-06	-1.70935	-1.88034e-10
39077199	rs115042384	7.94437e-08	-1.01294	-1.88034e-10	1.57759e-07	-1.41293	-1.88034e-10	1.01445e-05	-1.30034	-1.88034e-10
39077255	rs9548374	1.03576e-05	5.00196	-1.14447	7.20348e-07	1.2676	-1.16186	0.00101536	4.48171	-1.17598
39077315	rs4943593	1.9768e-08	-1.31371	-1.09021	5.7321e-08	-1.37447	-1.05086	8.5565e-06	-0.425696	-1.04488
39077738	rs4254186	1.21124e-05	5.16403	-1.15003	7.99156e-07	1.3762	-1.16664	0.00118169	4.63744	-1.18001
39078293	rs73180710	8.01015e-07	1.29789	-1.88034e-10	1.93398e-06	1.09334	-1.88034e-10	8.26962e-05	0.797908	-1.88034e-10
39079803	rs73180712	1.9768e-08	-1.31371	-1.09021	5.7321e-08	-1.37447	-1.05086	8.5565e-06	-0.425696	-1.04488
39079818	rs9548376	6.73516e-06	4.63303	-1.20592	3.61125e-07	0.601278	-1.18605	8.62412e-05	2.0116	-1.17172
39080038	rs9576552	1.16839e-05	5.12433	-1.14635	7.80593e-07	1.34954	-1.16348	0.00114048	4.59929	-1.17735
39080460	rs2323929	1.01003e-06	2.72584	-1.19609	1.23428e-07	-0.488266	-1.17007	2.37967e-05	0.703129	-1.15085
39080962	rs7335374	1.20749e-05	5.08079	-1.06989	8.08407e-07	1.32034	-1.09927	0.00116184	4.55744	-1.11695
39081259	rs73180713	9.41821e-08	-0.842756	-1.88034e-10	3.12509e-07	-0.72936	-1.88034e-10	8.69938e-06	-1.45401	-1.88034e-10
39081413	rs2323930	1.21418e-05	5.08079	-1.06436	8.12401e-07	1.32034	-1.09434	0.00116712	4.55744	-1.11242
39081428	rs2323931	9.45547e-07	2.65908	-1.1953	1.19304e-07	-0.523523	-1.1688	2.2686e-05	0.653801	-1.14932
39082276	rs4943594	9.31213e-07	2.63375	-1.18525	1.19557e-07	-0.536836	-1.15337	2.26785e-05	0.635122	-1.13097
39082377	rs117545590	7.1513e-08	-1.23662e-10	-1.11811	2.32284e-07	-1.23662e-10	-1.02603	1.21985e-05	-1.23662e-10	-1.11596
39082395	rs117034531	7.1513e-08	-1.23662e-10	-1.11811	2.32284e-07	-1.23662e-10	-1.02603	1.21985e-05	-1.23662e-10	-1.11596
39083102	rs142004202	4.08585e-08	-1.67787	-1.88034e-10	1.18008e-07	-1.70325	-1.88034e-10	8.72759e-06	-1.45078	-1.88034e-10
39083138	rs111396608	1.08322e-07	-1.23662e-10	-0.702881	2.89208e-07	-1.23662e-10	-0.806849	1.8583e-05	-1.23662e-10	-0.695018
39083169	rs73180714	2.20489e-08	-1.31753	-0.97719	6.45198e-08	-1.37801	-0.929011	9.69381e-06	-0.432399	-0.913379
39083877	rs9576555	1.62229e-07	0.87989	-1.17887	1.28651e-07	-0.432233	-1.18466	1.4649e-05	0.274141	-1.20703
39085160	rs12429683	9.90104e-07	2.7062	-1.19637	1.17723e-07	-0.53513	-1.17053	2.10759e-05	0.58227	-1.15141
39085339	rs61948653	3.9381e-08	-1.7147	-1.88034e-10	1.32113e-07	-1.59033	-1.88034e-10	7.08581e-06	-1.65917	-1.88034e-10
39085520	rs117237456	4.7982e-08	-1.51716	-1.88034e-10	1.13692e-07	-1.7405	-1.88034e-10	6.87351e-06	-1.68959	-1.88034e-10
39086224	rs73180715	5.11528e-07	0.849417	-1.88034e-10	1.25491e-06	0.660824	-1.88034e-10	5.49683e-05	0.389492	-1.88034e-10
39087714	rs9566342	8.99972e-07	2.61673	-1.20235	1.07576e-07	-0.615092	-1.1807	1.92176e-05	0.502408	-1.16385
39088014	rs9635094	6.88424e-06	4.65876	-1.20975	3.47791e-07	0.573945	-1.19634	7.90627e-05	1.93548	-1.1825
39088181	rs73180716	4.04202e-07	0.61393	-1.88034e-10	1.16878e-06	0.589718	-1.88034e-10	4.37002e-05	0.160087	-1.88034e-10
39088315	rs10507473	8.23643e-06	4.8404	-1.21206	3.59103e-07	0.615136	-1.20552	8.35346e-05	2.00625	-1.19826
39088367	rs9576556	7.70383e-08	0.137174	-1.18086	7.44708e-08	-0.975142	-1.18845	7.23443e-06	-0.428738	-1.20968
39088805	rs9548377	3.40663e-06	3.9418	-1.19631	2.53657e-07	0.238298	-1.17631	5.59622e-05	1.56244	-1.15503
39088830	rs138428133	1.82601e-07	-0.180684	-1.88034e-10	4.4814e-07	-0.368889	-1.88034e-10	6.65793e-05	0.581128	-1.88034e-10
39088903	rs117105733	4.18766e-07	1.46992	-0.820589	5.05272e-07	0.492219	-0.741117	0.000125867	2.10753	-0.889573
39089278	rs73180718	3.64534e-07	0.510633	-1.88034e-10	9.05992e-07	0.335035	-1.88034e-10	4.04714e-05	0.0833298	-1.88034e-10
39090083	rs73180719	8.76023e-08	-0.915178	-1.88034e-10	2.8145e-07	-0.834039	-1.88034e-10	1.20755e-05	-1.12608	-1.88034e-10
39090789	rs73466330	8.20091e-08	-1.23662e-10	-0.981156	2.1967e-07	-1.23662e-10	-1.08187	1.36302e-05	-1.23662e-10	-1.00498
39091183	rs56329947	3.54129e-07	0.481675	-1.88034e-10	8.81149e-07	0.307232	-1.88034e-10	3.94304e-05	0.0572706	-1.88034e-10
39091670	rs9576557	4.87947e-06	4.29623	-1.19143	2.49128e-07	0.234132	-1.19016	5.56578e-05	1.58725	-1.18529
39091765	rs73180721	3.24784e-07	0.395176	-1.88034e-10	8.10963e-07	0.224228	-1.88034e-10	3.64817e-05	-0.0204553	-1.88034e-10
39093040	rs9548379	3.99709e-06	4.09259	-1.18725	2.32319e-07	0.159982	-1.18586	5.40521e-05	1.55325	-1.18057
39093261	rs77760559	2.09389e-07	-0.0437922	-1.88034e-10	1.78394e-07	-1.29	-1.88034e-10	1.46774e-05	-0.930953	-1.88034e-10
39093598	rs142410674	9.17377e-08	-0.869052	-1.88034e-10	2.43944e-07	-0.977057	-1.88034e-10	1.20684e-05	-1.12668	-1.88034e-10
39093831	rs118072315	5.56483e-08	-1.36894	-1.88034e-10	1.22256e-07	-1.66788	-1.88034e-10	7.8395e-06	-1.55809	-1.88034e-10
39094013	rs73180722	3.14208e-07	0.362069	-1.88034e-10	7.85619e-07	0.192477	-1.88034e-10	3.5414e-05	-0.0501572	-1.88034e-10
39094288	rs9548380	4.44093e-06	4.18787	-1.17724	2.47883e-07	0.214557	-1.1756	5.8723e-05	1.62496	-1.16939
39094629	rs73180723	3.2686e-07	0.401547	-1.88034e-10	8.15934e-07	0.230339	-1.88034e-10	3.66909e-05	-0.0147365	-1.88034e-10
39094970	rs34903169	4.32291e-06	4.15555	-1.17185	2.44671e-07	0.196008	-1.17009	5.76521e-05	1.60061	-1.16345
39095193	rs73466351	8.87998e-08	-1.23662e-10	-0.901602	2.32047e-07	-1.23662e-10	-1.02706	1.46262e-05	-1.23662e-10	-0.934451
39095439	rs9532246	2.29223e-06	3.55997	-1.21067	1.61112e-07	-0.188214	-1.20368	3.30411e-05	1.08832	-1.20784
39095481	rs73180725	3.59031e-07	0.495424	-1.88034e-10	8.92857e-07	0.320431	-1.88034e-10	3.99211e-05	0.0696406	-1.88034e-10
39095557	rs80094936	8.85272e-08	-1.23662e-10	-0.904676	2.31497e-07	-1.23662e-10	-1.02943	1.45837e-05	-1.23662e-10	-0.937358
39095999	rs9548381	1.46422e-05	5.41551	-1.21183	4.71773e-07	0.89268	-1.21018	0.000115633	2.34491	-1.21175
39096065	rs2323932	4.81161e-06	4.26266	-1.17185	2.49347e-07	0.21494	-1.17009	5.54867e-05	1.56233	-1.16345
39096184	rs73466352	8.82567e-08	-1.23662e-10	-0.907736	2.30952e-07	-1.23662e-10	-1.03178	1.45416e-05	-1.23662e-10	-0.94025
39096304	rs73466353	8.82567e-08	-1.23662e-10	-0.907736	2.30952e-07	-1.23662e-10	-1.03178	1.45416e-05	-1.23662e-10	-0.94025
39096482	rs9576558	2.57895e-06	3.67783	-1.21067	1.7178e-07	-0.1241	-1.20368	3.60189e-05	1.17462	-1.20784
39097369	rs73180727	5.88654e-08	-1.31273	-1.88034e-10	1.34468e-07	-1.57267	-1.88034e-10	8.32483e-06	-1.49802	-1.88034e-10
39097773	rs145522396	6.5118e-08	-1.23662e-10	-1.21179	1.95223e-07	-1.23662e-10	-1.19985	1.1116e-05	-1.23662e-10	-1.20888
39097796	rs73180728	3.49561e-07	0.468692	-1.88034e-10	8.70235e-07	0.294769	-1.88034e-10	3.89726e-05	0.0455931	-1.88034e-10
39098166	rs73180729	3.50008e-07	0.469971	-1.88034e-10	8.71305e-07	0.295997	-1.88034e-10	3.90175e-05	0.0467438	-1.88034e-10
39098600	rs17300906	1.02538e-07	-0.757754	-1.88034e-10	1.43547e-07	-1.50733	-1.88034e-10	1.32375e-05	-1.03421	-1.88034e-10
39098914	rs9548382	4.60208e-06	4.22221	-1.17593	2.53165e-07	0.234303	-1.17426	6.03502e-05	1.65084	-1.16794
39099112	rs113780037	8.41109e-08	-1.23662e-10	-0.95585	2.22662e-07	-1.23662e-10	-1.06834	1.38968e-05	-1.23662e-10	-0.985608
39099723	rs138766594	1.99138e-07	-0.0939865	-1.88034e-10	5.65723e-07	-0.13589	-1.88034e-10	7.95414e-05	0.759012	-1.88034e-10
39099805	rs182023846	8.36539e-08	-1.23662e-10	-0.961297	2.21757e-07	-1.23662e-10	-1.07241	1.38258e-05	-1.23662e-10	-0.990727
39100209	rs2323934	7.88485e-06	4.7962	-1.21149	3.94726e-07	0.710131	-1.20593	0.000120436	2.38324	-1.20939
39100299	rs80249053	8.25375e-08	-1.23662e-10	-0.974734	2.19555e-07	-1.23662e-10	-1.08239	1.36525e-05	-1.23662e-10	-1.00334
39100824	rs79450803	3.92496e-08	-1.71804	-1.88034e-10	1.21054e-07	-1.67775	-1.88034e-10	6.53618e-06	-1.73991	-1.88034e-10
39100848	rs73180730	3.89698e-07	0.577387	-1.88034e-10	9.65986e-07	0.399155	-1.88034e-10	4.29801e-05	0.143471	-1.88034e-10
39101416	rs118186412	5.06904e-08	-1.46225	-1.88034e-10	1.26581e-07	-1.63312	-1.88034e-10	6.65912e-06	-1.72128	-1.88034e-10
39101454	rs9532249	2.20552e-05	5.77639	-1.16307	7.77407e-07	1.33009	-1.14813	0.000298396	3.22677	-1.14561
39101573	rs9532250	5.07704e-07	0.841914	-1.88034e-10	1.20447e-06	0.619802	-1.88034e-10	7.09797e-05	0.645128	-1.88034e-10
39101574	rs9532251	4.75168e-07	0.775682	-1.88034e-10	1.13059e-06	0.556499	-1.88034e-10	6.6603e-05	0.581484	-1.88034e-10
39101637	rs76176630	8.00962e-08	-1.23662e-10	-1.00476	2.14844e-07	-1.23662e-10	-1.10408	1.31599e-05	-1.23662e-10	-1.04009
39102184	rs9566343	2.41124e-06	3.58166	-1.18175	3.59352e-07	0.592197	-1.18189	7.02463e-05	1.81047	-1.17572
39103290	rs78091902	4.82246e-08	-1.51212	-1.88034e-10	1.13786e-07	-1.73968	-1.88034e-10	6.75282e-06	-1.70731	-1.88034e-10
39103453	rs2323935	1.69709e-06	2.04869	-1.88034e-10	3.10149e-06	1.56564	-1.88034e-10	0.000157493	1.44211	-1.88034e-10
39103773	rs2323936	5.59454e-07	0.938976	-1.88034e-10	1.75806e-06	0.997973	-1.88034e-10	8.77474e-05	0.857197	-1.88034e-10
39103927	rs2323937	1.40179e-07	0.644817	-1.08988	4.13447e-07	0.700503	-1.14997	2.17371e-05	0.567689	-1.10593
39104584	rs9548383	9.78609e-07	2.70897	-1.21082	1.44192e-07	-0.298943	-1.20391	2.78024e-05	0.914687	-1.20683
39104792	rs9315584	1.00173e-06	2.73232	-1.21082	1.46124e-07	-0.285633	-1.20391	2.83086e-05	0.932732	-1.20683
39105107	rs9566344	1.02813e-06	2.75833	-1.21082	1.48312e-07	-0.270772	-1.20391	2.88841e-05	0.952856	-1.20683
39105271	rs73180731	5.81329e-07	0.97733	-1.88034e-10	1.3841e-06	0.758809	-1.88034e-10	6.23332e-05	0.515229	-1.88034e-10
39105466	rs58095620	8.52422e-08	-1.23662e-10	-0.942489	2.24975e-07	-1.23662e-10	-1.05801	1.3933e-05	-1.23662e-10	-0.983008
39106149	rs2323938	1.78956e-06	2.10174	-1.88034e-10	3.95143e-06	1.80784	-1.88034e-10	0.000192254	1.64155	-1.88034e-10
39106287	rs2323939	6.07776e-07	1.02182	-1.88034e-10	1.91163e-06	1.08172	-1.88034e-10	9.52061e-05	0.938779	-1.88034e-10
39107251	rs2323940	1.38951e-06	1.84872	-1.88034e-10	2.5735e-06	1.37903	-1.88034e-10	0.000131148	1.25906	-1.88034e-10
39108377	rs117710528	6.517e-08	-1.23662e-10	-1.21099	1.93305e-07	-1.23662e-10	-1.20972	1.11148e-05	-1.23662e-10	-1.20899
39108538	rs117896658	8.71243e-08	-1.23662e-10	-0.92065	2.28743e-07	-1.23662e-10	-1.04139	1.42168e-05	-1.23662e-10	-0.962844
39108959	rs9315585	9.14914e-06	4.85598	-1.12255	6.62722e-07	1.14211	-1.11975	0.000174934	2.65442	-1.10727
39110027	rs77158721	9.08555e-08	-0.878716	-1.88034e-10	1.19745e-07	-1.68863	-1.88034e-10	9.44177e-06	-1.37212	-1.88034e-10
39110533	rs2323881	9.18185e-07	1.43441	-1.88034e-10	2.06997e-06	1.16129	-1.88034e-10	0.000128034	1.23503	-1.88034e-10
39110801	rs4470033	9.56879e-06	4.89017	-1.1119	6.85257e-07	1.16473	-1.10893	0.000181968	2.68234	-1.09577
39110925	rs7993470	7.00767e-06	4.67771	-1.21094	5.3074e-07	1.00365	-1.20338	0.00011064	2.29479	-1.20578
39110940	rs77468593	3.89872e-07	1.09638	-0.518544	4.74725e-07	0.329809	-0.641068	7.56941e-05	1.50948	-0.800047
39111269	rs9548385	1.18133e-06	2.88693	-1.20052	1.62274e-07	-0.196839	-1.18787	3.24059e-05	1.05258	-1.19151
39111365	rs9548386	6.31956e-07	1.06083	-1.88034e-10	1.98852e-06	1.12115	-1.88034e-10	9.89356e-05	0.977204	-1.88034e-10
39111420	rs78639066	6.56286e-08	-1.23662e-10	-1.20397	1.92856e-07	-1.23662e-10	-1.21205	1.10806e-05	-1.23662e-10	-1.21207
39113311	rs9532252	9.77236e-08	-1.23662e-10	-0.805843	2.50309e-07	-1.23662e-10	-0.9513	1.58205e-05	-1.23662e-10	-0.855957
39113649	rs9576560	2.00947e-05	5.53378	-1.01355	2.35745e-06	2.28089	-0.989546	0.000950328	4.22376	-0.984217
39113784	rs56407301	5.06418e-07	0.839377	-1.88034e-10	1.21267e-06	0.626586	-1.88034e-10	5.49797e-05	0.389698	-1.88034e-10
39113858	rs149124572	3.20088e-07	0.989011	-0.608402	3.9305e-07	0.238227	-0.738286	6.297e-05	1.3945	-0.869107
39113883	rs147839572	9.69642e-08	-1.23662e-10	-0.813644	2.48751e-07	-1.23662e-10	-0.957543	1.57054e-05	-1.23662e-10	-0.863259
39113947	rs55861800	5.21472e-07	0.86867	-1.88034e-10	1.24718e-06	0.654649	-1.88034e-10	5.64633e-05	0.416326	-1.88034e-10
39114241	rs7990018	8.72472e-08	-1.23662e-10	-0.919241	2.2899e-07	-1.23662e-10	-1.04032	1.42353e-05	-1.23662e-10	-0.961541
39114251	rs7990691	8.81114e-08	-1.23662e-10	-0.909384	2.3073e-07	-1.23662e-10	-1.03275	1.43658e-05	-1.23662e-10	-0.952418
39114723	rs73180734	3.22604e-07	0.38844	-1.88034e-10	1.05584e-06	0.488093	-1.88034e-10	4.02568e-05	0.0780146	-1.88034e-10
39114999	rs7333211	2.25113e-07	0.990537	-0.961919	5.4996e-07	0.898558	-1.06271	2.49296e-05	0.58638	-0.987588
39117464	rs73180736	5.21472e-07	0.86867	-1.88034e-10	1.24718e-06	0.654649	-1.88034e-10	5.64633e-05	0.416326	-1.88034e-10
39117474	rs9576561	1.72173e-05	5.33728	-0.971599	2.08325e-06	2.13385	-0.966156	0.000814325	4.03691	-0.95182
39117520	rs17242067	5.41924e-08	-1.39544	-1.88034e-10	1.72603e-07	-1.323	-1.88034e-10	1.32411e-05	-1.03394	-1.88034e-10
39118944	rs2323882	1.90321e-05	5.4163	-0.950401	2.25667e-06	2.19237	-0.944724	0.000894092	4.10833	-0.929785
39119082	rs2323883	2.27862e-05	5.576	-0.93008	2.63872e-06	2.31101	-0.906951	0.00105715	4.25279	-0.906723
39119387	rs73180738	5.32496e-07	0.88959	-1.88034e-10	1.27244e-06	0.674696	-1.88034e-10	5.75479e-05	0.435352	-1.88034e-10
39119773	rs73180740	7.83133e-07	1.27532	-1.88034e-10	1.84252e-06	1.04489	-1.88034e-10	8.18331e-05	0.787417	-1.88034e-10
39120051	rs2323885	9.81936e-08	-1.23662e-10	-0.801045	2.51273e-07	-1.23662e-10	-0.947453	1.58918e-05	-1.23662e-10	-0.851464
39120460	rs7330089	2.28263e-07	1.02105	-0.978539	5.59513e-07	0.928556	-1.07549	2.52419e-05	0.614555	-1.00332
39120851	rs12875233	1.89279e-06	3.2699	-1.11208	4.22273e-07	0.645699	-1.07404	0.000124413	2.29723	-1.09089
39121060	rs73180742	1.43749e-07	-0.419917	-1.88034e-10	4.79427e-07	-0.301403	-1.88034e-10	1.29789e-05	-1.05394	-1.88034e-10
39121157	rs73180743	5.32496e-07	0.88959	-1.88034e-10	1.27244e-06	0.674696	-1.88034e-10	5.75479e-05	0.435352	-1.88034e-10
39121600	rs7982427	8.6016e-08	-1.23662e-10	-0.933452	2.26521e-07	-1.23662e-10	-1.05116	1.40496e-05	-1.23662e-10	-0.974672
39121678	rs73180744	5.32496e-07	0.88959	-1.88034e-10	1.27244e-06	0.674696	-1.88034e-10	5.75479e-05	0.435352	-1.88034e-10
39121822	rs7984858	1.81913e-05	5.36743	-0.946718	2.18454e-06	2.15617	-0.941002	0.000858738	4.06416	-0.92596
39122323	rs9576562	1.95102e-06	3.3002	-1.11208	3.847e-07	0.552511	-1.07404	0.000113321	2.20385	-1.09089
39122383	rs113049438	5.5627e-07	0.933267	-1.88034e-10	1.32684e-06	0.71656	-1.88034e-10	5.98813e-05	0.475099	-1.88034e-10
39122922	rs74580234	5.4893e-08	-1.3826	-1.88034e-10	1.42183e-07	-1.51688	-1.88034e-10	7.50486e-06	-1.60172	-1.88034e-10
39123777	rs9548387	8.63308e-08	-1.23662e-10	-0.9298	2.27151e-07	-1.23662e-10	-1.04838	1.4097e-05	-1.23662e-10	-0.9713
39124157	rs6563625	2.30743e-07	1.01323	-0.959911	5.63241e-07	0.920867	-1.06115	2.5506e-05	0.607333	-0.985685
39124511	rs4943597	1.87493e-05	5.39765	-0.946718	2.23398e-06	2.17855	-0.941002	0.000882511	4.09147	-0.92596
39124710	rs9548389	2.0569e-06	3.3496	-1.10863	3.99051e-07	0.585878	-1.07078	0.000119242	2.24757	-1.08368
39124756	rs73180746	5.44227e-07	0.911381	-1.88034e-10	1.29929e-06	0.69558	-1.88034e-10	5.87002e-05	0.455178	-1.88034e-10
39125029	rs4943598	8.98863e-08	-1.23662e-10	-0.889441	2.34316e-07	-1.23662e-10	-1.01732	1.46339e-05	-1.23662e-10	-0.933923
39125208	rs4943600	2.21876e-07	1.00542	-0.991285	5.45658e-07	0.913189	-1.08519	2.45823e-05	0.60012	-1.01536
39125479	rs117359370	9.71265e-08	-1.23662e-10	-0.811972	2.49084e-07	-1.23662e-10	-0.956206	1.573e-05	-1.23662e-10	-0.861694
39126462	rs73180747	6.07267e-07	1.02098	-1.88034e-10	1.44328e-06	0.800679	-1.88034e-10	6.48634e-05	0.555017	-1.88034e-10
39126835	rs73180748	5.5627e-07	0.933267	-1.88034e-10	1.32684e-06	0.71656	-1.88034e-10	5.98813e-05	0.475099	-1.88034e-10
39127105	rs117731791	1.15718e-07	-0.636831	-1.88034e-10	1.24597e-07	-1.64891	-1.88034e-10	1.3488e-05	-1.01546	-1.88034e-10
39127347	rs7331928	2.48916e-07	1.0711	-0.941972	6.04592e-07	0.977766	-1.04721	2.73684e-05	0.660796	-0.968671
39127705	rs9548392	1.90423e-05	5.43095	-0.964515	2.249e-06	2.20324	-0.958993	0.000892822	4.12157	-0.944453
39128188	rs117254675	8.78747e-08	-1.23662e-10	-0.912073	2.30253e-07	-1.23662e-10	-1.03482	1.433e-05	-1.23662e-10	-0.954908
39128380	rs78358759	8.90211e-08	-1.23662e-10	-0.899113	2.32566e-07	-1.23662e-10	-1.02482	1.45032e-05	-1.23662e-10	-0.942898
39128407	rs9548393	2.10849e-06	3.3757	-1.10996	4.0585e-07	0.603539	-1.07155	0.000121436	2.27068	-1.08856
39128442	rs9548394	9.1957e-08	-1.23662e-10	-0.866665	2.3852e-07	-1.23662e-10	-0.999541	1.49471e-05	-1.23662e-10	-0.912747
39128913	rs9548395	2.19802e-07	1.00514	-1.0004	5.31957e-07	0.894643	-1.09207	2.3716e-05	0.572839	-1.02395
39129079	rs61947497	2.10849e-06	3.3757	-1.10996	4.0585e-07	0.603539	-1.07155	0.000121436	2.27068	-1.08856
39129129	rs4941896	9.97915e-08	-1.23662e-10	-0.784903	2.54557e-07	-1.23662e-10	-0.934471	1.6134e-05	-1.23662e-10	-0.836335
39129227	rs139648199	8.81304e-08	-1.23662e-10	-0.909168	2.30768e-07	-1.23662e-10	-1.03258	1.43686e-05	-1.23662e-10	-0.952218
39129688	rs143957344	8.9984e-08	-1.23662e-10	-0.888354	2.34514e-07	-1.23662e-10	-1.01648	1.46487e-05	-1.23662e-10	-0.932914
39130199	rs9548396	2.10403e-06	3.3757	-1.11208	4.0484e-07	0.603539	-1.07404	0.000121153	2.27068	-1.09089
39130390	rs9532255	2.277e-07	1.04044	-1.0004	5.60898e-07	0.947618	-1.09207	2.51731e-05	0.632464	-1.02395
39130563	rs9532256	2.10849e-06	3.3757	-1.10996	4.0585e-07	0.603539	-1.07155	0.000121436	2.27068	-1.08856
39130766	rs9532257	8.54313e-08	-1.23662e-10	-0.940273	2.25352e-07	-1.23662e-10	-1.05633	1.39614e-05	-1.23662e-10	-0.980966
39132675	rs9548398	2.11302e-06	3.3757	-1.10782	4.06871e-07	0.603539	-1.06904	0.000121722	2.27068	-1.0862
39133134	rs6563627	9.12644e-08	-1.23662e-10	-0.874225	2.37112e-07	-1.23662e-10	-1.00546	1.48423e-05	-1.23662e-10	-0.919782
39133519	rs79466970	6.64967e-08	-1.23662e-10	-1.19083	1.94496e-07	-1.23662e-10	-1.20358	1.11211e-05	-1.23662e-10	-1.20842
39133903	rs143158183	9.7388e-08	-1.23662e-10	-0.809283	2.77542e-07	-1.23662e-10	-0.848023	1.8725e-05	-1.23662e-10	-0.687403
39134269	rs9548399	2.12693e-06	3.3757	-1.10125	4.10003e-07	0.603539	-1.06137	0.000122602	2.27068	-1.079
39134429	rs73180752	6.14108e-07	1.03219	-1.88034e-10	1.45888e-06	0.811426	-1.88034e-10	6.55294e-05	0.565233	-1.88034e-10
39134462	rs7338838	2.78713e-05	5.77174	-0.924375	3.08835e-06	2.45702	-0.895616	0.00128444	4.43008	-0.889267
39134748	rs73180753	5.79154e-07	0.973583	-1.88034e-10	1.37913e-06	0.755215	-1.88034e-10	6.21208e-05	0.511815	-1.88034e-10
39134911	rs76436300	1.23152e-08	-1.7322	-1.14495	3.77795e-08	-1.72282	-1.11941	2.34959e-06	-1.63972	-1.12331
39135154	rs80210340	6.65836e-08	-1.23662e-10	-1.18953	1.92851e-07	-1.23662e-10	-1.21208	1.11216e-05	-1.23662e-10	-1.20838
39136029	rs9532258	2.32776e-06	3.24847	-0.883798	4.49703e-07	0.517655	-0.883062	0.000135333	2.15811	-0.867633
39136033	rs150222013	9.31149e-08	-1.23662e-10	-0.854151	2.82955e-07	-1.23662e-10	-0.828706	1.60786e-05	-1.23662e-10	-0.839774
39136484	rs9566346	2.14185e-06	3.3757	-1.09426	4.13352e-07	0.603539	-1.05323	0.000123543	2.27068	-1.07135
39137240	rs4497533	2.89807e-05	5.77174	-0.885343	3.21721e-06	2.45702	-0.854741	0.00133856	4.43008	-0.847996
39137645	rs4500588	8.67662e-08	-1.23662e-10	-0.924769	2.28024e-07	-1.23662e-10	-1.04454	1.41627e-05	-1.23662e-10	-0.966652
39137704	rs4341642	9.31292e-08	-1.23662e-10	-0.853998	2.54467e-07	-1.23662e-10	-0.934823	1.56545e-05	-1.23662e-10	-0.866505
39138122	rs4277225	2.72549e-05	5.70622	-0.881218	3.07677e-06	2.40807	-0.850428	0.0012669	4.37071	-0.843642
39138390	rs4344602	1.03774e-07	-1.23662e-10	-0.745769	2.80133e-07	-1.23662e-10	-0.838731	1.74128e-05	-1.23662e-10	-0.760057
39139003	rs61947499	4.98623e-08	-1.47872	-1.88034e-10	1.41192e-07	-1.52387	-1.88034e-10	7.39803e-06	-1.61605	-1.88034e-10
39139445	rs9548400	2.17233e-06	3.3757	-1.08013	4.20163e-07	0.603539	-1.03689	0.000125461	2.27068	-1.05594
39139963	rs138022055	4.0135e-08	-1.69574	-1.88034e-10	1.34992e-07	-1.56878	-1.88034e-10	8.69275e-06	-1.45478	-1.88034e-10
39140711	rs9576569	1.25983e-05	4.92766	-0.874332	1.82479e-06	1.91051	-0.875288	0.000638369	3.69806	-0.856406
39141336	rs7320842	1.45298e-05	5.08099	-0.885019	2.03761e-06	2.02421	-0.878676	0.000729142	3.83662	-0.862017
39141385	rs7983501	3.81855e-05	6.00163	-0.839404	4.00999e-06	2.62932	-0.806767	0.0017307	4.6386	-0.799586
39142136	rs9576570	3.61986e-05	5.93516	-0.826369	3.86696e-06	2.57941	-0.793178	0.00165187	4.57827	-0.785878
39142143	rs9566347	3.76476e-05	5.96994	-0.821905	3.98775e-06	2.60552	-0.788527	0.00171286	4.60984	-0.781187
39142408	rs78813700	9.48011e-08	-1.23662e-10	-0.836205	3.15376e-07	-1.23662e-10	-0.720228	1.70279e-05	-1.23662e-10	-0.782412
39142542	rs77063359	6.81449e-08	-1.16635	-1.88034e-10	1.38402e-07	-1.54384	-1.88034e-10	7.70129e-06	-1.57588	-1.88034e-10
39142630	rs73180758	7.8904e-08	-0.0787865	-0.940967	2.59712e-07	0.132	-1.04642	1.28685e-05	-0.0947621	-0.967718
39142833	rs73180759	8.5544e-08	-0.938955	-1.88034e-10	2.04193e-07	-1.15493	-1.88034e-10	1.15363e-05	-1.17177	-1.88034e-10
39142859	rs73180761	1.59415e-07	0.605051	-0.921526	3.45572e-07	0.402357	-1.03115	1.72064e-05	0.177258	-0.949243
39143028	rs73180763	5.82023e-08	-1.32406	-1.88034e-10	1.54782e-07	-1.43198	-1.88034e-10	7.61239e-06	-1.58749	-1.88034e-10
39143379	rs61947500	2.49286e-08	-1.01711	-1.15485	4.74242e-08	-1.42066	-1.1942	5.22094e-06	-0.771441	-1.19315
39143445	rs60011992	8.83196e-08	0.02059	-0.927613	3.09666e-07	0.237395	-0.975894	1.49941e-05	0.00414321	-0.913753
39143759	rs7492053	2.57598e-06	3.5258	-1.0598	4.76246e-07	0.705517	-1.01358	0.000146509	2.40372	-1.03389
39143779	rs7489350	2.52251e-06	3.50195	-1.05693	4.70108e-07	0.689267	-1.0103	0.000143888	2.38256	-1.03079
39144200	rs55796703	6.83448e-08	-0.166412	-0.997008	2.26647e-07	0.0389176	-1.08952	1.11847e-05	-0.181961	-1.02076
39144393	rs55901454	7.08601e-08	-0.137482	-0.989796	2.35003e-07	0.0696665	-1.08406	1.159e-05	-0.153172	-1.01395
39144731	rs7991773	3.0874e-05	5.77174	-0.822059	3.43689e-06	2.45702	-0.788687	0.00143081	4.43008	-0.781348
39145103	rs151225598	9.89274e-08	-1.23662e-10	-0.793599	2.52781e-07	-1.23662e-10	-0.941472	1.6003e-05	-1.23662e-10	-0.844488
39145126	rs73182783	1.67629e-07	0.667015	-0.933248	3.63298e-07	0.461604	-1.04038	1.79971e-05	0.233332	-0.960386
39145170	rs9548404	2.28231e-06	3.39925	-1.0543	4.39743e-07	0.619493	-1.0073	0.000131744	2.29153	-1.02794
39145379	rs117775046	2.46498e-08	-1.36373	-0.819485	6.25499e-08	-1.49706	-0.840974	5.41638e-06	-1.12222	-0.805615
39145560	rs9548405	2.22919e-06	3.3757	-1.0543	4.32783e-07	0.603539	-1.0073	0.000129024	2.27068	-1.02794
39145635	rs1986376	3.18555e-05	5.80304	-0.822059	3.51828e-06	2.48042	-0.788687	0.00147198	4.45845	-0.781348
39145797	rs116536591	3.95325e-08	-1.71086	-1.88034e-10	1.17339e-07	-1.70893	-1.88034e-10	6.63129e-06	-1.72547	-1.88034e-10
39146088	rs9548406	2.19619e-06	3.35814	-1.05164	4.51302e-07	0.642415	-1.00427	0.000134792	2.31154	-1.02507
39146110	rs9548407	2.23512e-06	3.3757	-1.05164	4.34094e-07	0.603539	-1.00427	0.000129395	2.27068	-1.02507
39146260	rs117927427	8.95106e-08	-1.23662e-10	-0.893629	2.33556e-07	-1.23662e-10	-1.02057	1.45771e-05	-1.23662e-10	-0.937811
39146706	rs145875195	1.90076e-07	-0.140563	-1.88034e-10	4.74986e-07	-0.31071	-1.88034e-10	6.77417e-05	0.598436	-1.88034e-10
39147391	rs73182786	7.3269e-07	1.20874	-1.88034e-10	1.42901e-06	0.790741	-1.88034e-10	7.39661e-05	0.686342	-1.88034e-10
39147636	rs9315594	1.38852e-05	4.95627	-0.80568	2.02382e-06	1.9317	-0.79295	0.000706938	3.7239	-0.780222
39148182	rs12583500	6.53047e-08	-1.23662e-10	-1.20892	1.92898e-07	-1.23662e-10	-1.21183	1.1109e-05	-1.23662e-10	-1.20951
39148265	rs73182787	6.23486e-07	1.04734	-1.88034e-10	1.48024e-06	0.825967	-1.88034e-10	6.64415e-05	0.579057	-1.88034e-10
39148959	rs111632860	6.27988e-07	1.05454	-1.88034e-10	1.4905e-06	0.83287	-1.88034e-10	6.6879e-05	0.58562	-1.88034e-10
39149372	rs9548410	2.39467e-06	3.3757	-0.98269	4.71128e-07	0.603539	-0.922404	0.000138659	2.27068	-0.955927
39149765	rs9315595	2.40236e-06	3.3757	-0.979482	4.72829e-07	0.603539	-0.9188	0.00013913	2.27068	-0.952537
39150214	rs73182788	6.18529e-07	1.03936	-1.88034e-10	1.46895e-06	0.818309	-1.88034e-10	6.59595e-05	0.571776	-1.88034e-10
39150538	rs116884739	8.93658e-08	-1.23662e-10	-0.895247	2.33263e-07	-1.23662e-10	-1.02183	1.45553e-05	-1.23662e-10	-0.939313
39150881	rs2323889	3.2791e-05	5.70622	-0.696297	3.75187e-06	2.40807	-0.652053	0.00152783	4.37071	-0.656373
39151139	rs9315596	2.41013e-06	3.3757	-0.976252	4.74546e-07	0.603539	-0.915175	0.000139605	2.27068	-0.949126
39151641	rs117321706	9.18938e-08	-1.23662e-10	-0.867352	2.38391e-07	-1.23662e-10	-1.00008	1.49375e-05	-1.23662e-10	-0.913387
39151722	rs41292747	6.86819e-07	1.14409	-1.88034e-10	1.62428e-06	0.918828	-1.88034e-10	7.2577e-05	0.667382	-1.88034e-10
39151754	rs41292749	1.97932e-07	0.754323	-0.854387	4.44181e-07	0.545142	-0.922904	2.17215e-05	0.312468	-0.851433
39151866	rs9548411	2.13874e-07	0.466044	-0.488643	2.01822e-07	-0.55033	-0.61628	1.9881e-05	-0.0252964	-0.602206
39152203	rs73182789	6.27988e-07	1.05454	-1.88034e-10	1.4905e-06	0.83287	-1.88034e-10	6.6879e-05	0.58562	-1.88034e-10
39152326	rs2805075	2.38518e-05	5.41812	-0.72649	3.42317e-06	2.34786	-0.683534	0.00128594	4.22971	-0.687731
39152986	rs7318447	8.00597e-08	-0.114925	-0.890288	2.73838e-07	0.0936294	-0.955089	1.3451e-05	-0.130726	-0.887487
39153138	rs9594281	4.50698e-08	-1.4824	-0.0973755	1.39314e-07	-1.41529	-0.121971	1.48757e-05	-0.78304	-0.134495
39153223	rs7323840	8.34084e-08	-0.10851	-0.855728	2.84385e-07	0.100443	-0.924109	1.40152e-05	-0.124341	-0.852779
39153248	rs7318322	1.17442e-05	4.71443	-0.731303	2.17376e-06	1.89878	-0.688556	0.000694912	3.61925	-0.692732
39153497	rs9594282	3.91546e-08	-1.72047	-1.88034e-10	1.13448e-07	-1.74265	-1.88034e-10	7.43553e-06	-1.611	-1.88034e-10
39154222	rs1023832	1.00975e-07	0.0650015	-0.838115	3.47297e-07	0.28444	-0.908255	1.69543e-05	0.0483484	-0.835095
39154238	rs7989095	6.80073e-08	0.0247434	-1.19311	2.47078e-07	0.241796	-1.20609	1.13943e-05	0.0082772	-1.19243
39154588	rs12875770	1.97516e-06	3.19292	-0.992495	4.64785e-07	0.601015	-0.933435	0.000129205	2.21043	-0.966294
39154729	rs7328837	7.48339e-08	-1.23662e-10	-1.07272	2.11199e-07	-1.23662e-10	-1.1212	1.2639e-05	-1.23662e-10	-1.08048
39155090	rs1023831	1.76989e-06	3.02007	-0.929382	4.54086e-07	0.482383	-0.838091	0.000119963	2.0559	-0.885986
39155114	rs1023830	1.76989e-06	3.02007	-0.929382	4.54086e-07	0.482383	-0.838091	0.000119963	2.0559	-0.885986
39155839	rs116864539	2.18476e-08	-1.6541	-0.649797	6.54757e-08	-1.61674	-0.675574	4.60474e-06	-1.45696	-0.633223
39156584	rs11841861	7.25618e-08	-1.23662e-10	-1.10355	2.05103e-07	-1.23662e-10	-1.15048	1.16883e-05	-1.23662e-10	-1.15868
39156719	rs11840421	7.04461e-08	-1.23662e-10	-1.13314	2.0429e-07	-1.23662e-10	-1.15445	1.1513e-05	-1.23662e-10	-1.17379
39156764	rs11841891	7.05556e-08	-1.23662e-10	-1.13158	2.04561e-07	-1.23662e-10	-1.15313	1.15255e-05	-1.23662e-10	-1.1727
39156901	rs9548412	1.8875e-06	3.13041	-0.975392	4.07622e-07	0.442974	-0.906628	0.000111872	2.0435	-0.943409
39157232	rs74050060	7.09947e-08	-1.23662e-10	-1.12538	2.05654e-07	-1.23662e-10	-1.1478	1.1576e-05	-1.23662e-10	-1.16833
39157526	rs117251304	7.35719e-08	-1.23662e-10	-1.08972	2.10045e-07	-1.23662e-10	-1.12667	1.27391e-05	-1.23662e-10	-1.07259
39158025	rs2805077	6.44644e-05	6.81656	-1.13067	8.98513e-06	3.71305	-1.08372	0.00437566	5.8245	-1.05795
39158166	rs8001021	1.27667e-06	2.7334	-0.969379	3.69401e-07	0.337334	-0.899447	9.6026e-05	1.88214	-0.934789
39158463	rs58545295	7.32502e-08	-1.23662e-10	-1.0941	2.11338e-07	-1.23662e-10	-1.12054	1.18443e-05	-1.23662e-10	-1.14541
39158805	rs118145426	7.45106e-08	-1.23662e-10	-1.07704	2.12293e-07	-1.23662e-10	-1.11603	1.29124e-05	-1.23662e-10	-1.05907
39159096	rs7986287	3.10122e-06	3.76685	-1.11529	9.8986e-07	1.49153	-1.06796	0.000343749	3.26411	-1.04146
39159638	rs77551316	6.58949e-08	-1.23662e-10	-1.19992	1.94612e-07	-1.23662e-10	-1.20299	1.13282e-05	-1.23662e-10	-1.18997
39159858	rs9576574	3.40131e-06	3.86161	-1.11768	9.74318e-07	1.47862	-1.07088	0.000349369	3.28351	-1.04464
39160271	rs17242563	1.52108e-06	1.93919	-1.88034e-10	7.36479e-07	0.127886	-1.88034e-10	6.57703e-05	0.568903	-1.88034e-10
39160329	rs2017740	7.61666e-08	-1.23662e-10	-1.05506	2.23627e-07	-1.23662e-10	-1.06402	1.22053e-05	-1.23662e-10	-1.1154
39160362	rs2017741	7.65127e-08	-1.23662e-10	-1.05053	2.24614e-07	-1.23662e-10	-1.05961	1.22489e-05	-1.23662e-10	-1.11183
39160401	rs716022	7.94406e-08	-1.23662e-10	-1.01298	2.32973e-07	-1.23662e-10	-1.02307	1.26219e-05	-1.23662e-10	-1.08183
39160497	rs57652251	7.70726e-08	-1.23662e-10	-1.04324	2.26211e-07	-1.23662e-10	-1.05253	1.23196e-05	-1.23662e-10	-1.10607
39160728	rs17058262	7.68841e-08	-1.23662e-10	-1.04569	2.25673e-07	-1.23662e-10	-1.05491	1.22958e-05	-1.23662e-10	-1.10801
39160786	rs17058264	7.76492e-08	-1.23662e-10	-1.03578	2.27857e-07	-1.23662e-10	-1.04528	1.23928e-05	-1.23662e-10	-1.10015
39160908	rs17058266	7.83601e-08	-1.23662e-10	-1.02667	2.34512e-07	-1.23662e-10	-1.01649	1.25876e-05	-1.23662e-10	-1.08455
39160993	rs149870110	6.5788e-08	-1.23662e-10	-1.20155	1.97961e-07	-1.23662e-10	-1.18593	1.11711e-05	-1.23662e-10	-1.20394
39161620	rs61947522	4.67994e-08	-1.54211	-1.88034e-10	1.32168e-07	-1.58992	-1.88034e-10	7.06522e-06	-1.66208	-1.88034e-10
39161632	rs7140057	7.81589e-08	-1.23662e-10	-1.02924	2.33894e-07	-1.23662e-10	-1.01913	1.25608e-05	-1.23662e-10	-1.08668
39161716	rs17242647	6.42698e-08	-1.46364	0.23874	1.82115e-07	-1.48453	0.215172	1.16692e-05	-1.27367	0.113354
39162442	rs141423479	6.6998e-08	-1.23662e-10	-1.18332	2.06808e-07	-1.23662e-10	-1.1422	1.15588e-05	-1.23662e-10	-1.16981
39162973	rs9576575	9.57733e-07	2.0497	-0.573115	3.53748e-07	-0.208499	-0.39691	7.17418e-05	1.14454	-0.488726
39163049	rs56021139	7.74559e-08	-1.23662e-10	-1.03828	2.31732e-07	-1.23662e-10	-1.02841	1.24674e-05	-1.23662e-10	-1.09415
39163560	rs7331010	7.86251e-08	-1.23662e-10	-1.02329	2.35327e-07	-1.23662e-10	-1.01302	1.26229e-05	-1.23662e-10	-1.08175
39163688	rs142780200	6.54107e-08	-1.23662e-10	-1.2073	1.96048e-07	-1.23662e-10	-1.19564	1.11162e-05	-1.23662e-10	-1.20886
39163753	rs73182793	8.89484e-07	1.40266	-1.88034e-10	2.08249e-06	1.16733	-1.88034e-10	9.19631e-05	0.904122	-1.88034e-10
39164609	rs7999562	7.78252e-08	-1.23662e-10	-1.03352	2.32868e-07	-1.23662e-10	-1.02352	1.25164e-05	-1.23662e-10	-1.09022
39165452	rs118021008	6.52252e-08	-1.23662e-10	-1.21014	1.94912e-07	-1.23662e-10	-1.20145	1.10916e-05	-1.23662e-10	-1.21108
39166527	rs79868069	1.6042e-08	-1.72875	-0.884021	4.63417e-08	-1.73431	-0.903639	3.1738e-06	-1.591	-0.871333
39166552	rs7140032	7.78252e-08	-1.23662e-10	-1.03352	2.32868e-07	-1.23662e-10	-1.02352	1.25164e-05	-1.23662e-10	-1.09022
39167245	rs77086669	7.87993e-08	-1.23662e-10	-1.02108	2.30077e-07	-1.23662e-10	-1.03558	1.26513e-05	-1.23662e-10	-1.07951
39167529	rs2595569	1.57986e-05	5.36733	-1.08763	3.29234e-06	2.64696	-1.0216	0.00126798	4.52784	-0.999932
39167732	rs111898059	7.65346e-08	-1.23662e-10	-1.05024	2.28898e-07	-1.23662e-10	-1.04072	1.23456e-05	-1.23662e-10	-1.10397
39167822	rs117421328	6.51826e-08	-1.23662e-10	-1.21079	1.94597e-07	-1.23662e-10	-1.20306	1.10866e-05	-1.23662e-10	-1.21153
39167878	rs113934914	7.43794e-08	-1.23662e-10	-1.07881	2.22259e-07	-1.23662e-10	-1.07015	1.20638e-05	-1.23662e-10	-1.12706
39167948	rs145380907	8.82732e-07	1.39504	-1.88034e-10	2.06729e-06	1.16	-1.88034e-10	9.13225e-05	0.897132	-1.88034e-10
39167998	rs193300169	1.16939e-07	-1.23662e-10	-0.626331	3.3521e-07	-1.23662e-10	-0.659238	2.19753e-05	-1.23662e-10	-0.527346
39168051	rs9532259	8.28716e-07	1.90244	-0.570546	3.31608e-07	-0.301637	-0.368403	6.46156e-05	1.01623	-0.465037
39168052	rs7322176	7.55303e-08	-1.23662e-10	-1.06345	2.25806e-07	-1.23662e-10	-1.05432	1.22137e-05	-1.23662e-10	-1.11471
39168545	rs116872409	4.11677e-08	-1.67033	-1.88034e-10	1.16217e-07	-1.71854	-1.88034e-10	6.65492e-06	-1.72191	-1.88034e-10
39168682	rs146176481	1.70877e-07	-0.24704	-1.88034e-10	3.31723e-07	-0.669693	-1.88034e-10	4.51262e-05	0.192198	-1.88034e-10
39168702	rs60011093	9.36482e-08	-1.23662e-10	-0.848441	2.80887e-07	-1.23662e-10	-0.836044	1.49597e-05	-1.23662e-10	-0.911907
39168899	rs17058273	9.1025e-08	-1.23662e-10	-0.876852	2.70587e-07	-1.23662e-10	-0.873401	1.44575e-05	-1.23662e-10	-0.946053
39169103	rs73182795	9.30027e-07	1.44723	-1.88034e-10	2.17373e-06	1.21021	-1.88034e-10	9.58024e-05	0.945022	-1.88034e-10
39169251	rs143921782	6.94941e-08	-1.14674	-1.88034e-10	1.13415e-07	-1.74294	-1.88034e-10	8.74883e-06	-1.44835	-1.88034e-10
39169316	rs17058278	2.4902e-08	-1.37122	-0.801814	5.11376e-08	-1.74148	-0.797997	2.79666e-06	-1.71005	-0.878795
39169472	rs17058280	9.00301e-08	-1.23662e-10	-0.887842	2.67615e-07	-1.23662e-10	-0.884447	1.43168e-05	-1.23662e-10	-0.955833
39169660	rs17058283	2.86989e-08	-1.21765	-0.813481	5.07655e-08	-1.73706	-0.809719	2.92388e-06	-1.65505	-0.889302
39169747	rs2595568	2.57072e-06	3.67598	-1.21202	1.18249e-06	1.80655	-1.20517	0.000266061	3.16785	-1.20139
39169896	rs73182796	5.15376e-08	-1.44567	-1.88034e-10	1.29408e-07	-1.61102	-1.88034e-10	8.13067e-06	-1.52162	-1.88034e-10
39170241	rs9566348	7.84244e-07	2.08143	-0.804694	3.35298e-07	0.00432217	-0.663298	6.90333e-05	1.34327	-0.725943
39170273	rs57803668	2.60056e-08	-1.33192	-0.797751	5.12738e-08	-1.7429	-0.793915	2.8419e-06	-1.69766	-0.875132
39170623	rs12867926	3.88591e-08	-1.72804	-1.88034e-10	1.14329e-07	-1.73492	-1.88034e-10	7.83584e-06	-1.55856	-1.88034e-10
39170978	rs73450054	9.04009e-08	-1.23662e-10	-0.883731	2.68723e-07	-1.23662e-10	-0.880315	1.43692e-05	-1.23662e-10	-0.952178
39171034	rs9548413	3.55837e-08	-0.658832	-1.15727	8.47434e-08	-0.898591	-1.13578	7.48799e-06	-0.477521	-1.12644
39171694	rs149090517	8.17566e-08	-1.23662e-10	-0.984239	2.31305e-07	-1.23662e-10	-1.03026	1.35254e-05	-1.23662e-10	-1.01269
39172367	rs74050066	9.26854e-08	-1.23662e-10	-0.858775	2.75548e-07	-1.23662e-10	-0.855232	1.46926e-05	-1.23662e-10	-0.929924
39172408	rs9548414	6.91676e-07	1.97297	-0.821834	2.94189e-07	-0.106553	-0.683221	5.87861e-05	1.20132	-0.744684
39172612	rs9548415	6.33432e-07	1.88902	-0.825849	2.76994e-07	-0.162101	-0.687897	5.43169e-05	1.12665	-0.749079
39172855	rs74050067	1.05961e-07	-1.23662e-10	-0.724913	3.03664e-07	-1.23662e-10	-0.758072	1.66217e-05	-1.23662e-10	-0.806557
39173729	rs74867138	7.08048e-08	-1.23662e-10	-1.12806	2.10403e-07	-1.23662e-10	-1.12497	1.19199e-05	-1.23662e-10	-1.13905
39174471	rs11840494	9.77616e-08	-1.23662e-10	-0.805454	2.90714e-07	-1.23662e-10	-0.801653	1.54127e-05	-1.23662e-10	-0.882074
39175084	rs150044727	7.23316e-08	-1.10672	-1.88034e-10	1.13417e-07	-1.74293	-1.88034e-10	8.73814e-06	-1.44957	-1.88034e-10
39175280	rs73182798	1.01669e-06	1.53632	-1.88034e-10	2.36833e-06	1.29595	-1.88034e-10	0.000103972	1.02685	-1.88034e-10
39176028	rs80340594	6.86421e-08	-1.23662e-10	-1.15908	2.03575e-07	-1.23662e-10	-1.15796	1.14191e-05	-1.23662e-10	-1.18198
39176287	rs111646466	9.93224e-07	1.51297	-1.88034e-10	2.3157e-06	1.27347	-1.88034e-10	0.000101765	1.0054	-1.88034e-10
39176302	rs2595566	1.855e-06	3.34499	-1.20734	8.99685e-07	1.53966	-1.21161	0.00019247	2.85301	-1.21033
39176361	rs61947524	7.0342e-07	2.11032	-0.942347	4.01622e-07	0.340449	-0.818933	5.71422e-05	1.29876	-0.870484
39176610	rs17058288	9.77412e-08	-1.23662e-10	-0.805663	2.90653e-07	-1.23662e-10	-0.801864	1.54098e-05	-1.23662e-10	-0.882263
39177146	rs17058294	9.77412e-08	-1.23662e-10	-0.805663	2.90653e-07	-1.23662e-10	-0.801864	1.54098e-05	-1.23662e-10	-0.882263
39178059	rs9532260	6.70931e-07	2.06303	-0.942347	3.87912e-07	0.305716	-0.818933	5.47921e-05	1.25676	-0.870484
39178152	rs41513544	4.79077e-08	-1.51871	-1.88034e-10	3.15182e-07	-0.720845	-1.88034e-10	1.52066e-05	-0.895537	-1.88034e-10
39178349	rs139403805	1.81429e-07	-1.23662e-10	-0.18712	5.22835e-07	-1.23662e-10	-0.214728	2.90021e-05	-1.23662e-10	-0.249896
39178437	rs74050068	9.77412e-08	-1.23662e-10	-0.805663	2.90653e-07	-1.23662e-10	-0.801864	1.54098e-05	-1.23662e-10	-0.882263
39179492	rs2595565	2.01659e-06	3.42672	-1.20555	9.60453e-07	1.60538	-1.21197	0.000207873	2.93071	-1.21104
39180664	rs77228841	5.23301e-08	-1.43041	-1.88034e-10	3.33313e-07	-0.664914	-1.88034e-10	1.32042e-05	-1.03673	-1.88034e-10
39180720	rs9548416	1.81864e-07	-0.184725	-1.88034e-10	2.36113e-07	-1.00968	-1.88034e-10	1.00134e-05	-1.31334	-1.88034e-10
39181068	rs55731466	9.81354e-08	-1.23662e-10	-0.801638	2.91831e-07	-1.23662e-10	-0.79782	1.54658e-05	-1.23662e-10	-0.878635
39182284	rs142674745	3.9598e-08	-1.70921	-1.88034e-10	1.47283e-07	-1.48164	-1.88034e-10	6.68551e-06	-1.71732	-1.88034e-10
39182538	rs12429712	7.2011e-08	-1.23662e-10	-1.11117	2.43471e-07	-1.23662e-10	-0.978997	1.41451e-05	-1.23662e-10	-0.967897
39182606	rs9548417	7.71374e-07	2.22504	-0.964851	4.26027e-07	0.425029	-0.84452	6.18896e-05	1.40078	-0.892698
39183272	rs55999507	9.81897e-08	-1.23662e-10	-0.801084	2.88573e-07	-1.23662e-10	-0.809046	1.53875e-05	-1.23662e-10	-0.883712
39183295	rs9576581	5.53876e-07	1.79877	-0.869819	2.48411e-07	-0.221444	-0.737465	4.79427e-05	1.0465	-0.793758
39183679	rs9566349	7.6677e-07	2.22504	-0.970837	4.22926e-07	0.425029	-0.851827	6.14696e-05	1.40078	-0.899507
39183740	rs56002018	9.55237e-08	-1.23662e-10	-0.828611	2.84028e-07	-1.23662e-10	-0.824921	1.5095e-05	-1.23662e-10	-0.902903
39184033	rs2805087	2.36224e-06	3.57737	-1.19799	1.24337e-06	1.86291	-1.21132	0.000314255	3.34498	-1.21204
39184427	rs7989282	1.38738e-06	3.04517	-1.19799	9.20743e-07	1.56251	-1.21132	0.000196546	2.87567	-1.21204
39184460	rs117912697	9.64881e-08	-1.23662e-10	-0.818566	3.14043e-07	-1.23662e-10	-0.724465	1.82765e-05	-1.23662e-10	-0.711649
39184509	rs61947525	7.0562e-08	0.00811917	-1.13961	6.12297e-08	-1.18385	-1.17551	7.39247e-06	-0.458828	-1.15798
39184723	rs58251872	9.97075e-08	-1.23662e-10	-0.785745	2.96528e-07	-1.23662e-10	-0.781854	1.56892e-05	-1.23662e-10	-0.864296
39184899	rs2197884	1.10881e-06	2.5835	-0.960443	6.40098e-07	0.826776	-0.83915	0.000106495	1.93853	-0.887691
39185273	rs2218719	3.35786e-06	3.93164	-1.20056	1.71835e-06	2.18694	-1.21182	0.000439755	3.681	-1.21204
39185844	rs11840022	9.89347e-08	-1.23662e-10	-0.793526	2.94219e-07	-1.23662e-10	-0.789671	1.55793e-05	-1.23662e-10	-0.87132
39185889	rs117667248	6.97804e-08	-1.23662e-10	-1.14263	1.99096e-07	-1.23662e-10	-1.18021	1.16489e-05	-1.23662e-10	-1.16206
39185934	rs59102087	9.89347e-08	-1.23662e-10	-0.793526	2.94219e-07	-1.23662e-10	-0.789671	1.55793e-05	-1.23662e-10	-0.87132
39186328	rs73182800	1.17043e-06	1.67714	-1.88034e-10	2.71232e-06	1.43156	-1.88034e-10	0.000118351	1.15639	-1.88034e-10
39186349	rs9315597	1.59841e-07	0.627366	-0.941175	1.61243e-07	-0.568848	-0.822233	2.30475e-05	0.39338	-0.873086
39186370	rs11843185	9.8762e-07	2.23903	-0.73172	6.42213e-06	3.04089	-0.74738	0.000292652	2.89078	-0.829062
39186472	rs9548418	1.63531e-07	0.694456	-0.985441	1.60256e-07	-0.521491	-0.875728	2.33717e-05	0.457096	-0.922837
39187274	rs117838030	1.43026e-06	1.87763	-1.88034e-10	2.63716e-06	1.40346	-1.88034e-10	0.000167758	1.50525	-1.88034e-10
39187462	rs2805088	5.33639e-07	1.98928	-1.09754	7.8735e-07	1.35742	-1.16274	4.26208e-05	1.30578	-1.1707
39187615	rs7336815	3.16653e-08	-0.887986	-1.04478	5.16747e-08	-1.48347	-1.04555	3.88944e-06	-1.25398	-1.00502
39187933	rs9566350	1.55426e-07	-1.23662e-10	-0.341816	4.24069e-07	-1.23662e-10	-0.424099	2.40806e-05	-1.23662e-10	-0.435858
39187993	rs73453974	3.04719e-05	4.93657	-1.88034e-10	3.48735e-05	3.98549	-1.88034e-10	0.00250565	4.20904	-1.88034e-10
39188673	rs4383023	7.10529e-08	-0.664298	-0.460263	2.03847e-07	-0.789314	-0.367309	1.25664e-05	-0.93974	-0.146495
39189009	rs10507476	5.44433e-08	-0.870062	-0.520765	2.21892e-07	-0.665266	-0.406539	2.13612e-05	-0.354325	-0.201366
39189631	rs76796592	6.66092e-08	-1.23662e-10	-1.18914	2.02866e-07	-1.23662e-10	-1.16145	1.14671e-05	-1.23662e-10	-1.17778
39189639	rs17243410	2.7221e-08	-0.939275	-1.14472	5.31962e-08	-1.32885	-1.17116	8.65679e-06	-0.301788	-1.15713
39189767	rs144403608	8.87974e-08	-1.23662e-10	-0.901629	2.51386e-07	-1.23662e-10	-0.947005	1.65535e-05	-1.23662e-10	-0.810665
39189851	rs2595563	2.44139e-05	4.71492	-1.88034e-10	2.23197e-05	3.53923	-1.88034e-10	0.00192409	3.94494	-1.88034e-10
39190137	rs9532261	6.82034e-08	-0.670318	-0.495173	1.99704e-07	-0.771088	-0.406068	1.21627e-05	-0.924636	-0.194258
39190439	rs80086307	5.73303e-08	-0.815732	-0.523424	2.33714e-07	-0.610485	-0.40941	2.27372e-05	-0.28868	-0.204582
39190572	rs76271097	1.00842e-07	-1.23662e-10	-0.774433	2.75615e-07	-1.23662e-10	-0.854989	1.6851e-05	-1.23662e-10	-0.792854
39191062	rs117479218	3.84433e-08	-1.7388	-1.88034e-10	1.13609e-07	-1.74123	-1.88034e-10	6.62872e-06	-1.72585	-1.88034e-10
39192428	rs2805090	5.29816e-08	-0.969834	-0.448208	2.27481e-07	-0.718566	-0.328361	2.09311e-05	-0.462018	-0.114013
39192806	rs11840670	1.72039e-05	4.3649	-1.88034e-10	1.26957e-05	2.97502	-1.88034e-10	0.00106525	3.35369	-1.88034e-10
39193065	rs9532262	7.29213e-08	-0.0318208	-1.06678	2.14342e-07	-0.0363157	-1.07011	1.23658e-05	-0.0656119	-1.03672
39193321	rs7331510	1.46123e-05	4.20163	-1.88034e-10	1.76847e-05	3.30646	-1.88034e-10	0.00125356	3.51647	-1.88034e-10
39193853	rs73453988	1.42677e-05	4.17776	-1.88034e-10	1.73e-05	3.28447	-1.88034e-10	0.00122573	3.49403	-1.88034e-10
39193960	rs73453989	1.51464e-05	4.23753	-1.88034e-10	1.82796e-05	3.33955	-1.88034e-10	0.00129661	3.55024	-1.88034e-10
39194178	rs79812918	1.22986e-05	4.02926	-1.88034e-10	1.50885e-05	3.14769	-1.88034e-10	0.00106601	3.35441	-1.88034e-10
39194730	rs79727927	5.93019e-08	-0.775929	-0.529416	2.44002e-07	-0.56094	-0.41588	2.37886e-05	-0.236226	-0.211833
39195319	rs117001577	1.89524e-07	-0.143469	-1.88034e-10	2.38974e-07	-0.99764	-1.88034e-10	2.36508e-05	-0.453869	-1.88034e-10
39195526	rs150240760	4.00982e-08	-1.69665	-1.88034e-10	1.27745e-07	-1.62396	-1.88034e-10	6.53975e-06	-1.73937	-1.88034e-10
39195635	rs2246344	2.88197e-08	-1.50339	-0.523537	8.70562e-08	-1.55305	-0.45439	5.78882e-06	-1.61155	-0.249786
39196090	rs2805091	2.85652e-08	-1.50992	-0.525879	8.55578e-08	-1.55886	-0.465943	5.71697e-06	-1.61637	-0.257452
39196097	rs9532263	7.36866e-08	-0.0361761	-1.05199	2.25696e-07	0.00971131	-1.06452	1.28777e-05	-0.0380021	-1.02377
39197031	rs2805094	5.10597e-08	-0.95482	-0.50017	2.18849e-07	-0.701294	-0.38432	2.00465e-05	-0.442713	-0.176496
39197804	rs2805095	6.08968e-08	-0.784235	-0.49457	1.84894e-07	-0.848784	-0.405429	1.10959e-05	-1.01715	-0.193539
39198313	rs76135497	1.72742e-05	4.36898	-1.88034e-10	1.59736e-05	3.2047	-1.88034e-10	0.00154341	3.72448	-1.88034e-10
39198498	rs9548419	3.47318e-08	-0.769929	-1.0704	1.00898e-07	-0.865787	-0.994102	5.37775e-06	-1.01133	-0.923662
39199040	rs141983667	9.89073e-08	-1.23662e-10	-0.793802	2.86441e-07	-1.23662e-10	-0.816463	1.84193e-05	-1.23662e-10	-0.703868
39199080	rs2805096	2.10325e-07	1.16181	-1.20115	6.90126e-07	1.27189	-1.20901	3.80173e-05	1.23001	-1.20923
39199094	rs149657955	7.44883e-08	-1.23662e-10	-1.07734	2.14737e-07	-1.23662e-10	-1.10458	1.24498e-05	-1.23662e-10	-1.09556
39199724	rs74534819	1.00361e-07	-1.23662e-10	-0.779208	2.79453e-07	-1.23662e-10	-0.841161	1.68015e-05	-1.23662e-10	-0.795798
39200240	rs77932911	1.07203e-05	3.8919	-1.88034e-10	1.0409e-05	2.77643	-1.88034e-10	0.000983433	3.27378	-1.88034e-10
39200567	rs75144891	1.19145e-05	3.99752	-1.88034e-10	1.14422e-05	2.87107	-1.88034e-10	0.00108652	3.37347	-1.88034e-10
39200853	rs74608565	1.89053e-08	-1.35647	-1.09207	7.1328e-08	-1.06105	-1.14566	4.20808e-06	-1.09067	-1.08959
39201196	rs117530942	1.00023e-07	-1.23662e-10	-0.782588	3.42779e-07	-1.23662e-10	-0.63691	1.93077e-05	-1.23662e-10	-0.656764
39201593	rs1868462	1.08447e-05	3.90344	-1.88034e-10	1.05171e-05	2.78677	-1.88034e-10	0.000994199	3.28467	-1.88034e-10
39201644	rs80338631	5.94908e-08	-0.775929	-0.526235	2.3948e-07	-0.56094	-0.434587	2.36801e-05	-0.236226	-0.216404
39201707	rs545907537	2.67449e-07	0.200942	-1.88034e-10	5.94512e-07	-0.0862538	-1.88034e-10	2.3829e-05	-0.446361	-1.88034e-10
39202132	rs11619437	2.99742e-07	0.314936	-1.88034e-10	5.58828e-07	-0.148153	-1.88034e-10	2.98863e-05	-0.219865	-1.88034e-10
39202431	rs2595561	1.18342e-08	-1.70627	-1.21072	3.64668e-08	-1.68103	-1.19657	2.28297e-06	-1.61043	-1.18136
39203738	rs2595560	1.17187e-08	-1.71567	-1.21113	3.61065e-08	-1.68948	-1.19804	2.22257e-06	-1.63516	-1.18345
39204036	rs9576583	1.77982e-08	-1.40608	-1.1028	6.55557e-08	-1.18918	-1.10192	4.0203e-06	-1.16236	-1.06355
39204095	rs117159272	5.74718e-08	-1.33669	-1.88034e-10	1.18972e-07	-1.69511	-1.88034e-10	7.9807e-06	-1.54024	-1.88034e-10
39204190	rs117348428	9.99311e-06	3.82167	-1.88034e-10	9.77463e-06	2.71355	-1.88034e-10	0.00092038	3.20752	-1.88034e-10
39204692	rs9576584	1.64359e-08	-1.48142	-1.1071	5.91841e-08	-1.28711	-1.10623	3.6181e-06	-1.26275	-1.06856
39205009	rs117201151	1.05974e-05	3.88038	-1.88034e-10	1.03021e-05	2.76611	-1.88034e-10	0.000972795	3.26291	-1.88034e-10
39205615	rs118130627	8.56034e-08	-1.23662e-10	-0.938261	2.38605e-07	-1.23662e-10	-0.999185	1.43601e-05	-1.23662e-10	-0.952814
39206813	rs76172748	7.34971e-06	3.51443	-1.88034e-10	7.42833e-06	2.43906	-1.88034e-10	0.000689006	2.91798	-1.88034e-10
39207074	rs12428815	7.24793e-08	-1.23662e-10	-1.10468	2.2384e-07	-1.23662e-10	-1.06306	1.27349e-05	-1.23662e-10	-1.07292
39207475	rs2805097	1.30441e-08	-1.69268	-1.12698	4.28618e-08	-1.6522	-1.06381	2.57141e-06	-1.68316	-0.989651
39208249	rs75897168	6.22041e-08	-0.741132	-0.516433	2.65582e-07	-0.467919	-0.424153	2.45319e-05	-0.212691	-0.204601
39209929	rs74944945	6.86769e-06	3.4466	-1.88034e-10	6.99241e-06	2.37859	-1.88034e-10	0.000646383	2.85413	-1.88034e-10
39210074	rs117732251	7.26834e-06	3.5033	-1.88034e-10	7.35494e-06	2.42913	-1.88034e-10	0.000681821	2.9075	-1.88034e-10
39210778	rs9566351	1.73816e-08	-1.39407	-1.13851	6.42268e-08	-1.1738	-1.13777	3.91507e-06	-1.14662	-1.10581
39210916	rs9566352	1.95908e-08	-1.68396	-0.728964	6.57394e-08	-1.62869	-0.659607	4.45118e-06	-1.67108	-0.453016
39211967	rs78430738	6.57114e-06	3.40246	-1.88034e-10	6.72276e-06	2.33926	-1.88034e-10	0.000620083	2.81259	-1.88034e-10
39212336	rs79041394	6.76183e-08	-0.693487	-0.48062	2.75326e-07	-0.469971	-0.386067	2.77139e-05	-0.133737	-0.161594
39212361	rs150803657	7.30961e-08	-1.23662e-10	-1.09621	2.14903e-07	-1.23662e-10	-1.10381	1.3414e-05	-1.23662e-10	-1.02097
39212643	rs117422864	6.7176e-06	3.4245	-1.88034e-10	6.85609e-06	2.3589	-1.88034e-10	0.00063308	2.83333	-1.88034e-10
39212828	rs1868461	1.85835e-08	-1.6936	-0.772105	6.19237e-08	-1.64228	-0.705811	4.17096e-06	-1.68177	-0.507348
39213304	rs142387207	3.32669e-07	0.419163	-1.88034e-10	2.70389e-07	-0.874135	-1.88034e-10	1.86269e-05	-0.692658	-1.88034e-10
39213357	rs80165339	2.11843e-06	2.27045	-1.88034e-10	1.00799e-06	0.441715	-1.88034e-10	0.000162406	1.47283	-1.88034e-10
39213358	rs78617852	2.2296e-06	2.32159	-1.88034e-10	1.04679e-06	0.479492	-1.88034e-10	0.000170017	1.51863	-1.88034e-10
39213607	rs74363597	6.64392e-06	3.41347	-1.88034e-10	6.78905e-06	2.34907	-1.88034e-10	0.000626544	2.82295	-1.88034e-10
39215092	rs7491229	7.10977e-08	-0.659756	-0.464175	2.90775e-07	-0.432849	-0.368597	2.94687e-05	-0.0920317	-0.141904
39215130	rs143542118	6.42036e-06	3.37924	-1.88034e-10	6.5852e-06	2.31859	-1.88034e-10	0.000606687	2.79075	-1.88034e-10
39215144	rs117846003	6.28104e-06	3.3573	-1.88034e-10	6.45782e-06	2.29905	-1.88034e-10	0.000594294	2.77011	-1.88034e-10
39215915	rs9548422	7.73272e-08	0.169347	-1.20929	1.52459e-07	-0.23549	-1.21161	6.02313e-06	-0.611762	-1.2099
39215980	rs146018688	6.00505e-06	3.31237	-1.88034e-10	6.20466e-06	2.25906	-1.88034e-10	0.000569701	2.72785	-1.88034e-10
39216239	rs1037255	1.25761e-08	-1.674	-1.18219	4.9661e-08	-1.38917	-1.1796	2.76758e-06	-1.4415	-1.1578
39216654	rs113238716	4.82626e-06	3.09384	-1.88034e-10	5.10966e-06	2.06489	-1.88034e-10	0.000463937	2.52248	-1.88034e-10
39217059	rs77813616	8.66747e-08	-1.23662e-10	-0.925824	2.45679e-07	-1.23662e-10	-0.96997	1.45202e-05	-1.23662e-10	-0.941725
39217431	rs61947529	1.82722e-08	-1.28603	-1.19657	8.45738e-08	-0.838043	-1.19833	4.50299e-06	-0.92984	-1.18268
39217649	rs9548423	2.60184e-08	-1.24934	-0.879845	1.30404e-07	-0.730573	-0.872786	7.22755e-06	-0.819745	-0.819621
39217930	rs77186363	3.52696e-06	2.78021	-1.88034e-10	3.87073e-06	1.7872	-1.88034e-10	0.000345689	2.22827	-1.88034e-10
39218220	rs17058371	8.28385e-08	-1.23662e-10	-0.971093	2.42304e-07	-1.23662e-10	-0.983802	1.43361e-05	-1.23662e-10	-0.954488
39218287	rs58805574	7.67182e-08	-0.79526	-0.252586	3.53793e-07	-0.450671	-0.154611	3.31083e-05	-0.236472	0.118989
39218614	rs7326947	1.91106e-08	-1.22742	-1.21032	9.67819e-08	-0.69176	-1.20978	5.11114e-06	-0.773817	-1.21203
39218676	rs150360916	3.56385e-06	2.79061	-1.88034e-10	3.90647e-06	1.7964	-1.88034e-10	0.000349076	2.23802	-1.88034e-10
39218733	rs140959521	7.72448e-08	-1.23662e-10	-1.04101	2.27437e-07	-1.23662e-10	-1.04712	1.32233e-05	-1.23662e-10	-1.03528
39219186	rs117577568	3.90484e-08	-1.72318	-1.88034e-10	1.37491e-07	-1.55044	-1.88034e-10	6.68706e-06	-1.71709	-1.88034e-10
39219354	rs75067897	6.57121e-08	-1.23662e-10	-1.2027	2.00268e-07	-1.23662e-10	-1.17434	1.13101e-05	-1.23662e-10	-1.19157
39219773	rs76426435	3.85968e-08	-1.73482	-1.88034e-10	1.14546e-07	-1.73302	-1.88034e-10	6.52214e-06	-1.74206	-1.88034e-10
39219859	rs17058379	8.80146e-08	-0.616383	-0.2941	4.05573e-07	-0.268037	-0.200656	4.05113e-05	0.011604	0.0727123
39220170	rs9532264	2.49805e-08	-1.0071	-1.16279	5.4081e-08	-1.36684	-1.11667	3.7336e-06	-1.12188	-1.17801
39220739	rs117409579	3.56838e-06	2.79188	-1.88034e-10	3.91087e-06	1.79752	-1.88034e-10	0.000349492	2.23922	-1.88034e-10
39221186	rs77539870	3.37973e-06	2.73756	-1.88034e-10	3.72767e-06	1.74954	-1.88034e-10	0.000332151	2.18833	-1.88034e-10
39221310	rs9566353	2.01267e-08	-1.17648	-1.20946	1.04124e-07	-0.619532	-1.20888	5.47984e-06	-0.704418	-1.21177
39221554	rs79817706	7.71512e-08	-1.23662e-10	-1.04222	2.27167e-07	-1.23662e-10	-1.04831	1.3207e-05	-1.23662e-10	-1.03652
39221895	rs9532265	2.41313e-08	-1.07414	-1.13034	5.51693e-08	-1.37344	-1.09015	3.64919e-06	-1.16815	-1.15461
39222523	rs114819467	3.34496e-06	2.72723	-1.88034e-10	3.6938e-06	1.74042	-1.88034e-10	0.00032895	2.17864	-1.88034e-10
39222632	rs78639356	1.02624e-07	-0.463919	-0.292999	4.83094e-07	-0.0942839	-0.1995	4.90066e-05	0.200675	0.0740151
39222658	rs2496417	2.0969e-08	-1.1379	-1.20704	1.10198e-07	-0.565459	-1.20625	5.77865e-06	-0.652403	-1.21069
39222717	rs9548424	1.18447e-08	-1.71926	-1.19685	3.85041e-08	-1.63783	-1.1854	2.22197e-06	-1.6803	-1.13858
39222824	rs77203612	3.03725e-06	2.63072	-1.88034e-10	3.39237e-06	1.65529	-1.88034e-10	0.000300531	2.08828	-1.88034e-10
39223017	rs114938025	3.34496e-06	2.72723	-1.88034e-10	3.6938e-06	1.74042	-1.88034e-10	0.00032895	2.17864	-1.88034e-10
39223422	rs79184131	7.90293e-08	-1.23662e-10	-1.01817	2.32599e-07	-1.23662e-10	-1.02468	1.35338e-05	-1.23662e-10	-1.01208
39223741	rs2496422	1.92724e-08	-1.43593	-0.99338	6.28526e-08	-1.3712	-0.962004	3.88912e-06	-1.43701	-0.822076
39224071	rs11840890	2.08069e-08	-1.14569	-1.20701	1.09009e-07	-0.576344	-1.20622	5.71854e-06	-0.662878	-1.21067
39224353	rs17058383	1.08765e-07	-0.407648	-0.291145	5.15925e-07	-0.0304793	-0.197554	5.26347e-05	0.269901	0.0762085
39224601	rs75553833	2.12993e-08	-1.12286	-1.20645	1.12602e-07	-0.544512	-1.20562	5.89821e-06	-0.632241	-1.21038
39225309	rs75346947	3.55932e-06	2.78934	-1.88034e-10	3.90209e-06	1.79527	-1.88034e-10	0.00034866	2.23683	-1.88034e-10
39225614	rs190965511	3.82866e-08	-1.74288	-1.88034e-10	1.24157e-07	-1.65245	-1.88034e-10	7.2077e-06	-1.64211	-1.88034e-10
39226044	rs77065122	6.8556e-08	-1.23662e-10	-1.16034	1.97663e-07	-1.23662e-10	-1.18743	1.10843e-05	-1.23662e-10	-1.21174
39226636	rs112331377	1.00475e-07	-0.778081	-1.88034e-10	1.65012e-07	-1.36798	-1.88034e-10	6.83354e-05	0.607162	-1.88034e-10
39227463	rs9576585	3.18939e-08	-0.717287	-1.20828	2.13168e-07	0.0956826	-1.2076	9.50895e-06	-0.15373	-1.2113
39227547	rs895898	1.27217e-08	-1.64921	-1.19547	4.46475e-08	-1.49169	-1.18351	2.43102e-06	-1.59362	-1.13533
39228295	rs77666556	2.82722e-06	2.55906	-1.88034e-10	3.18483e-06	1.59216	-1.88034e-10	0.000281041	2.02124	-1.88034e-10
39228366	rs895897	3.13281e-08	-0.737487	-1.20598	2.07988e-07	0.0686027	-1.20512	9.28363e-06	-0.1789	-1.21011
39228581	rs17303587	1.11155e-07	-0.677063	-1.88034e-10	2.76046e-07	-0.853428	-1.88034e-10	2.69965e-05	-0.321558	-1.88034e-10
39228873	rs79318357	2.92007e-06	2.59138	-1.88034e-10	3.27677e-06	1.62062	-1.88034e-10	0.000289667	2.05147	-1.88034e-10
39229172	rs138751501	6.66258e-08	-1.23662e-10	-1.18889	1.94066e-07	-1.23662e-10	-1.2058	1.13089e-05	-1.23662e-10	-1.19168
39229303	rs115695437	3.00831e-06	2.62115	-1.88034e-10	3.36386e-06	1.64685	-1.88034e-10	0.00029785	2.07933	-1.88034e-10
39229835	rs9548425	1.50272e-08	-1.46944	-1.20868	8.97291e-08	-0.768629	-1.20857	4.27382e-06	-0.953038	-1.21172
39229941	rs7991075	1.57001e-08	-1.47271	-1.16161	5.04993e-08	-1.41415	-1.13788	3.42492e-06	-1.29757	-1.08861
39230450	rs9576586	1.33657e-08	-1.60972	-1.18557	4.81126e-08	-1.42924	-1.17121	2.60191e-06	-1.54469	-1.11633
39230518	rs141855859	8.28534e-08	-1.23662e-10	-0.970913	2.36828e-07	-1.23662e-10	-1.00666	1.5153e-05	-1.23662e-10	-0.899067
39230678	rs117442759	2.68805e-07	0.206001	-1.88034e-10	5.71023e-07	-0.126565	-1.88034e-10	4.91976e-05	0.278579	-1.88034e-10
39230770	rs76760691	7.44892e-08	-1.23662e-10	-1.07733	2.19476e-07	-1.23662e-10	-1.08275	1.27434e-05	-1.23662e-10	-1.07225
39231039	rs116879533	8.82519e-08	-0.907791	-1.88034e-10	2.13844e-07	-1.10875	-1.88034e-10	1.31857e-05	-1.03813	-1.88034e-10
39231268	rs9576587	2.86471e-08	-0.82383	-1.2091	1.84481e-07	-0.0479567	-1.20849	8.3191e-06	-0.287067	-1.21164
39231366	rs2875218	1.6068e-08	-1.46189	-1.14926	5.40157e-08	-1.36135	-1.12337	3.53024e-06	-1.2856	-1.0703
39231377	rs9532266	1.60092e-08	-1.4672	-1.14762	5.37873e-08	-1.36754	-1.12142	3.51504e-06	-1.29237	-1.06784
39232495	rs117974087	8.59728e-08	-1.23662e-10	-0.933955	2.75471e-07	-1.23662e-10	-0.855512	1.49538e-05	-1.23662e-10	-0.912301
39232496	rs9576588	6.86806e-08	-1.23662e-10	-1.15852	1.97334e-07	-1.23662e-10	-1.1891	1.24007e-05	-1.23662e-10	-1.09951
39233575	rs9566354	1.29655e-08	-1.66439	-1.1613	3.57071e-08	-1.71852	-1.18013	2.31253e-06	-1.63793	-1.14099
39233667	rs2496407	1.81635e-08	-1.4661	-1.02247	5.28319e-08	-1.49225	-1.01463	3.96394e-06	-1.25492	-0.985111
39234436	rs7331608	1.87553e-08	-1.4442	-1.01231	5.52367e-08	-1.45811	-1.00426	4.24189e-06	-1.19825	-0.974004
39234721	rs4329795	1.31056e-08	-1.64689	-1.16806	3.58627e-08	-1.70865	-1.18564	2.35149e-06	-1.61112	-1.15109
39235116	rs2442344	1.22894e-08	-1.74104	-1.13821	3.55342e-08	-1.73957	-1.16394	2.14878e-06	-1.73294	-1.11942
39235607	rs7331440	1.30192e-08	-1.65553	-1.16603	3.57373e-08	-1.71373	-1.18407	2.33328e-06	-1.62129	-1.14871
39235738	rs967376	6.57573e-08	-1.23662e-10	-1.20202	1.97301e-07	-1.23662e-10	-1.18926	1.12361e-05	-1.23662e-10	-1.19813
39236240	rs9566355	5.91398e-08	-0.13555	-1.17253	1.86124e-07	-0.101008	-1.14657	1.34002e-05	0.147045	-1.16904
39236390	rs80286178	1.27813e-08	-1.74066	-1.09934	3.92561e-08	-1.74277	-1.06111	2.16662e-06	-1.73657	-1.10753
39236673	rs895895	1.32282e-08	-1.64689	-1.15875	3.61261e-08	-1.70865	-1.17833	2.37721e-06	-1.61112	-1.14021
39236889	rs112526494	3.87288e-08	-1.7314	-1.88034e-10	1.15527e-07	-1.72449	-1.88034e-10	6.58049e-06	-1.73316	-1.88034e-10
39237092	rs17244358	1.32849e-08	-1.65553	-1.14582	3.63195e-08	-1.71373	-1.16791	2.38848e-06	-1.62129	-1.12532
39237319	rs2442343	1.25814e-08	-1.74289	-1.11288	3.6165e-08	-1.74277	-1.14313	2.24231e-06	-1.71847	-1.09129
39237975	rs118087124	2.2587e-06	2.33456	-1.88034e-10	1.83004e-06	1.0381	-1.88034e-10	0.000152508	1.40995	-1.88034e-10
39238236	rs144527227	9.24646e-08	-0.86116	-1.88034e-10	3.66634e-07	-0.56963	-1.88034e-10	2.74613e-05	-0.304487	-1.88034e-10
39238253	rs9576589	1.32413e-08	-1.64689	-1.15775	3.62339e-08	-1.70865	-1.17535	2.38097e-06	-1.61112	-1.13864
39238321	rs9576590	1.33201e-08	-1.64096	-1.15775	3.63394e-08	-1.70574	-1.17535	2.41655e-06	-1.59629	-1.13864
39238550	rs930660	1.32179e-08	-1.64689	-1.15953	3.61812e-08	-1.70865	-1.1768	2.37606e-06	-1.61112	-1.1407
39238669	rs930659	1.2427e-08	-1.74272	-1.12539	3.58894e-08	-1.74291	-1.15064	2.21773e-06	-1.71617	-1.10461
39238888	rs9594288	4.20709e-08	-1.64863	-1.88034e-10	1.13522e-07	-1.742	-1.88034e-10	6.61574e-06	-1.72781	-1.88034e-10
39239090	rs7991701	1.33565e-08	-1.65126	-1.14472	3.6534e-08	-1.71124	-1.16451	2.40468e-06	-1.61626	-1.12359
39239226	rs6563629	1.3105e-08	-1.65911	-1.15588	3.58061e-08	-1.72032	-1.17555	2.31398e-06	-1.63961	-1.13869
39239311	rs80267800	8.85522e-07	1.39819	-1.88034e-10	2.68438e-06	1.42121	-1.88034e-10	0.000310825	2.12197	-1.88034e-10
39240439	rs2442341	1.25132e-08	-1.74278	-1.11842	3.61708e-08	-1.74067	-1.14507	2.2039e-06	-1.72967	-1.09737
39240814	rs9576591	1.31089e-08	-1.66319	-1.1515	3.5837e-08	-1.72242	-1.1726	2.31934e-06	-1.64414	-1.13184
39241103	rs9576592	1.32625e-08	-1.66319	-1.13985	3.61793e-08	-1.72242	-1.16309	2.35047e-06	-1.64414	-1.11851
39241193	rs2442340	1.25708e-08	-1.73673	-1.11988	3.63594e-08	-1.73151	-1.14903	2.17554e-06	-1.74098	-1.09901
39241993	rs2442339	1.31984e-08	-1.65733	-1.15056	3.5954e-08	-1.72236	-1.16939	2.38783e-06	-1.61658	-1.13031
39242025	rs2122208	1.25386e-08	-1.74295	-1.11623	3.59271e-08	-1.74184	-1.15067	2.19568e-06	-1.72615	-1.10463
39242027	rs77119481	9.32699e-08	-1.23662e-10	-0.852489	2.52009e-07	-1.23662e-10	-0.944532	1.71616e-05	-1.23662e-10	-0.774593
39243388	rs2442335	1.3329e-08	-1.65231	-1.14574	3.59972e-08	-1.71882	-1.17173	2.4155e-06	-1.60502	-1.13034
39244418	rs2053848	1.43664e-08	-1.58955	-1.13355	3.80745e-08	-1.67194	-1.16251	2.65624e-06	-1.5229	-1.11745
39245188	rs2197879	1.28502e-08	-1.74191	-1.09272	3.65589e-08	-1.74295	-1.13212	2.30651e-06	-1.70513	-1.07641
39246126	rs2442379	1.28786e-08	-1.74077	-1.09164	3.65886e-08	-1.74275	-1.13151	2.33069e-06	-1.69932	-1.07178
39247157	rs117086023	1.61316e-07	-1.23662e-10	-0.30462	5.9149e-07	-1.23662e-10	-0.0913505	2.84918e-05	-1.23662e-10	-0.267649
39247920	rs73184715	3.94575e-08	-1.71276	-1.88034e-10	1.68809e-07	-1.34522	-1.88034e-10	7.95895e-06	-1.54297	-1.88034e-10
39248263	rs9576595	1.36749e-08	-1.64591	-1.12652	3.69273e-08	-1.70566	-1.15938	2.49504e-06	-1.59553	-1.10743
39248580	rs111474614	3.82985e-08	-1.74257	-1.88034e-10	1.13856e-07	-1.73906	-1.88034e-10	6.51776e-06	-1.74273	-1.88034e-10
39250140	rs34003364	4.31609e-08	-1.62305	-1.88034e-10	1.13971e-07	-1.73805	-1.88034e-10	6.56237e-06	-1.73591	-1.88034e-10
39250154	rs9788341	1.3849e-08	-1.63104	-1.12874	3.7105e-08	-1.69913	-1.16112	2.54504e-06	-1.57323	-1.10988
39250423	rs184239569	7.77991e-08	-1.23662e-10	-1.03386	2.43125e-07	-1.23662e-10	-0.98042	1.44974e-05	-1.23662e-10	-0.943299
39250862	rs2122212	2.10835e-08	-1.27896	-1.06054	4.98604e-08	-1.45287	-1.1119	4.13192e-06	-1.15475	-1.04377
39251062	rs35378642	1.39385e-08	-1.6246	-1.12874	3.735e-08	-1.69254	-1.16112	2.58111e-06	-1.55916	-1.10988
39251966	rs2324005	2.35763e-08	-1.11945	-1.1083	7.58527e-08	-1.06688	-1.07832	3.69495e-06	-1.19169	-1.1186
39252785	rs9548427	1.92315e-08	-1.37536	-1.05607	7.66986e-08	-1.04692	-1.08719	2.98766e-06	-1.41003	-1.11274
39255068	rs12583807	6.62029e-08	-1.23662e-10	-1.19526	1.99961e-07	-1.23662e-10	-1.17587	1.13492e-05	-1.23662e-10	-1.18812
39255408	rs78063790	7.19813e-08	-1.23662e-10	-1.11158	2.20421e-07	-1.23662e-10	-1.07845	1.2135e-05	-1.23662e-10	-1.12117
39255659	rs77687358	6.78917e-08	-1.23662e-10	-1.17007	2.02335e-07	-1.23662e-10	-1.16407	1.15445e-05	-1.23662e-10	-1.17106
39256023	rs2496418	1.37353e-08	-1.73246	-1.03556	3.81245e-08	-1.73596	-1.09718	2.51815e-06	-1.67031	-1.02343
39256404	rs2496419	1.51084e-08	-1.60359	-1.06914	3.90335e-08	-1.68872	-1.12085	2.84809e-06	-1.51599	-1.05463
39256838	rs2496420	1.51899e-08	-1.59821	-1.06914	3.91655e-08	-1.68535	-1.12085	2.86768e-06	-1.50913	-1.05463
39257497	rs116929526	7.89575e-08	-1.23662e-10	-1.01908	2.46204e-07	-1.23662e-10	-0.967832	1.37608e-05	-1.23662e-10	-0.99544
39258156	rs151266710	9.35733e-08	-1.23662e-10	-0.849241	2.62597e-07	-1.23662e-10	-0.903375	1.66138e-05	-1.23662e-10	-0.807033
39258446	rs7984232	7.81081e-08	-1.23662e-10	-1.02989	2.34249e-07	-1.23662e-10	-1.01761	1.32674e-05	-1.23662e-10	-1.03196
39260096	rs147508853	6.80182e-08	-1.23662e-10	-1.16821	1.94955e-07	-1.23662e-10	-1.20123	1.13849e-05	-1.23662e-10	-1.18497
39260130	rs2442373	1.38727e-08	-1.73752	-1.02054	3.84381e-08	-1.73994	-1.085	2.52024e-06	-1.685	-1.00791
39260596	rs11147723	1.48593e-08	-1.62165	-1.06772	3.90169e-08	-1.69029	-1.11971	2.73805e-06	-1.55689	-1.05313
39260659	rs11147724	1.305e-08	-1.65872	-1.16048	3.61477e-08	-1.70828	-1.1781	2.40735e-06	-1.59462	-1.14412
39260738	rs11147725	1.4903e-08	-1.62165	-1.06478	3.91088e-08	-1.69029	-1.11735	2.7465e-06	-1.55689	-1.05005
39260893	rs55860060	1.52755e-08	-1.5955	-1.06624	3.97591e-08	-1.67263	-1.11852	2.83169e-06	-1.52481	-1.05158
39260922	rs55922882	1.50331e-08	-1.6115	-1.06624	3.93279e-08	-1.68354	-1.11852	2.77686e-06	-1.54437	-1.05158
39261151	rs9634754	2.37909e-08	-1.25103	-0.967655	5.5295e-08	-1.4153	-1.04601	4.69895e-06	-1.11565	-0.95428
39261300	rs142232936	5.5558e-08	-1.37056	-1.88034e-10	1.41422e-07	-1.52225	-1.88034e-10	1.04963e-05	-1.26624	-1.88034e-10
39262435	rs9576597	1.56489e-07	-1.23662e-10	-0.335	3.59955e-07	-1.23662e-10	-0.588015	2.99983e-05	-1.23662e-10	-0.216125
39263023	rs12874397	9.71836e-08	0.197709	-1.00909	1.54807e-07	-0.369929	-1.06189	1.64553e-05	0.17981	-0.996428
39263422	rs41292751	3.82925e-08	-1.74273	-1.88034e-10	1.43251e-07	-1.50939	-1.88034e-10	7.23281e-06	-1.63864	-1.88034e-10
39263731	rs41292755	4.0074e-08	-0.606469	-1.09079	1.13914e-07	-0.666104	-1.07245	1.22408e-05	-0.0293946	-1.08309
39264690	rs2496425	1.48613e-08	-1.73388	-0.955346	4.14191e-08	-1.73711	-1.01314	2.79129e-06	-1.67414	-0.916619
39265558	rs41292757	3.82854e-08	-1.74292	-1.88034e-10	1.42007e-07	-1.51812	-1.88034e-10	7.19096e-06	-1.64444	-1.88034e-10
39266167	rs17058435	7.11421e-08	-1.23662e-10	-1.12331	2.14073e-07	-1.23662e-10	-1.10768	1.16211e-05	-1.23662e-10	-1.16445
39266397	rs77886481	1.32932e-07	-1.23662e-10	-0.498148	3.62203e-07	-1.23662e-10	-0.581791	2.08099e-05	-1.23662e-10	-0.581836
39266484	rs1868463	5.12024e-08	-0.244492	-1.20771	1.58188e-07	-0.211135	-1.19907	1.15258e-05	0.0287531	-1.20143
39267274	rs78087545	3.82843e-08	-1.74295	-1.88034e-10	1.41196e-07	-1.52384	-1.88034e-10	7.16386e-06	-1.64822	-1.88034e-10
39267515	rs112683688	1.06554e-07	-0.71933	-1.88034e-10	2.06244e-07	-1.14493	-1.88034e-10	5.98161e-05	0.474009	-1.88034e-10
39268845	rs2122211	1.18966e-08	-1.74081	-1.17093	3.49362e-08	-1.72135	-1.19912	2.07425e-06	-1.72792	-1.15975
39269551	rs74841508	1.21942e-08	-1.69709	-1.18994	3.53279e-08	-1.72093	-1.18839	1.97064e-06	-1.738	-1.20091
39270987	rs147805465	2.84718e-07	0.263513	-1.88034e-10	1.21556e-06	0.628966	-1.88034e-10	4.56923e-05	0.204665	-1.88034e-10
39271627	rs79259013	6.51384e-08	-1.23662e-10	-1.21147	1.9299e-07	-1.23662e-10	-1.21135	1.12914e-05	-1.23662e-10	-1.19322
39271703	rs79481972	8.17541e-08	-0.98427	-1.88034e-10	1.79185e-07	-1.28557	-1.88034e-10	1.44726e-05	-0.94501	-1.88034e-10
39272779	rs7992511	9.41452e-08	0.366616	-1.20976	6.18078e-07	1.16441	-1.21179	1.99575e-05	0.58802	-1.21168
39273153	rs2218722	5.59321e-08	-0.283004	-1.08084	1.4628e-07	-0.427101	-1.06137	1.58578e-05	0.215186	-1.06879
39273952	rs9603411	2.5676e-08	-1.0016	-1.14083	7.79108e-08	-0.971128	-1.1473	3.83536e-06	-1.18782	-1.08519
39275451	rs2496430	1.57955e-08	-1.65359	-0.974676	4.17898e-08	-1.71119	-1.03015	2.68102e-06	-1.64146	-0.989607
39276796	rs5009558	7.68706e-08	0.0794747	-1.12534	2.62804e-07	0.206791	-1.10938	3.15263e-05	0.949043	-1.11549
39276970	rs9566360	1.8679e-07	-1.23662e-10	-0.158001	4.48444e-07	-1.23662e-10	-0.368211	3.70265e-05	-1.23662e-10	-0.00563224
39277069	rs77610900	7.58203e-08	0.0420923	-1.10171	2.59386e-07	0.168118	-1.0838	3.08827e-05	0.903567	-1.09064
39277956	rs9548430	2.01402e-08	-1.21127	-1.174	5.39649e-08	-1.29943	-1.18623	2.4958e-06	-1.54442	-1.15823
39278346	rs60698466	7.47313e-08	-1.23662e-10	-1.07409	2.21844e-07	-1.23662e-10	-1.07202	1.25663e-05	-1.23662e-10	-1.08625
39278939	rs78089148	1.46829e-06	1.90386	-1.88034e-10	7.95297e-07	0.204721	-1.88034e-10	6.68279e-05	0.584855	-1.88034e-10
39279341	rs9576600	1.75086e-07	0.983586	-1.20629	1.20972e-06	1.8361	-1.21194	3.73873e-05	1.2161	-1.21204
39279405	rs55880170	1.47279e-08	-1.69022	-1.00802	4.03092e-08	-1.73169	-1.04573	2.60853e-06	-1.68481	-0.973663
39279459	rs56255874	1.70885e-08	-1.36901	-1.18057	4.46483e-08	-1.51672	-1.15846	2.25707e-06	-1.64903	-1.15417
39280362	rs76944012	8.28897e-08	-1.23662e-10	-0.970475	2.41174e-07	-1.23662e-10	-0.988475	1.43306e-05	-1.23662e-10	-0.954869
39280617	rs2496433	1.45543e-08	-1.68297	-1.02713	3.95785e-08	-1.73216	-1.06355	2.57108e-06	-1.67962	-0.993321
39280919	rs9603412	1.22912e-08	-1.70797	-1.17113	3.6454e-08	-1.70376	-1.17418	2.12455e-06	-1.73713	-1.12657
39281779	rs77800240	8.18237e-08	0.120052	-1.10347	2.4859e-07	0.127503	-1.08569	3.04768e-05	0.89218	-1.09248
39282035	rs2496434	1.68914e-08	-1.44558	-1.1156	5.29334e-08	-1.3706	-1.13436	2.28896e-06	-1.68025	-1.10892
39282671	rs145199691	7.54622e-08	-1.23662e-10	-1.06435	2.26338e-07	-1.23662e-10	-1.05196	1.27159e-05	-1.23662e-10	-1.07441
39282800	rs9548433	1.98591e-07	1.10582	-1.20256	1.47243e-06	2.03169	-1.21101	4.48055e-05	1.39602	-1.21095
39282847	rs112209769	8.32328e-08	0.135367	-1.10171	2.52913e-07	0.142848	-1.0838	3.10941e-05	0.910388	-1.09064
39282968	rs143548267	1.2373e-08	-1.67688	-1.19559	3.43201e-08	-1.74065	-1.19762	2.19377e-06	-1.63795	-1.1937
39283601	rs2496435	2.52838e-08	-1.01337	-1.14445	6.20932e-08	-1.21351	-1.13185	2.99751e-06	-1.41908	-1.1004
39284274	rs9548434	2.04901e-07	1.13575	-1.20121	1.52476e-06	2.06613	-1.21053	4.62581e-05	1.42743	-1.21046
39284704	rs75886986	1.87147e-07	-0.156094	-1.88034e-10	2.34894e-07	-1.01486	-1.88034e-10	2.30027e-05	-0.481656	-1.88034e-10
39285309	rs117579747	2.03112e-07	-0.0742272	-1.88034e-10	3.30244e-07	-0.674162	-1.88034e-10	4.08229e-05	0.091978	-1.88034e-10
39285352	rs9548435	2.11659e-07	1.16744	-1.20044	1.5818e-06	2.10256	-1.21024	4.78363e-05	1.46068	-1.21016
39285731	rs17058452	7.78686e-08	-1.23662e-10	-1.03296	2.33843e-07	-1.23662e-10	-1.01935	1.31079e-05	-1.23662e-10	-1.04405
39285787	rs1470630	1.29528e-08	-1.72516	-1.10151	3.85293e-08	-1.72106	-1.10151	2.30317e-06	-1.74268	-1.0403
39286103	rs2442367	1.42801e-08	-1.57503	-1.15408	4.73657e-08	-1.47677	-1.13932	4.00953e-06	-1.1154	-1.11319
39286180	rs7323879	8.22283e-08	0.122071	-1.10056	2.53641e-07	0.144477	-1.08255	2.76563e-05	0.792013	-1.08942
39286896	rs138751836	1.23811e-07	-1.23662e-10	-0.56923	3.31278e-07	-1.23662e-10	-0.671037	2.37798e-05	-1.23662e-10	-0.44843
39287141	rs117631425	1.90909e-07	-0.136189	-1.88034e-10	2.20554e-07	-1.07785	-1.88034e-10	2.19413e-05	-0.528894	-1.88034e-10
39287248	rs117004056	1.59033e-07	-0.318871	-1.88034e-10	1.45725e-07	-1.49227	-1.88034e-10	1.41178e-05	-0.969826	-1.88034e-10
39287328	rs150523905	1.02363e-07	-1.23662e-10	-0.759457	2.90328e-07	-1.23662e-10	-0.802982	1.8129e-05	-1.23662e-10	-0.719754
39287329	rs138280322	1.02723e-07	-1.23662e-10	-0.75595	2.91298e-07	-1.23662e-10	-0.799648	1.81954e-05	-1.23662e-10	-0.716097
39287334	rs2197888	2.22201e-08	-1.07563	-1.21136	5.44186e-08	-1.26634	-1.21095	2.59953e-06	-1.4601	-1.20184
39287489	rs13378956	9.24625e-08	0.241298	-1.10248	2.86836e-07	0.264406	-1.07949	3.17393e-05	0.930708	-1.09042
39287797	rs2442365	1.45795e-08	-1.55326	-1.1551	4.85453e-08	-1.45103	-1.14047	4.15157e-06	-1.07926	-1.11452
39287921	rs2442364	2.34268e-08	-1.06686	-1.16725	5.78691e-08	-1.25892	-1.15689	2.80814e-06	-1.45438	-1.13037
39288321	rs2496437	1.74256e-08	-1.42051	-1.10954	5.47851e-08	-1.34498	-1.12559	2.33642e-06	-1.6709	-1.09775
39288383	rs7338222	9.26405e-08	0.241298	-1.10056	2.85959e-07	0.264406	-1.08255	3.17709e-05	0.930708	-1.08942
39288690	rs186058267	4.98302e-08	-1.47936	-1.88034e-10	1.23405e-07	-1.65852	-1.88034e-10	7.09425e-06	-1.65798	-1.88034e-10
39289139	rs2442363	2.39039e-08	-1.04923	-1.16472	5.89048e-08	-1.24399	-1.15409	2.85048e-06	-1.44282	-1.12696
39289537	rs17058477	9.31902e-08	0.237114	-1.09046	2.8347e-07	0.244796	-1.07168	3.54984e-05	1.03107	-1.07884
39289691	rs80168276	6.91308e-08	-1.23662e-10	-1.15199	2.18409e-07	-1.23662e-10	-1.08762	1.17574e-05	-1.23662e-10	-1.15278
39290162	rs187653540	9.36903e-08	-1.23662e-10	-0.847991	2.5904e-07	-1.23662e-10	-0.917013	1.63298e-05	-1.23662e-10	-0.824276
39290569	rs990909	1.73381e-08	-1.42051	-1.11457	5.45326e-08	-1.34498	-1.13021	2.32402e-06	-1.6709	-1.10307
39290831	rs111537137	9.58346e-08	0.270282	-1.09564	2.9598e-07	0.293558	-1.07726	3.30271e-05	0.964336	-1.08427
39291070	rs77759353	9.73831e-08	0.28631	-1.09564	3.0079e-07	0.309679	-1.07726	3.36465e-05	0.982918	-1.08427
39291159	rs55736221	2.40837e-07	1.28947	-1.19334	1.82728e-06	2.24265	-1.20606	5.45941e-05	1.58865	-1.20599
39291527	rs2442362	2.40925e-08	-0.994281	-1.2118	5.74983e-08	-1.21017	-1.21207	2.74847e-06	-1.39763	-1.20859
39291847	rs139263351	6.92178e-08	-1.23662e-10	-1.15073	2.04628e-07	-1.23662e-10	-1.1528	1.19571e-05	-1.23662e-10	-1.13594
39291925	rs9532270	2.37873e-07	1.27488	-1.19113	1.7976e-06	2.22592	-1.20571	5.37883e-05	1.57336	-1.20557
39292154	rs2496438	2.38725e-08	-1.00347	-1.21179	5.70549e-08	-1.21791	-1.21207	2.73129e-06	-1.40386	-1.20863
39292258	rs2496439	2.38725e-08	-1.00347	-1.21179	5.70549e-08	-1.21791	-1.21207	2.73129e-06	-1.40386	-1.20863
39292686	rs17305529	3.90808e-07	0.58023	-1.88034e-10	1.31075e-06	0.704358	-1.88034e-10	4.9863e-05	0.292014	-1.88034e-10
39293244	rs2496440	2.30037e-08	-1.04054	-1.21179	5.53042e-08	-1.24908	-1.21207	2.66398e-06	-1.42881	-1.20863
39293351	rs2496441	2.45412e-08	-0.975744	-1.21189	5.84051e-08	-1.19452	-1.21208	2.78435e-06	-1.385	-1.20825
39293590	rs115827040	7.51725e-08	-1.23662e-10	-1.0682	2.25434e-07	-1.23662e-10	-1.05597	1.26688e-05	-1.23662e-10	-1.07812
39294365	rs7336193	9.52238e-08	0.267175	-1.09893	2.92925e-07	0.286723	-1.0808	3.27862e-05	0.960462	-1.08772
39294429	rs991094	2.48015e-08	-0.965291	-1.21179	5.89244e-08	-1.18567	-1.21207	2.80325e-06	-1.37785	-1.20863
39294730	rs6563631	7.50887e-08	-1.23662e-10	-1.06932	2.25172e-07	-1.23662e-10	-1.05713	1.26552e-05	-1.23662e-10	-1.0792
39294798	rs991093	2.45715e-08	-0.974724	-1.21167	5.84577e-08	-1.19365	-1.21204	2.78421e-06	-1.38431	-1.209
39294999	rs2496442	2.35219e-08	-1.04923	-1.18083	5.78538e-08	-1.24399	-1.17209	2.78799e-06	-1.44282	-1.14912
39295604	rs2496443	2.44493e-08	-0.980008	-1.21138	5.65065e-08	-1.22772	-1.21192	2.71715e-06	-1.40802	-1.20966
39295623	rs2496444	2.45715e-08	-0.974724	-1.21167	5.84577e-08	-1.19365	-1.21204	2.78421e-06	-1.38431	-1.209
39295971	rs77220494	1.04402e-06	1.56284	-1.88034e-10	9.74388e-07	0.407815	-1.88034e-10	7.775e-05	0.736234	-1.88034e-10
39296663	rs9603414	1.21995e-08	-1.67457	-1.21202	3.40808e-08	-1.73337	-1.21189	2.07875e-06	-1.69534	-1.19016
39296885	rs75563687	7.53407e-08	-1.23662e-10	-1.06597	2.2843e-07	-1.23662e-10	-1.04276	1.27156e-05	-1.23662e-10	-1.07444
39298288	rs9548438	1.73187e-08	-1.35688	-1.17932	4.68754e-08	-1.43623	-1.19027	2.48059e-06	-1.54073	-1.16804
39298569	rs9548439	2.54999e-07	1.34912	-1.19585	1.9522e-06	2.311	-1.20828	5.80049e-05	1.65116	-1.2079
39299790	rs9576603	2.58598e-07	1.36399	-1.1967	1.98491e-06	2.32801	-1.20868	5.88903e-05	1.66674	-1.20833
39300070	rs76805217	7.81195e-08	-1.23662e-10	-1.02975	2.34624e-07	-1.23662e-10	-1.01601	1.31488e-05	-1.23662e-10	-1.04094
39300236	rs9532271	2.46942e-07	1.31787	-1.1967	1.88279e-06	2.27519	-1.20868	5.61121e-05	1.61841	-1.20833
39300367	rs34957723	9.50377e-08	-0.833712	-1.88034e-10	1.945e-07	-1.20356	-1.88034e-10	9.38148e-06	-1.37853	-1.88034e-10
39300473	rs895900	1.94998e-08	-1.33392	-1.08365	6.91734e-08	-1.18205	-1.05533	4.87708e-06	-1.00459	-1.02813
39300688	rs9576604	2.54999e-07	1.34912	-1.19585	1.9522e-06	2.311	-1.20828	5.80049e-05	1.65116	-1.2079
39301154	rs9576605	2.50833e-07	1.33265	-1.19585	1.91572e-06	2.29213	-1.20828	5.70124e-05	1.6339	-1.2079
39301339	rs3125305	1.73325e-08	-1.43324	-1.10216	5.98923e-08	-1.30508	-1.07637	4.40219e-06	-1.0857	-1.04946
39301436	rs77218707	2.09121e-07	1.07425	-1.11932	6.46338e-07	1.10089	-1.10356	4.40921e-05	1.2771	-1.10808
39301453	rs2496446	1.60418e-08	-1.45419	-1.1586	5.05982e-08	-1.37989	-1.17019	2.36314e-06	-1.60808	-1.14919
39301571	rs139489779	7.82188e-08	-1.23662e-10	-1.02848	2.34934e-07	-1.23662e-10	-1.01469	1.3165e-05	-1.23662e-10	-1.03971
39301683	rs57247568	2.47366e-07	1.31787	-1.19498	1.88435e-06	2.27519	-1.20785	5.6161e-05	1.61841	-1.20745
39302124	rs4448808	6.52433e-08	-1.20986	-1.88034e-10	2.16525e-07	-1.09629	-1.88034e-10	1.46118e-05	-0.935433	-1.88034e-10
39302765	rs151090777	6.72512e-08	-1.23662e-10	-1.17955	1.93941e-07	-1.23662e-10	-1.20644	1.1286e-05	-1.23662e-10	-1.19371
39302776	rs141029842	1.13645e-07	-1.23662e-10	-0.654905	3.06821e-07	-1.23662e-10	-0.74773	2.08464e-05	-1.23662e-10	-0.580083
39303796	rs12585515	2.31628e-08	-1.04854	-1.1969	5.68384e-08	-1.2434	-1.19038	2.72164e-06	-1.44237	-1.17367
39304279	rs2197887	1.82155e-08	-1.41375	-1.07196	5.63773e-08	-1.35489	-1.08704	2.63547e-06	-1.5836	-1.06461
39304670	rs9548442	2.25284e-07	1.22347	-1.19409	1.69176e-06	2.16693	-1.2074	5.08933e-05	1.51945	-1.20699
39304814	rs2442359	1.8242e-08	-1.4128	-1.07146	5.76279e-08	-1.33364	-1.08634	2.65612e-06	-1.57936	-1.06104
39305383	rs2496448	1.75807e-08	-1.43796	-1.08322	5.54134e-08	-1.36172	-1.09745	2.57822e-06	-1.59692	-1.07324
39305413	rs2496449	1.75807e-08	-1.43796	-1.08322	5.54134e-08	-1.36172	-1.09745	2.57822e-06	-1.59692	-1.07324
39305418	rs7986078	2.21442e-07	1.21209	-1.19992	1.66532e-06	2.15387	-1.21009	5.01475e-05	1.50752	-1.20982
39305675	rs73184741	1.17728e-08	-1.73371	-1.18848	3.56544e-08	-1.71809	-1.18204	1.95622e-06	-1.74254	-1.20371
39306409	rs9315612	2.51249e-07	1.33265	-1.19419	1.9173e-06	2.29213	-1.20745	5.70615e-05	1.6339	-1.20704
39306464	rs2496450	1.72784e-08	-1.44074	-1.09779	5.9644e-08	-1.314	-1.0716	4.37516e-06	-1.09664	-1.04468
39306690	rs9532272	2.38181e-08	-1.47928	-0.73826	6.36216e-08	-1.49111	-0.829928	3.81868e-06	-1.61201	-0.665345
39307025	rs2496451	1.61227e-08	-1.45419	-1.15357	5.08212e-08	-1.37989	-1.16579	2.37537e-06	-1.60808	-1.14403
39307124	rs77363972	1.76369e-07	0.891542	-1.10695	5.36666e-07	0.901593	-1.09021	3.98528e-05	1.16294	-1.09501
39307701	rs117279471	8.48709e-07	1.35573	-1.88034e-10	1.10261e-06	0.531439	-1.88034e-10	6.93175e-05	0.621432	-1.88034e-10
39307774	rs2496452	2.22549e-08	-1.07559	-1.20984	5.44171e-08	-1.2663	-1.21101	2.57499e-06	-1.46007	-1.21135
39307884	rs9548443	1.62913e-08	-1.45589	-1.14146	5.03133e-08	-1.40076	-1.15497	2.39592e-06	-1.61247	-1.13102
39308284	rs117043823	6.56274e-08	-1.23662e-10	-1.20399	1.93009e-07	-1.23662e-10	-1.21126	1.11826e-05	-1.23662e-10	-1.20291
39308785	rs138780738	9.59859e-08	-1.23662e-10	-0.823784	2.70936e-07	-1.23662e-10	-0.872112	1.55302e-05	-1.23662e-10	-0.874477
39308788	rs2218721	1.68356e-08	-1.46589	-1.0986	5.86394e-08	-1.33508	-1.06751	4.20878e-06	-1.14198	-1.03811
39309520	rs2496453	1.69388e-08	-1.49295	-1.06542	7.42924e-08	-1.1264	-1.03959	4.79348e-06	-1.04198	-1.00803
39310195	rs9532273	2.10664e-08	-1.35165	-0.988656	5.34699e-08	-1.48349	-1.01139	2.84471e-06	-1.58444	-0.987363
39310746	rs9576606	2.33568e-07	1.2421	-1.17661	1.77744e-06	2.20727	-1.19834	5.51312e-05	1.59402	-1.20157
39312328	rs58673863	7.88568e-08	-1.23662e-10	-1.02035	2.29334e-07	-1.23662e-10	-1.03881	1.32155e-05	-1.23662e-10	-1.03588
39313501	rs17058536	1.45691e-07	0.737601	-1.1441	4.58954e-07	0.779821	-1.12487	3.50572e-05	1.0667	-1.12698
39313659	rs9576607	2.26267e-07	1.1967	-1.16297	1.70205e-06	2.15502	-1.18943	5.29652e-05	1.54601	-1.19364
39313795	rs151285296	6.5318e-08	-1.23662e-10	-1.20872	1.93299e-07	-1.23662e-10	-1.20976	1.11263e-05	-1.23662e-10	-1.20795
39313967	rs2442357	1.60413e-08	-1.54428	-1.06854	7.05864e-08	-1.17812	-1.03904	4.30296e-06	-1.1554	-1.00256
39314124	rs76125575	7.3943e-07	1.21789	-1.88034e-10	7.39083e-07	0.131415	-1.88034e-10	5.77455e-05	0.438781	-1.88034e-10
39314706	rs118072549	1.01178e-07	-1.23662e-10	-0.7711	3.49707e-07	-1.23662e-10	-0.616899	1.93205e-05	-1.23662e-10	-0.6561
39314824	rs146234037	1.74721e-07	-0.224795	-1.88034e-10	1.51724e-07	-1.45193	-1.88034e-10	1.51372e-05	-0.900113	-1.88034e-10
39315100	rs149255429	5.77764e-08	-1.33141	-1.88034e-10	2.47366e-07	-0.963128	-1.88034e-10	1.55183e-05	-0.875244	-1.88034e-10
39315863	rs57806954	8.08184e-08	-1.23662e-10	-0.995781	2.34763e-07	-1.23662e-10	-1.01542	1.35309e-05	-1.23662e-10	-1.01229
39316673	rs7991344	1.37445e-07	0.686807	-1.15157	4.75535e-07	0.823798	-1.13335	3.40395e-05	1.04562	-1.13536
39316950	rs9548444	1.77221e-08	-1.44504	-1.06813	4.62911e-08	-1.55836	-1.08069	2.49662e-06	-1.64157	-1.06076
39317053	rs2442356	1.47513e-08	-1.5315	-1.16516	6.61934e-08	-1.13758	-1.14384	3.97722e-06	-1.11455	-1.12214
39318389	rs57385324	1.04829e-07	0.422217	-1.15788	3.57008e-07	0.540681	-1.13692	2.03269e-05	0.529338	-1.13466
39318681	rs2442354	1.19938e-08	-1.73744	-1.16615	4.21576e-08	-1.57597	-1.15661	2.34513e-06	-1.64229	-1.12263
39318716	rs61949790	1.65861e-07	0.901006	-1.17784	1.19969e-06	1.81334	-1.19752	3.83088e-05	1.23279	-1.20438
39318722	rs9576608	1.58938e-07	0.857144	-1.17661	1.14107e-06	1.76244	-1.19671	3.65882e-05	1.18625	-1.20379
39318786	rs11841078	5.4641e-07	0.915384	-1.88034e-10	1.84835e-06	1.04805	-1.88034e-10	6.82842e-05	0.606413	-1.88034e-10
39319242	rs76563461	6.15726e-07	1.03482	-1.88034e-10	6.39279e-07	-0.0136532	-1.88034e-10	4.93681e-05	0.282039	-1.88034e-10
39319654	rs2442353	1.33758e-08	-1.62608	-1.16845	5.53306e-08	-1.30152	-1.15915	3.07876e-06	-1.36401	-1.12873
39320158	rs28502478	1.22541e-08	-1.73505	-1.14708	3.63012e-08	-1.72614	-1.156	2.19627e-06	-1.71346	-1.11705
39320535	rs71439780	3.84975e-08	-1.73739	-1.88034e-10	1.30879e-07	-1.59972	-1.88034e-10	8.20423e-06	-1.51262	-1.88034e-10
39320761	rs1037254	2.91428e-08	-1.00894	-1.00684	6.82619e-08	-1.21338	-1.03727	3.87909e-06	-1.25368	-1.00799
39320822	rs76206128	6.87059e-08	-1.23662e-10	-1.15815	1.99581e-07	-1.23662e-10	-1.17777	1.11423e-05	-1.23662e-10	-1.20652
39321365	rs11147729	4.44913e-08	-0.546222	-1.04647	8.79916e-08	-0.925607	-1.07115	5.71833e-06	-0.874403	-0.999186
39321442	rs11147730	4.61023e-08	-0.510652	-1.04647	9.12738e-08	-0.888985	-1.07115	5.99572e-06	-0.827034	-0.999186
39322155	rs9576609	1.91507e-07	-1.23662e-10	-0.133062	4.71937e-07	-1.23662e-10	-0.31715	3.76067e-05	-1.23662e-10	0.00991728
39322341	rs2122210	1.3322e-08	-1.62595	-1.17262	5.2629e-08	-1.35979	-1.15094	2.61967e-06	-1.50638	-1.14784
39322604	rs9566361	1.53898e-07	0.792534	-1.14423	1.09541e-06	1.69879	-1.1739	3.70815e-05	1.17793	-1.18208
39323017	rs61949791	2.82994e-07	1.41572	-1.15828	1.45922e-06	1.9959	-1.18424	6.95826e-05	1.8164	-1.19115
39323406	rs2122209	2.63213e-08	-1.0482	-1.0694	5.46055e-08	-1.38167	-1.09219	3.44655e-06	-1.34607	-1.03383
39323535	rs7329184	1.97166e-07	-1.23662e-10	-0.103941	4.90742e-07	-1.23662e-10	-0.278076	3.89911e-05	-1.23662e-10	0.0460685
39324093	rs9548446	3.22323e-08	-0.789912	-1.1251	7.30622e-08	-1.04346	-1.13923	4.39162e-06	-1.04524	-1.09233
39324815	rs9576610	2.04806e-07	-1.23662e-10	-0.0659214	5.08187e-07	-1.23662e-10	-0.243145	4.06023e-05	-1.23662e-10	0.0865588
39325028	rs2496392	1.23036e-08	-1.70618	-1.17191	3.7057e-08	-1.68176	-1.17977	2.22315e-06	-1.67407	-1.14427
39325143	rs117197392	6.52591e-08	-1.23662e-10	-1.20962	1.94964e-07	-1.23662e-10	-1.20118	1.10815e-05	-1.23662e-10	-1.21198
39325162	rs75265697	7.71433e-08	-1.23662e-10	-1.04232	2.2721e-07	-1.23662e-10	-1.04812	1.3048e-05	-1.23662e-10	-1.04863
39325655	rs9603415	1.19889e-08	-1.73209	-1.17191	3.89952e-08	-1.63078	-1.17977	2.34561e-06	-1.62045	-1.14427
39325788	rs76323716	7.32813e-08	0.0479971	-1.14168	2.48036e-07	0.157282	-1.1177	1.25368e-05	0.0260942	-1.11469
39325992	rs185178727	6.60029e-08	-1.23662e-10	-1.19829	1.94569e-07	-1.23662e-10	-1.20321	1.11117e-05	-1.23662e-10	-1.20927
39326255	rs9576611	5.53348e-08	-0.692726	-0.681858	2.0229e-07	-0.345083	-0.819209	9.66306e-06	-0.698095	-0.65086
39326945	rs117598299	6.81187e-08	-1.23662e-10	-1.16673	2.02018e-07	-1.23662e-10	-1.16564	1.17428e-05	-1.23662e-10	-1.15402
39327036	rs117202719	7.75347e-08	-1.03726	-1.88034e-10	1.19825e-07	-1.68796	-1.88034e-10	9.85188e-06	-1.3296	-1.88034e-10
39327044	rs2496394	7.59711e-08	-1.23662e-10	-1.05763	2.23818e-07	-1.23662e-10	-1.06316	1.28535e-05	-1.23662e-10	-1.06365
39327417	rs2197885	7.71138e-08	-1.23662e-10	-1.0427	2.27124e-07	-1.23662e-10	-1.0485	1.30431e-05	-1.23662e-10	-1.04901
39327560	rs2218720	8.20986e-08	-1.23662e-10	-0.980064	2.44122e-07	-1.23662e-10	-0.976325	1.38687e-05	-1.23662e-10	-0.987633
39328074	rs7333772	8.99809e-07	1.4142	-1.88034e-10	6.23874e-07	-0.0380469	-1.88034e-10	5.63787e-05	0.414826	-1.88034e-10
39328541	rs7318271	3.7293e-08	-1.17427	-0.594906	1.47713e-07	-0.675662	-0.803062	6.38553e-06	-1.18451	-0.578718
39328816	rs76759337	8.71727e-07	1.38249	-1.88034e-10	6.00953e-07	-0.0754782	-1.88034e-10	5.64368e-05	0.415856	-1.88034e-10
39330058	rs150296521	1.10487e-07	-1.23662e-10	-0.683088	3.57775e-07	-1.23662e-10	-0.59409	1.86906e-05	-1.23662e-10	-0.689244
39330115	rs9603416	1.37446e-08	-1.72143	-1.04591	4.14872e-08	-1.64144	-1.10717	2.44996e-06	-1.69501	-1.02619
39330414	rs61949814	4.02466e-08	-1.41561	-0.277348	1.24805e-07	-1.34814	-0.299105	7.64486e-06	-1.30762	-0.275611
39330724	rs146911108	1.02015e-07	-0.762869	-1.88034e-10	2.38343e-07	-1.00028	-1.88034e-10	1.72053e-05	-0.772047	-1.88034e-10
39331325	rs34442115	4.92491e-08	-1.4911	-1.88034e-10	2.06782e-07	-1.14233	-1.88034e-10	7.3213e-06	-1.62648	-1.88034e-10
39331678	rs79276042	6.49449e-08	-1.21445	-1.88034e-10	1.7891e-07	-1.28711	-1.88034e-10	1.25233e-05	-1.08967	-1.88034e-10
39331723	rs34692381	3.55417e-08	-0.762998	-1.05428	7.07042e-08	-1.19701	-1.01848	5.45079e-06	-0.9103	-1.0112
39332670	rs9548447	3.52955e-08	-1.2673	-0.556932	1.29114e-07	-0.841257	-0.772044	6.16578e-06	-1.25799	-0.540257
39334524	rs12427453	2.7067e-08	-1.024	-1.06567	5.91595e-08	-1.31951	-1.07425	8.25821e-06	-0.481545	-1.02451
39335046	rs9603418	1.20589e-08	-1.70916	-1.18902	3.83059e-08	-1.62102	-1.20737	2.13913e-06	-1.67492	-1.18194
39336484	rs116941538	8.55072e-08	-1.23662e-10	-0.939385	2.34551e-07	-1.23662e-10	-1.01632	1.52128e-05	-1.23662e-10	-0.895126
39337187	rs2496400	4.13526e-08	-0.453778	-1.21207	1.86916e-07	-0.0409822	-1.20235	7.17975e-06	-0.434765	-1.21124
39338062	rs9532275	3.53218e-08	-0.762998	-1.06049	7.02194e-08	-1.19701	-1.02536	5.41272e-06	-0.9103	-1.01821
39338981	rs9603419	1.96111e-08	-1.22088	-1.19101	9.98509e-08	-0.709106	-1.16121	4.36964e-06	-0.943752	-1.19883
39339143	rs9548448	2.36578e-06	2.97078	-0.589904	1.16087e-05	3.60172	-0.716205	0.000481525	3.23304	-0.673349
39339345	rs3125306	4.0012e-08	-0.486732	-1.21207	1.81484e-07	-0.0709424	-1.20188	6.71048e-06	-0.502501	-1.21109
39340211	rs2442361	1.20624e-07	-0.523366	-0.0719451	1.79295e-07	-1.02405	-0.260913	2.18382e-05	-0.547234	0.0136291
39340418	rs12865228	1.87196e-08	-1.26316	-1.19526	9.34187e-08	-0.768967	-1.16794	4.13233e-06	-0.996275	-1.20215
39340661	rs9603421	1.90016e-07	-1.23662e-10	-0.140875	4.68818e-07	-1.23662e-10	-0.323779	3.51416e-05	-1.23662e-10	-0.0578804
39341638	rs12020645	4.04578e-08	-0.623475	-1.06425	7.56661e-08	-1.11813	-1.02954	6.26265e-06	-0.760187	-1.02247
39342014	rs1466108	1.88433e-07	-0.0667597	-0.0824844	2.54268e-07	-0.665068	-0.270537	3.39607e-05	-0.0947623	0.0027005
39342644	rs112394595	5.45036e-08	-1.38972	-1.88034e-10	1.47843e-07	-1.47784	-1.88034e-10	8.91695e-06	-1.42931	-1.88034e-10
39342969	rs73184757	5.41181e-08	-1.39682	-1.88034e-10	2.20501e-07	-1.07809	-1.88034e-10	1.03098e-05	-1.28417	-1.88034e-10
39343386	rs4941897	3.64099e-07	1.19762	-0.688186	2.4861e-06	2.16256	-0.81809	9.3319e-05	1.69249	-0.773735
39343477	rs1551026	3.76474e-08	-0.548535	-1.21119	1.68089e-07	-0.142363	-1.20714	6.30461e-06	-0.56391	-1.21208
39343822	rs9603422	3.07443e-08	-0.757714	-1.20457	1.9296e-07	-0.000711532	-1.2108	7.54414e-06	-0.395201	-1.20129
39344057	rs76272662	1.17877e-08	-1.71014	-1.21079	3.45596e-08	-1.72539	-1.20591	1.97285e-06	-1.72602	-1.21176
39344201	rs4941898	4.1982e-08	-1.19014	-0.460608	1.57832e-07	-0.719959	-0.692506	7.25308e-06	-1.19308	-0.442757
39344344	rs2034421	1.46262e-07	-0.370709	-0.0318762	2.14332e-07	-0.882184	-0.224285	2.60591e-05	-0.412061	0.0551618
39344429	rs191024345	6.75647e-08	-1.23662e-10	-1.1749	2.00867e-07	-1.23662e-10	-1.17135	1.16829e-05	-1.23662e-10	-1.15914
39344909	rs2496402	4.11013e-08	-0.459879	-1.21207	1.87265e-07	-0.0399845	-1.20148	6.89283e-06	-0.475816	-1.21097
39345787	rs4356348	4.22667e-08	-0.432264	-1.21172	1.94001e-07	-0.00819274	-1.19794	7.09398e-06	-0.448373	-1.20965
39346187	rs9548449	1.34309e-07	-0.0387008	-0.449142	1.20892e-06	1.17458	-0.551092	3.06821e-05	0.294665	-0.48825
39346192	rs9548450	2.99226e-08	-0.898243	-1.09113	6.28443e-08	-1.27378	-1.05955	4.76499e-06	-1.00288	-1.05309
39346443	rs9548451	4.56205e-08	-1.10307	-0.464557	1.80838e-07	-0.592261	-0.68413	7.28275e-06	-1.17852	-0.45324
39346856	rs7318983	1.48753e-07	-0.38332	-0.00237887	2.12953e-07	-0.915642	-0.197284	2.69628e-05	-0.408529	0.0857208
39347048	rs143934474	4.74179e-08	-0.318856	-1.21013	2.21873e-07	0.121924	-1.19382	7.96418e-06	-0.335649	-1.20666
39347111	rs146871350	1.90343e-07	-1.23662e-10	-0.139157	4.69553e-07	-1.23662e-10	-0.322214	3.52043e-05	-1.23662e-10	-0.0560967
39347581	rs9548452	2.7521e-06	3.3351	-0.80297	1.29099e-05	3.90897	-0.917218	0.000546027	3.55816	-0.872758
39347595	rs118032489	1.30582e-07	-0.515984	-1.88034e-10	2.16347e-07	-1.09711	-1.88034e-10	2.27025e-05	-0.494791	-1.88034e-10
39347702	rs4429171	4.18735e-08	-0.444623	-1.20871	1.92813e-07	-0.0224159	-1.18986	7.04411e-06	-0.460655	-1.20442
39348040	rs76884569	4.63269e-08	-0.343228	-1.20904	2.16438e-07	0.0940193	-1.19071	7.78714e-06	-0.359876	-1.20492
39348112	rs4643178	3.8361e-08	-1.17221	-0.568737	1.49141e-07	-0.69562	-0.773483	6.62533e-06	-1.1752	-0.551165
39348117	rs9548453	3.10646e-07	1.18649	-0.835823	2.38664e-06	2.25379	-0.950143	8.35213e-05	1.71707	-0.90923
39348361	rs78895707	2.40864e-07	0.0962453	-1.88034e-10	1.38084e-06	0.756452	-1.88034e-10	6.73364e-05	0.592436	-1.88034e-10
39349233	rs150736504	1.062e-07	-1.23662e-10	-0.722658	2.74546e-07	-1.23662e-10	-0.858876	1.7012e-05	-1.23662e-10	-0.783349
39349364	rs140143439	6.68759e-08	-1.23662e-10	-1.18515	1.94228e-07	-1.23662e-10	-1.20496	1.15556e-05	-1.23662e-10	-1.1701
39349459	rs7996535	2.75239e-08	-0.864155	-1.20877	1.23461e-07	-0.46804	-1.19003	4.79507e-06	-0.84516	-1.20452
39349467	rs12584459	2.51559e-08	-0.952028	-1.21087	1.25953e-07	-0.427224	-1.21086	5.86555e-06	-0.640527	-1.20764
39349476	rs146889440	1.19253e-07	-0.606736	-1.88034e-10	1.46604e-07	-1.48626	-1.88034e-10	1.59165e-05	-0.849907	-1.88034e-10
39350377	rs34192573	7.51837e-08	-1.23662e-10	-1.06805	2.15319e-07	-1.23662e-10	-1.10187	1.27894e-05	-1.23662e-10	-1.06865
39350890	rs4526895	2.66756e-08	-0.906537	-1.1977	1.33716e-07	-0.368734	-1.20954	6.30456e-06	-0.586934	-1.18906
39351126	rs4528448	4.03391e-08	-0.478812	-1.21185	1.83339e-07	-0.0618078	-1.20085	6.77019e-06	-0.494631	-1.21011
39351386	rs6563633	1.13507e-07	0.258526	-0.914645	1.38476e-06	1.73131	-0.972024	2.80522e-05	0.643865	-0.927063
39351883	rs79697099	4.18766e-08	-1.65326	-1.88034e-10	1.51395e-07	-1.4541	-1.88034e-10	6.82368e-06	-1.69687	-1.88034e-10
39352670	rs61306015	4.11727e-08	-0.479304	-1.19091	1.32702e-07	-0.3783	-1.20759	5.17101e-06	-0.780621	-1.19358
39353032	rs75452282	6.62298e-08	-1.23662e-10	-1.19485	2.02382e-07	-1.23662e-10	-1.16384	1.13792e-05	-1.23662e-10	-1.18548
39353238	rs2483421	6.05248e-08	-0.68823	-0.596704	1.26658e-07	-0.98583	-0.646672	7.36757e-06	-0.998626	-0.621551
39354022	rs73184761	3.71074e-08	-1.20021	-0.573957	8.1124e-08	-1.45507	-0.622941	4.77522e-06	-1.44324	-0.610584
39354487	rs7319668	5.74333e-08	-0.349343	-0.988018	2.15549e-07	-0.0478022	-1.053	9.34024e-06	-0.299152	-1.08378
39354602	rs73184762	3.87071e-08	-1.73196	-1.88034e-10	1.13924e-07	-1.73847	-1.88034e-10	7.25983e-06	-1.63491	-1.88034e-10
39355316	rs2496404	9.14441e-08	0.309879	-1.18214	3.64438e-07	0.624635	-1.20027	1.60582e-05	0.354494	-1.19554
39355417	rs2483419	3.19861e-08	-0.711514	-1.21117	1.55572e-07	-0.232508	-1.19438	6.11127e-06	-0.608997	-1.19813
39355421	rs2496405	2.95078e-08	-0.792378	-1.21095	1.54348e-07	-0.224722	-1.21006	5.44638e-06	-0.712934	-1.20938
39355842	rs9566362	1.58078e-08	-1.6497	-0.977781	5.14305e-08	-1.66556	-0.868198	2.86334e-06	-1.6418	-0.923472
39356507	rs2496406	1.09061e-07	-0.734998	0.0389199	2.11974e-07	-1.28247	0.16494	1.6126e-05	-0.869898	0.033066
39359708	rs2483424	1.79561e-07	-0.443173	0.245701	3.09304e-07	-1.12066	0.380992	2.86595e-05	-0.527489	0.265708
39359725	rs116870802	1.74246e-07	-0.227519	-1.88034e-10	4.92656e-07	-0.274183	-1.88034e-10	1.73362e-05	-0.764471	-1.88034e-10
39360233	rs9566363	1.49364e-07	-0.72723	0.345632	3.09951e-07	-1.29783	0.560249	2.58822e-05	-0.795083	0.431372
```
