## Supplementary material for "Characterization of shared and ancestry-specific signals driving complex traits using multi-ancestry fine-mapping": susiex_nc3.cs80.summary

```
# chr13:38360697-39360697
CS_ID	CS_LENGTH	CS_PURITY	MAX_PIP_SNP	BP	REF_ALLELE	ALT_ALLELE	REF_FRQ	BETA	SE	-LOG10P	MAX_PIP	POST-HOC_PROB_POP1	POST-HOC_PROB_POP2
1	28	0.377867	rs2455415	38860697	T,T	C,C	0.609344,0.756944	0.0227923,0.0183613	0.00405239,0.00996594	7.73018,1.18431	0.0789882	0.999382	0.538964
2	2	0.998081	rs1924378	38361744	G,G	T,T	0.430417,0.695437	-0.0210866,-0.020334	0.00399316,0.00928829	6.89041,1.54391	0.455014	0.997877	0.644825
3	14	0.00840619	rs9576426	38624653	G,G	A,A	0.986084,0.734127	0.0771051,0.0235165	0.0168779,0.00967566	5.30854,1.82163	0.179101	0.909495	0.509828
```
