## Supplementary material for "Characterization of shared and ancestry-specific signals driving complex traits using multi-ancestry fine-mapping": susiex_nc2.cs80.snp

```
BP	SNP
40169171	chr13:40169171:A:G
40170445	chr13:40170445:C:T
40170628	chr13:40170628:C:T
40170844	chr13:40170844:T:C
40170851	chr13:40170851:C:T
40171008	chr13:40171008:C:T
40171135	chr13:40171135:G:A
40171287	chr13:40171287:C:T
40171500	chr13:40171500:G:A
40171532	chr13:40171532:G:A
40171556	chr13:40171556:G:A
40171647	chr13:40171647:T:C
40171723	chr13:40171723:A:G
40171854	chr13:40171854:A:G
40171884	chr13:40171884:A:T
40172012	chr13:40172012:G:A
40172238	chr13:40172238:G:A
40172279	chr13:40172279:C:T
40172362	chr13:40172362:T:C
40172564	chr13:40172564:T:G
40172585	chr13:40172585:G:T
40172653	chr13:40172653:G:GC
40173557	chr13:40173557:T:C
40173968	chr13:40173968:T:G
40174432	chr13:40174432:A:T
40174794	chr13:40174794:G:A
40175076	chr13:40175076:G:A
40176064	chr13:40176064:A:G
40176280	chr13:40176280:T:C
40176431	chr13:40176431:G:A
40176463	chr13:40176463:G:A
40176773	chr13:40176773:G:T
40176971	chr13:40176971:G:T
40177216	chr13:40177216:G:C
40177344	chr13:40177344:A:G
40177430	chr13:40177430:C:G
40177498	chr13:40177498:C:T
40178065	chr13:40178065:A:G
40178982	chr13:40178982:C:T
40179127	chr13:40179127:C:T
40179231	chr13:40179231:C:T
40179446	chr13:40179446:A:G
40179644	chr13:40179644:G:A
40179686	chr13:40179686:G:C
40179858	chr13:40179858:G:C
40179992	chr13:40179992:C:T
40180525	chr13:40180525:G:T
40181141	chr13:40181141:C:T
40181400	chr13:40181400:A:G
40181504	chr13:40181504:A:G
40181885	chr13:40181885:T:G
40182022	chr13:40182022:A:T
40182195	chr13:40182195:G:T
40182710	chr13:40182710:C:T
40183064	chr13:40183064:A:G
40183467	chr13:40183467:A:G
40183634	chr13:40183634:A:T
40183735	chr13:40183735:A:G
40183756	chr13:40183756:G:A
40184071	chr13:40184071:T:C
40184223	chr13:40184223:G:A
40184239	chr13:40184239:C:T
40184894	chr13:40184894:C:A
40185050	chr13:40185050:T:C
40185098	chr13:40185098:A:G
40185636	chr13:40185636:T:C
40186245	chr13:40186245:C:T
40186708	chr13:40186708:T:A
40186920	chr13:40186920:A:G
40187711	chr13:40187711:C:T
40188419	chr13:40188419:C:G
40188461	chr13:40188461:C:G
40188714	chr13:40188714:T:C
40188761	chr13:40188761:G:A
40189501	chr13:40189501:A:G
40189665	chr13:40189665:A:T
40190175	chr13:40190175:G:A
40191007	chr13:40191007:T:C
40191214	chr13:40191214:C:T
40191467	chr13:40191467:G:A
40191977	chr13:40191977:T:C
40192212	chr13:40192212:T:C
40192434	chr13:40192434:A:G
40192500	chr13:40192500:A:G
40192525	chr13:40192525:T:C
40192699	chr13:40192699:C:T
40192935	chr13:40192935:A:G
40193189	chr13:40193189:G:A
40193564	chr13:40193564:A:G
40193580	chr13:40193580:G:A
40194149	chr13:40194149:G:A
40194186	chr13:40194186:C:T
40194224	chr13:40194224:C:A
40194589	chr13:40194589:C:A
40194662	chr13:40194662:C:G
40194715	chr13:40194715:C:G
40195002	chr13:40195002:C:G
40195026	chr13:40195026:T:C
40195052	chr13:40195052:A:T
40195240	chr13:40195240:A:G
40195561	chr13:40195561:G:A
40195760	chr13:40195760:G:A
40196640	chr13:40196640:G:A
40196773	chr13:40196773:G:A
40197092	chr13:40197092:A:G
40197373	chr13:40197373:A:G
40197552	chr13:40197552:G:A
40197848	chr13:40197848:G:A
40197984	chr13:40197984:T:C
40198008	chr13:40198008:C:T
40198035	chr13:40198035:T:C
40198266	chr13:40198266:G:A
40198699	chr13:40198699:G:A
40198817	chr13:40198817:C:G
40198939	chr13:40198939:A:G
40198946	chr13:40198946:T:C
40198973	chr13:40198973:T:C
40199103	chr13:40199103:C:T
40199116	chr13:40199116:C:T
40199117	chr13:40199117:A:G
40199148	chr13:40199148:G:A
40199296	chr13:40199296:A:AG
40199498	chr13:40199498:C:T
40199698	chr13:40199698:A:C
40200215	chr13:40200215:G:A
40200371	chr13:40200371:A:G
40200394	chr13:40200394:T:C
40200730	chr13:40200730:G:T
40201003	chr13:40201003:T:C
40201066	chr13:40201066:C:T
40201201	chr13:40201201:A:G
40201335	chr13:40201335:AT:A
40201461	chr13:40201461:A:C
40201551	chr13:40201551:C:T
40201684	chr13:40201684:A:G
40201997	chr13:40201997:A:G
40202019	chr13:40202019:G:A
40202033	chr13:40202033:G:A
40202374	chr13:40202374:T:C
40202801	chr13:40202801:G:A
40202812	chr13:40202812:T:C
40202825	chr13:40202825:C:T
40202917	chr13:40202917:A:G
40202937	chr13:40202937:T:C
40203027	chr13:40203027:A:G
40203232	chr13:40203232:G:A
40203358	chr13:40203358:AG:A
40203399	chr13:40203399:A:G
40203718	chr13:40203718:T:C
40203736	chr13:40203736:G:A
40203816	chr13:40203816:G:A
40204178	chr13:40204178:C:T
40204232	chr13:40204232:T:C
40204282	chr13:40204282:G:A
40204682	chr13:40204682:A:G
40204699	chr13:40204699:G:A
40205123	chr13:40205123:A:G
40205358	chr13:40205358:TA:T
40205670	chr13:40205670:G:A
40205849	chr13:40205849:T:C
40206250	chr13:40206250:A:G
40206344	chr13:40206344:A:G
40206371	chr13:40206371:G:A
40206482	chr13:40206482:T:C
40207072	chr13:40207072:T:C
40207369	chr13:40207369:A:G
40207419	chr13:40207419:G:A
40207454	chr13:40207454:T:C
40207530	chr13:40207530:A:G
40207725	chr13:40207725:C:A
40207888	chr13:40207888:T:C
40207893	chr13:40207893:C:T
40207965	chr13:40207965:T:A
40208214	chr13:40208214:C:T
40208286	chr13:40208286:G:T
40208330	chr13:40208330:C:G
40208361	chr13:40208361:T:G
40208587	chr13:40208587:A:G
40208692	chr13:40208692:A:G
40209041	chr13:40209041:G:T
40209082	chr13:40209082:T:C
40209152	chr13:40209152:G:C
40209186	chr13:40209186:C:T
40209394	chr13:40209394:T:C
40209419	chr13:40209419:C:T
40209905	chr13:40209905:G:A
40209953	chr13:40209953:G:A
40209968	chr13:40209968:T:C
40210853	chr13:40210853:A:G
40211065	chr13:40211065:C:G
40211440	chr13:40211440:G:A
40211823	chr13:40211823:C:T
40212098	chr13:40212098:G:A
40212262	chr13:40212262:T:A
40212379	chr13:40212379:T:A
40212457	chr13:40212457:G:A
40212505	chr13:40212505:G:A
40212510	chr13:40212510:C:T
40212561	chr13:40212561:C:T
40212799	chr13:40212799:C:T
40212887	chr13:40212887:T:C
40212899	chr13:40212899:G:C
40213165	chr13:40213165:G:A
40213321	chr13:40213321:G:T
40213515	chr13:40213515:T:G
40213665	chr13:40213665:C:T
40213777	chr13:40213777:C:G
40213802	chr13:40213802:T:C
40214060	chr13:40214060:A:C
40214801	chr13:40214801:T:G
40214827	chr13:40214827:T:A
40214866	chr13:40214866:G:T
40214955	chr13:40214955:G:A
40215071	chr13:40215071:T:G
40215282	chr13:40215282:C:T
40215346	chr13:40215346:A:T
40215679	chr13:40215679:T:C
40215788	chr13:40215788:T:C
40215905	chr13:40215905:C:T
40215940	chr13:40215940:G:T
40216164	chr13:40216164:A:G
40216479	chr13:40216479:T:C
40217060	chr13:40217060:T:TTGTTGTTGC
40217196	chr13:40217196:T:C
40217290	chr13:40217290:C:T
40217707	chr13:40217707:G:A
40217733	chr13:40217733:G:A
40217745	chr13:40217745:A:T
40217911	chr13:40217911:G:A
40217940	chr13:40217940:A:T
40218946	chr13:40218946:C:T
40218993	chr13:40218993:T:C
40219283	chr13:40219283:A:G
40219679	chr13:40219679:C:A
40219732	chr13:40219732:T:C
40219928	chr13:40219928:C:T
40219966	chr13:40219966:G:A
40219976	chr13:40219976:T:C
40220204	chr13:40220204:C:A
40220255	chr13:40220255:G:A
40220357	chr13:40220357:C:G
40220367	chr13:40220367:C:T
40220402	chr13:40220402:A:G
40220437	chr13:40220437:C:T
40220445	chr13:40220445:A:C
40220518	chr13:40220518:A:G
40220938	chr13:40220938:G:T
40221187	chr13:40221187:TAC:T
40221196	chr13:40221196:C:T
40221240	chr13:40221240:G:T
40221290	chr13:40221290:C:T
40221355	chr13:40221355:A:G
40221393	chr13:40221393:G:C
40221607	chr13:40221607:C:T
40222120	chr13:40222120:T:C
40222217	chr13:40222217:C:T
40222888	chr13:40222888:A:C
40223115	chr13:40223115:G:A
40223340	chr13:40223340:G:A
40223593	chr13:40223593:A:G
40223618	chr13:40223618:C:T
40223619	chr13:40223619:A:G
40223921	chr13:40223921:G:A
40224042	chr13:40224042:G:A
40224185	chr13:40224185:G:A
40224727	chr13:40224727:G:C
40224929	chr13:40224929:T:C
40224972	chr13:40224972:C:T
40225029	chr13:40225029:C:T
40225050	chr13:40225050:A:G
40225138	chr13:40225138:C:T
40225142	chr13:40225142:G:A
40225385	chr13:40225385:T:C
40225632	chr13:40225632:A:C
40225761	chr13:40225761:T:C
40225997	chr13:40225997:G:C
40227051	chr13:40227051:T:C
40227077	chr13:40227077:A:G
40227228	chr13:40227228:A:G
40227363	chr13:40227363:G:A
40227502	chr13:40227502:C:T
40227715	chr13:40227715:C:A
40228417	chr13:40228417:T:C
40228584	chr13:40228584:T:C
40228811	chr13:40228811:T:C
40229139	chr13:40229139:C:T
40229141	chr13:40229141:G:A
40229557	chr13:40229557:C:T
40229848	chr13:40229848:T:C
40230428	chr13:40230428:G:C
40230481	chr13:40230481:C:A
40230494	chr13:40230494:A:T
40230590	chr13:40230590:C:A
40230699	chr13:40230699:A:G
40231259	chr13:40231259:G:C
40231504	chr13:40231504:G:A
40231573	chr13:40231573:T:C
40231708	chr13:40231708:T:A
40232170	chr13:40232170:C:T
40232218	chr13:40232218:G:A
40232971	chr13:40232971:A:G
40233052	chr13:40233052:G:T
40233142	chr13:40233142:T:C
40233150	chr13:40233150:G:A
40233346	chr13:40233346:G:C
40233428	chr13:40233428:A:G
40233700	chr13:40233700:G:A
40233962	chr13:40233962:G:A
40234162	chr13:40234162:C:G
40234230	chr13:40234230:T:A
40234239	chr13:40234239:A:G
40234415	chr13:40234415:C:T
40234483	chr13:40234483:G:A
40234623	chr13:40234623:C:T
40234712	chr13:40234712:T:A
40234993	chr13:40234993:G:T
40235234	chr13:40235234:G:A
40235321	chr13:40235321:T:G
40235699	chr13:40235699:T:C
40235856	chr13:40235856:G:A
40236293	chr13:40236293:G:A
40236620	chr13:40236620:G:C
40236634	chr13:40236634:A:G
40236777	chr13:40236777:C:G
40237002	chr13:40237002:C:A
40237528	chr13:40237528:A:G
40237803	chr13:40237803:C:T
40238121	chr13:40238121:A:G
40238122	chr13:40238122:T:C
40238158	chr13:40238158:G:A
40238189	chr13:40238189:A:C
40238350	chr13:40238350:G:T
40238703	chr13:40238703:C:T
40239290	chr13:40239290:A:G
40239339	chr13:40239339:G:T
40239407	chr13:40239407:G:A
40239557	chr13:40239557:G:A
40239564	chr13:40239564:G:C
40239797	chr13:40239797:GC:G
40239950	chr13:40239950:C:A
40240173	chr13:40240173:C:T
40240191	chr13:40240191:G:A
40240389	chr13:40240389:A:T
40240564	chr13:40240564:G:C
40241149	chr13:40241149:C:T
40241624	chr13:40241624:T:C
40241732	chr13:40241732:T:G
40241865	chr13:40241865:T:C
40241904	chr13:40241904:A:T
40242245	chr13:40242245:A:G
40242362	chr13:40242362:T:C
40243375	chr13:40243375:C:CACA
40243614	chr13:40243614:T:C
40243652	chr13:40243652:A:G
40243680	chr13:40243680:G:A
40243699	chr13:40243699:A:G
40243973	chr13:40243973:C:A
40244147	chr13:40244147:C:T
40244261	chr13:40244261:G:T
40244329	chr13:40244329:G:A
40244516	chr13:40244516:T:C
40244679	chr13:40244679:G:T
40244712	chr13:40244712:G:A
40244997	chr13:40244997:T:C
40245217	chr13:40245217:G:A
40245702	chr13:40245702:G:A
40245968	chr13:40245968:G:A
40246204	chr13:40246204:T:C
40246263	chr13:40246263:G:T
40246396	chr13:40246396:C:T
40246552	chr13:40246552:A:C
40246614	chr13:40246614:T:C
40246785	chr13:40246785:A:T
40246982	chr13:40246982:T:G
40247089	chr13:40247089:G:T
40247268	chr13:40247268:C:A
40247292	chr13:40247292:G:T
40247802	chr13:40247802:C:A
40248002	chr13:40248002:G:A
40248116	chr13:40248116:G:A
40248268	chr13:40248268:T:A
40248564	chr13:40248564:C:T
40248641	chr13:40248641:G:A
40249091	chr13:40249091:A:G
40249116	chr13:40249116:C:T
40249123	chr13:40249123:G:C
40249357	chr13:40249357:G:A
40249489	chr13:40249489:C:T
40249490	chr13:40249490:G:A
40249629	chr13:40249629:A:G
40249670	chr13:40249670:T:C
40249687	chr13:40249687:T:G
40249847	chr13:40249847:G:T
40250043	chr13:40250043:C:T
40250063	chr13:40250063:G:A
40250108	chr13:40250108:T:C
40250156	chr13:40250156:C:A
40250496	chr13:40250496:A:G
40251189	chr13:40251189:C:G
40251245	chr13:40251245:A:G
40251552	chr13:40251552:A:T
40251570	chr13:40251570:C:T
40251603	chr13:40251603:A:G
40251618	chr13:40251618:C:T
40251799	chr13:40251799:G:C
40252229	chr13:40252229:G:A
40252235	chr13:40252235:G:C
40252437	chr13:40252437:T:C
40253209	chr13:40253209:T:C
40253365	chr13:40253365:G:A
40253374	chr13:40253374:T:A
40253516	chr13:40253516:G:A
40253696	chr13:40253696:G:A
40253896	chr13:40253896:A:G
40254405	chr13:40254405:T:A
40254482	chr13:40254482:G:A
40254891	chr13:40254891:T:G
40255090	chr13:40255090:G:A
40255277	chr13:40255277:C:T
40255278	chr13:40255278:G:A
40255431	chr13:40255431:T:C
40255535	chr13:40255535:G:A
40255823	chr13:40255823:C:T
40256036	chr13:40256036:G:A
40256460	chr13:40256460:G:C
40256742	chr13:40256742:T:G
40256760	chr13:40256760:T:C
40256938	chr13:40256938:T:C
40256972	chr13:40256972:G:A
40257201	chr13:40257201:T:C
40257212	chr13:40257212:T:C
40257501	chr13:40257501:A:C
40257737	chr13:40257737:G:A
40257818	chr13:40257818:C:T
40258156	chr13:40258156:C:T
40258365	chr13:40258365:C:G
40258502	chr13:40258502:T:A
40258512	chr13:40258512:C:G
40258666	chr13:40258666:T:A
40258779	chr13:40258779:C:T
40259223	chr13:40259223:T:C
40259514	chr13:40259514:T:C
40259545	chr13:40259545:C:T
40259598	chr13:40259598:C:T
40259890	chr13:40259890:G:A
40260216	chr13:40260216:A:G
40260373	chr13:40260373:A:G
40260382	chr13:40260382:G:A
40260569	chr13:40260569:G:A
40260703	chr13:40260703:A:G
40260806	chr13:40260806:C:T
40260873	chr13:40260873:C:T
40261113	chr13:40261113:C:T
40261263	chr13:40261263:T:G
40261431	chr13:40261431:T:C
40262008	chr13:40262008:A:T
40262056	chr13:40262056:T:C
40262129	chr13:40262129:T:C
40262253	chr13:40262253:TAAAC:T
40262273	chr13:40262273:T:A
40262579	chr13:40262579:A:C
40262580	chr13:40262580:A:T
40262776	chr13:40262776:G:A
40262920	chr13:40262920:T:C
40263157	chr13:40263157:A:G
40263207	chr13:40263207:G:A
40263305	chr13:40263305:A:G
40263481	chr13:40263481:C:T
40263609	chr13:40263609:C:T
40263763	chr13:40263763:C:G
40263803	chr13:40263803:TA:T
40264048	chr13:40264048:CATT:C
40264124	chr13:40264124:A:G
40264387	chr13:40264387:T:G
40264456	chr13:40264456:G:T
40264509	chr13:40264509:G:A
40264624	chr13:40264624:T:A
40264762	chr13:40264762:G:A
40264805	chr13:40264805:TAGCATGGTGGTACCATCAACAGA:T
40264954	chr13:40264954:G:A
40264982	chr13:40264982:T:C
40265977	chr13:40265977:G:C
40266405	chr13:40266405:A:C
40267177	chr13:40267177:T:C
40267316	chr13:40267316:A:C
40267678	chr13:40267678:T:C
40268172	chr13:40268172:T:A
40268422	chr13:40268422:G:A
40268962	chr13:40268962:C:T
40269014	chr13:40269014:C:T
40269123	chr13:40269123:C:T
40269489	chr13:40269489:C:T
40269606	chr13:40269606:A:G
40269629	chr13:40269629:C:T
40270457	chr13:40270457:G:A
40270595	chr13:40270595:A:C
40270694	chr13:40270694:C:T
40270774	chr13:40270774:A:G
40271435	chr13:40271435:C:A
40271904	chr13:40271904:A:G
40272458	chr13:40272458:A:G
40272614	chr13:40272614:GTCA:G
40273219	chr13:40273219:C:T
40273238	chr13:40273238:G:C
40273961	chr13:40273961:T:C
40274901	chr13:40274901:C:T
40274907	chr13:40274907:G:A
40275206	chr13:40275206:A:G
40275488	chr13:40275488:G:A
40276015	chr13:40276015:G:A
40276035	chr13:40276035:A:G
40276045	chr13:40276045:C:G
40276295	chr13:40276295:C:T
40276329	chr13:40276329:T:C
40276961	chr13:40276961:G:A
40277224	chr13:40277224:A:G
40277227	chr13:40277227:G:A
40277243	chr13:40277243:A:G
40277357	chr13:40277357:C:T
40277504	chr13:40277504:T:G
40277557	chr13:40277557:C:T
40277632	chr13:40277632:C:T
40277924	chr13:40277924:T:G
40277968	chr13:40277968:A:G
40278117	chr13:40278117:C:T
40278210	chr13:40278210:T:C
40278786	chr13:40278786:C:T
40278997	chr13:40278997:T:C
40279066	chr13:40279066:G:A
40279209	chr13:40279209:T:C
40279312	chr13:40279312:A:G
40280215	chr13:40280215:C:T
40280271	chr13:40280271:C:G
40280512	chr13:40280512:G:A
40280657	chr13:40280657:G:A
40281286	chr13:40281286:T:G
40281560	chr13:40281560:C:A
40281607	chr13:40281607:G:A
40281754	chr13:40281754:A:T
40281772	chr13:40281772:G:A
40281937	chr13:40281937:C:T
40282299	chr13:40282299:A:T
40282304	chr13:40282304:T:C
40282396	chr13:40282396:T:C
40283118	chr13:40283118:AGATTT:A
40283554	chr13:40283554:T:G
40283557	chr13:40283557:T:C
40283667	chr13:40283667:C:T
40283881	chr13:40283881:T:G
40284035	chr13:40284035:T:C
40284119	chr13:40284119:A:C
40284914	chr13:40284914:G:C
40284988	chr13:40284988:T:C
40285034	chr13:40285034:G:A
40285255	chr13:40285255:A:G
40285367	chr13:40285367:T:C
40285492	chr13:40285492:T:C
40285583	chr13:40285583:T:C
40285741	chr13:40285741:A:G
40287512	chr13:40287512:A:G
40287529	chr13:40287529:G:A
40287934	chr13:40287934:C:T
40287999	chr13:40287999:G:A
40288018	chr13:40288018:T:C
40288208	chr13:40288208:T:C
40288374	chr13:40288374:A:G
40288519	chr13:40288519:G:A
40288814	chr13:40288814:C:A
40288818	chr13:40288818:T:A
40288941	chr13:40288941:G:A
40289029	chr13:40289029:T:G
40289030	chr13:40289030:AATTTTTTATATATTTATTTATATATTTATTATATAAT:A
40289069	chr13:40289069:T:C
40289072	chr13:40289072:A:C
40289097	chr13:40289097:T:C
40289146	chr13:40289146:G:A
40289383	chr13:40289383:C:T
40289530	chr13:40289530:A:G
40289899	chr13:40289899:G:A
40290051	chr13:40290051:A:G
40290115	chr13:40290115:A:G
40290193	chr13:40290193:T:C
40290206	chr13:40290206:T:C
40290401	chr13:40290401:T:A
40290919	chr13:40290919:T:C
40290974	chr13:40290974:G:GAC
40291019	chr13:40291019:G:C
40291922	chr13:40291922:G:A
40291938	chr13:40291938:A:T
40292060	chr13:40292060:T:C
40292238	chr13:40292238:A:G
40292293	chr13:40292293:A:G
40292297	chr13:40292297:A:G
40292340	chr13:40292340:T:C
40292519	chr13:40292519:T:G
40292706	chr13:40292706:C:T
40292818	chr13:40292818:A:G
40293411	chr13:40293411:G:A
40293527	chr13:40293527:A:G
40293676	chr13:40293676:C:T
40293700	chr13:40293700:G:T
40293786	chr13:40293786:G:T
40293828	chr13:40293828:A:G
40293846	chr13:40293846:A:C
40293851	chr13:40293851:A:G
40294167	chr13:40294167:A:G
40294241	chr13:40294241:G:C
40294911	chr13:40294911:T:G
40295058	chr13:40295058:T:C
40295104	chr13:40295104:A:G
40295130	chr13:40295130:G:A
40295345	chr13:40295345:T:C
40295835	chr13:40295835:T:A
40296100	chr13:40296100:G:T
40296123	chr13:40296123:A:G
40296138	chr13:40296138:C:T
40296426	chr13:40296426:T:A
40296587	chr13:40296587:T:C
40296695	chr13:40296695:C:T
40296768	chr13:40296768:G:T
40297462	chr13:40297462:C:T
40297500	chr13:40297500:A:G
40297907	chr13:40297907:TTCTC:T
40297974	chr13:40297974:G:A
40298510	chr13:40298510:TCAGCTTTC:T
40298920	chr13:40298920:T:C
40298942	chr13:40298942:T:G
40299058	chr13:40299058:G:A
40299075	chr13:40299075:T:C
40299317	chr13:40299317:A:G
40299329	chr13:40299329:TATA:T
40299553	chr13:40299553:T:C
40299767	chr13:40299767:G:A
40300471	chr13:40300471:C:G
40300637	chr13:40300637:A:G
40300699	chr13:40300699:G:A
40301112	chr13:40301112:T:C
40301115	chr13:40301115:C:T
40301351	chr13:40301351:C:T
40301566	chr13:40301566:TC:T
40302307	chr13:40302307:T:C
40302557	chr13:40302557:C:G
40302807	chr13:40302807:G:T
40302936	chr13:40302936:G:C
40303184	chr13:40303184:T:C
40303364	chr13:40303364:G:A
40303846	chr13:40303846:C:T
40303917	chr13:40303917:A:G
40303923	chr13:40303923:A:AG
40304022	chr13:40304022:GTATGTATGTGTATA:G
40304134	chr13:40304134:A:T
40304310	chr13:40304310:A:G
40304346	chr13:40304346:T:C
40304361	chr13:40304361:C:T
40304408	chr13:40304408:C:T
40304618	chr13:40304618:C:G
40304865	chr13:40304865:G:C
40304988	chr13:40304988:T:A
40305330	chr13:40305330:A:G
40305335	chr13:40305335:A:G
40305435	chr13:40305435:C:T
40305664	chr13:40305664:G:A
40305859	chr13:40305859:A:G
40306316	chr13:40306316:G:A
40306857	chr13:40306857:C:T
40307479	chr13:40307479:AT:A
40307481	chr13:40307481:T:C
40307567	chr13:40307567:C:T
40307771	chr13:40307771:GAA:G
40308032	chr13:40308032:T:C
40308495	chr13:40308495:A:G
40308709	chr13:40308709:A:G
40309005	chr13:40309005:T:C
40309187	chr13:40309187:A:G
40309268	chr13:40309268:A:C
40309926	chr13:40309926:G:A
40310586	chr13:40310586:G:A
40310607	chr13:40310607:T:A
40310983	chr13:40310983:T:C
40311289	chr13:40311289:A:G
40311304	chr13:40311304:C:T
40311783	chr13:40311783:T:TC
40311873	chr13:40311873:T:A
40312018	chr13:40312018:T:G
40312035	chr13:40312035:G:A
40312126	chr13:40312126:A:C
40312132	chr13:40312132:G:A
40312133	chr13:40312133:C:T
40312218	chr13:40312218:T:C
40312367	chr13:40312367:G:T
40312576	chr13:40312576:G:A
40313078	chr13:40313078:T:C
40313156	chr13:40313156:G:A
40313240	chr13:40313240:C:A
40313488	chr13:40313488:C:T
40314099	chr13:40314099:A:T
40314140	chr13:40314140:T:C
40314254	chr13:40314254:G:A
40314458	chr13:40314458:T:C
40314893	chr13:40314893:T:C
40314963	chr13:40314963:C:T
40315203	chr13:40315203:G:C
40315344	chr13:40315344:A:G
40315487	chr13:40315487:T:C
40315603	chr13:40315603:C:T
40315634	chr13:40315634:T:C
40315754	chr13:40315754:G:A
40315790	chr13:40315790:T:G
40317025	chr13:40317025:C:G
40317330	chr13:40317330:G:A
40317386	chr13:40317386:T:C
40317956	chr13:40317956:C:A
40317984	chr13:40317984:C:T
40318361	chr13:40318361:T:G
40318475	chr13:40318475:A:G
40318639	chr13:40318639:G:A
40318747	chr13:40318747:T:C
40319454	chr13:40319454:A:G
40319986	chr13:40319986:T:A
40320071	chr13:40320071:G:A
40320073	chr13:40320073:T:C
40320869	chr13:40320869:A:C
40320908	chr13:40320908:G:A
40321088	chr13:40321088:G:A
40321115	chr13:40321115:G:A
40321660	chr13:40321660:A:G
40321694	chr13:40321694:A:G
40321730	chr13:40321730:T:C
40321796	chr13:40321796:G:A
40321826	chr13:40321826:C:G
40322166	chr13:40322166:AATAGAT:A
40322250	chr13:40322250:T:C
40322796	chr13:40322796:T:C
40322819	chr13:40322819:T:G
40323251	chr13:40323251:G:A
40323271	chr13:40323271:A:G
40323457	chr13:40323457:A:G
40324243	chr13:40324243:C:T
40324268	chr13:40324268:T:C
40325157	chr13:40325157:G:T
40325164	chr13:40325164:T:C
40325319	chr13:40325319:T:G
40325573	chr13:40325573:A:G
40325765	chr13:40325765:C:G
40325859	chr13:40325859:T:C
40325922	chr13:40325922:C:T
40326126	chr13:40326126:T:G
40326215	chr13:40326215:G:GA
40326553	chr13:40326553:T:A
40327039	chr13:40327039:G:C
40327294	chr13:40327294:T:G
40327335	chr13:40327335:G:A
40327884	chr13:40327884:C:T
40328038	chr13:40328038:T:C
40328133	chr13:40328133:C:T
40328293	chr13:40328293:C:T
40328887	chr13:40328887:A:G
40329168	chr13:40329168:G:T
40329724	chr13:40329724:T:C
40329867	chr13:40329867:T:C
40329917	chr13:40329917:G:A
40330272	chr13:40330272:G:C
40330430	chr13:40330430:C:T
40330502	chr13:40330502:C:T
40330789	chr13:40330789:A:G
40330893	chr13:40330893:G:A
40330971	chr13:40330971:G:A
40331059	chr13:40331059:G:C
40331419	chr13:40331419:GATGAC:G
40331744	chr13:40331744:G:A
40331783	chr13:40331783:A:G
40331888	chr13:40331888:AC:A
40332206	chr13:40332206:C:T
40332305	chr13:40332305:T:G
40332546	chr13:40332546:G:A
40332613	chr13:40332613:A:C
40332727	chr13:40332727:G:A
40332810	chr13:40332810:G:C
40332995	chr13:40332995:T:G
40333016	chr13:40333016:T:C
40333035	chr13:40333035:C:T
40333487	chr13:40333487:G:A
40334112	chr13:40334112:T:C
40334327	chr13:40334327:A:T
40334470	chr13:40334470:C:T
40334532	chr13:40334532:G:A
40334553	chr13:40334553:G:A
40334835	chr13:40334835:A:T
40334865	chr13:40334865:G:T
40334985	chr13:40334985:G:A
40334996	chr13:40334996:T:G
40335168	chr13:40335168:C:CA
40335169	chr13:40335169:T:A
40335232	chr13:40335232:G:A
40335293	chr13:40335293:CA:C
40335310	chr13:40335310:A:AAAAGTCTC
40335503	chr13:40335503:A:G
40335631	chr13:40335631:T:C
40335634	chr13:40335634:G:A
40335642	chr13:40335642:A:AC
40335653	chr13:40335653:T:A
40335772	chr13:40335772:G:A
40336259	chr13:40336259:C:G
40336287	chr13:40336287:C:T
40336302	chr13:40336302:G:T
40336389	chr13:40336389:T:G
40336454	chr13:40336454:A:G
40337326	chr13:40337326:T:C
40337461	chr13:40337461:C:G
40337821	chr13:40337821:C:T
40337824	chr13:40337824:T:C
40337860	chr13:40337860:A:G
40337928	chr13:40337928:A:G
40337959	chr13:40337959:T:C
40338634	chr13:40338634:G:A
40338801	chr13:40338801:A:C
40339005	chr13:40339005:C:T
40339220	chr13:40339220:T:C
40339225	chr13:40339225:G:A
40339576	chr13:40339576:C:T
40340041	chr13:40340041:C:T
40340076	chr13:40340076:GA:G
40340403	chr13:40340403:G:A
40340508	chr13:40340508:C:T
40340949	chr13:40340949:T:C
40341172	chr13:40341172:T:C
40342255	chr13:40342255:G:A
40342273	chr13:40342273:C:T
40342289	chr13:40342289:G:A
40342293	chr13:40342293:G:A
40342348	chr13:40342348:CT:C
40342381	chr13:40342381:T:C
40342440	chr13:40342440:T:C
40342580	chr13:40342580:T:A
40342663	chr13:40342663:T:C
40342787	chr13:40342787:A:G
40342788	chr13:40342788:C:T
40342790	chr13:40342790:G:A
40342838	chr13:40342838:G:A
40342883	chr13:40342883:T:C
40342886	chr13:40342886:G:T
40342921	chr13:40342921:G:A
40342962	chr13:40342962:C:A
40342991	chr13:40342991:C:T
40343322	chr13:40343322:C:T
40343656	chr13:40343656:C:T
40343683	chr13:40343683:C:T
40344113	chr13:40344113:A:G
40344177	chr13:40344177:C:G
40344253	chr13:40344253:T:C
40344359	chr13:40344359:G:A
40344713	chr13:40344713:A:G
40344788	chr13:40344788:C:T
40344951	chr13:40344951:C:T
40345110	chr13:40345110:T:C
40345176	chr13:40345176:A:G
40345377	chr13:40345377:C:T
40345621	chr13:40345621:T:C
40345694	chr13:40345694:T:C
40345788	chr13:40345788:C:T
40345791	chr13:40345791:C:T
40345808	chr13:40345808:G:A
40345813	chr13:40345813:T:C
40345867	chr13:40345867:A:G
40346064	chr13:40346064:G:C
40346638	chr13:40346638:T:C
40347123	chr13:40347123:TTTTG:T
40347170	chr13:40347170:GA:G
40347200	chr13:40347200:A:G
40347459	chr13:40347459:G:A
40347615	chr13:40347615:G:A
40347675	chr13:40347675:G:A
40347872	chr13:40347872:C:T
40347971	chr13:40347971:A:C
40347999	chr13:40347999:T:C
40348219	chr13:40348219:A:T
40348341	chr13:40348341:A:T
40348845	chr13:40348845:C:T
40349045	chr13:40349045:G:A
40349222	chr13:40349222:G:A
40350391	chr13:40350391:C:T
40350785	chr13:40350785:C:T
40350901	chr13:40350901:G:C
40351135	chr13:40351135:G:A
40351988	chr13:40351988:A:G
40352055	chr13:40352055:T:C
40352362	chr13:40352362:C:T
40352402	chr13:40352402:C:T
40352476	chr13:40352476:C:T
40352507	chr13:40352507:C:T
40352695	chr13:40352695:G:A
40353035	chr13:40353035:T:C
40353202	chr13:40353202:A:G
40353960	chr13:40353960:A:G
40354005	chr13:40354005:T:C
40354065	chr13:40354065:G:T
40354170	chr13:40354170:G:A
40354458	chr13:40354458:G:GT
40354480	chr13:40354480:C:A
40354984	chr13:40354984:T:C
40355012	chr13:40355012:A:G
40355202	chr13:40355202:G:A
40355205	chr13:40355205:T:C
40355310	chr13:40355310:G:A
40355573	chr13:40355573:C:T
40355594	chr13:40355594:T:C
40355777	chr13:40355777:A:G
40356020	chr13:40356020:C:T
40356322	chr13:40356322:C:A
40356391	chr13:40356391:T:C
40356609	chr13:40356609:G:T
40356610	chr13:40356610:C:T
40356672	chr13:40356672:G:A
40356687	chr13:40356687:G:C
40357734	chr13:40357734:A:G
40360381	chr13:40360381:C:T
40360859	chr13:40360859:A:T
40361461	chr13:40361461:GA:G
40362310	chr13:40362310:A:T
40362429	chr13:40362429:G:A
40362664	chr13:40362664:G:A
40362996	chr13:40362996:G:A
40363081	chr13:40363081:G:A
40363478	chr13:40363478:GTTCT:G
40363655	chr13:40363655:C:T
40364313	chr13:40364313:G:C
40364702	chr13:40364702:G:A
40364806	chr13:40364806:C:T
40365115	chr13:40365115:T:A
40365136	chr13:40365136:T:C
40365147	chr13:40365147:C:T
40365168	chr13:40365168:T:C
40365220	chr13:40365220:C:G
40365224	chr13:40365224:G:A
40365437	chr13:40365437:G:A
40365792	chr13:40365792:T:C
40366002	chr13:40366002:A:G
40366646	chr13:40366646:A:C
40366712	chr13:40366712:T:A
40367128	chr13:40367128:C:T
40367343	chr13:40367343:T:C
40367356	chr13:40367356:C:T
40367899	chr13:40367899:C:T
40368758	chr13:40368758:C:T
40368860	chr13:40368860:T:C
40368890	chr13:40368890:A:C
40368891	chr13:40368891:A:C
40368892	chr13:40368892:A:C
40368894	chr13:40368894:A:C
40369385	chr13:40369385:T:C
40369422	chr13:40369422:G:A
40369658	chr13:40369658:A:T
40370055	chr13:40370055:G:T
40370619	chr13:40370619:TAG:T
40370663	chr13:40370663:A:G
40371178	chr13:40371178:C:A
40371437	chr13:40371437:C:G
40371458	chr13:40371458:C:G
40371653	chr13:40371653:G:T
40371877	chr13:40371877:G:A
40372090	chr13:40372090:G:T
40372571	chr13:40372571:G:A
40372607	chr13:40372607:T:C
40372677	chr13:40372677:T:C
40372856	chr13:40372856:C:T
40373033	chr13:40373033:A:G
40373205	chr13:40373205:A:G
40373340	chr13:40373340:G:A
40373367	chr13:40373367:T:G
40373678	chr13:40373678:C:T
40373704	chr13:40373704:G:A
40374014	chr13:40374014:C:T
40374190	chr13:40374190:G:A
40374342	chr13:40374342:G:A
40374366	chr13:40374366:T:C
40374587	chr13:40374587:T:C
40374797	chr13:40374797:T:C
40374869	chr13:40374869:A:G
40375541	chr13:40375541:T:TA
40375582	chr13:40375582:C:T
40375891	chr13:40375891:G:C
40376080	chr13:40376080:A:G
40376103	chr13:40376103:C:G
40376109	chr13:40376109:C:T
40376536	chr13:40376536:G:T
40376617	chr13:40376617:G:A
40376655	chr13:40376655:A:G
40376729	chr13:40376729:C:T
40376932	chr13:40376932:T:A
40377011	chr13:40377011:C:T
40377013	chr13:40377013:T:C
40377028	chr13:40377028:A:G
40377173	chr13:40377173:T:C
40377577	chr13:40377577:G:A
40377683	chr13:40377683:A:T
40377751	chr13:40377751:C:T
40377777	chr13:40377777:C:T
40377925	chr13:40377925:G:A
40378165	chr13:40378165:T:G
40378268	chr13:40378268:A:G
40378352	chr13:40378352:C:T
40378604	chr13:40378604:G:A
40378636	chr13:40378636:C:A
40379063	chr13:40379063:T:C
40379095	chr13:40379095:G:A
40379389	chr13:40379389:C:T
40380052	chr13:40380052:C:T
40380178	chr13:40380178:T:C
40380331	chr13:40380331:G:A
40380353	chr13:40380353:T:G
40380431	chr13:40380431:G:A
40380485	chr13:40380485:C:T
40380720	chr13:40380720:C:G
40380745	chr13:40380745:C:T
40380802	chr13:40380802:A:C
40381643	chr13:40381643:G:A
40381762	chr13:40381762:C:T
40382230	chr13:40382230:T:C
40382406	chr13:40382406:G:C
40382679	chr13:40382679:T:C
40382709	chr13:40382709:A:C
40382851	chr13:40382851:G:A
40382989	chr13:40382989:G:C
40383260	chr13:40383260:C:G
40383552	chr13:40383552:C:T
40383709	chr13:40383709:A:G
40384026	chr13:40384026:A:G
40384316	chr13:40384316:C:T
40384416	chr13:40384416:A:G
40384686	chr13:40384686:T:C
40384690	chr13:40384690:G:A
40384734	chr13:40384734:G:A
40384916	chr13:40384916:G:A
40385050	chr13:40385050:C:G
40385083	chr13:40385083:T:C
40385207	chr13:40385207:C:T
40385297	chr13:40385297:A:C
40385357	chr13:40385357:A:G
40385607	chr13:40385607:G:A
40385931	chr13:40385931:CA:C
40385945	chr13:40385945:G:A
40385989	chr13:40385989:T:C
40386051	chr13:40386051:G:A
40386227	chr13:40386227:C:G
40386231	chr13:40386231:A:G
40386337	chr13:40386337:CTG:C
40386597	chr13:40386597:A:G
40387238	chr13:40387238:C:T
40387392	chr13:40387392:G:A
40387414	chr13:40387414:G:A
40387617	chr13:40387617:G:C
40387632	chr13:40387632:G:A
40387692	chr13:40387692:A:G
40387787	chr13:40387787:G:C
40387951	chr13:40387951:G:A
40387996	chr13:40387996:G:A
40388032	chr13:40388032:G:A
40388124	chr13:40388124:T:C
40388182	chr13:40388182:T:C
40388236	chr13:40388236:A:T
40388659	chr13:40388659:A:C
40388776	chr13:40388776:C:T
40389050	chr13:40389050:GA:G
40389488	chr13:40389488:C:A
40389735	chr13:40389735:G:C
40389749	chr13:40389749:C:T
40390284	chr13:40390284:C:A
40390409	chr13:40390409:A:G
40390436	chr13:40390436:T:G
40390620	chr13:40390620:A:C
40390635	chr13:40390635:G:A
40391105	chr13:40391105:T:C
40391420	chr13:40391420:T:C
40391569	chr13:40391569:A:G
40392378	chr13:40392378:G:A
40392462	chr13:40392462:T:C
40392631	chr13:40392631:A:G
40392822	chr13:40392822:T:G
40392844	chr13:40392844:C:A
40392849	chr13:40392849:A:G
40392855	chr13:40392855:G:A
40392956	chr13:40392956:G:A
40393121	chr13:40393121:T:G
40393266	chr13:40393266:A:G
40393507	chr13:40393507:T:C
40393562	chr13:40393562:C:A
40393595	chr13:40393595:A:G
40394039	chr13:40394039:G:C
40394417	chr13:40394417:G:A
40395092	chr13:40395092:A:G
40395237	chr13:40395237:T:C
40395289	chr13:40395289:T:C
40395301	chr13:40395301:C:T
40395379	chr13:40395379:G:T
40395750	chr13:40395750:T:C
40395768	chr13:40395768:T:G
40395980	chr13:40395980:C:T
40395985	chr13:40395985:C:T
40396002	chr13:40396002:G:A
40396337	chr13:40396337:T:A
40396629	chr13:40396629:C:A
40396869	chr13:40396869:C:A
40397023	chr13:40397023:A:T
40397044	chr13:40397044:A:G
40397482	chr13:40397482:A:C
40397598	chr13:40397598:C:T
40397621	chr13:40397621:C:T
40397948	chr13:40397948:T:C
40398032	chr13:40398032:G:C
40398657	chr13:40398657:C:T
40398766	chr13:40398766:C:T
40398781	chr13:40398781:T:C
40398868	chr13:40398868:A:G
40399455	chr13:40399455:G:A
40399649	chr13:40399649:A:G
40399886	chr13:40399886:G:A
40400231	chr13:40400231:T:A
40400363	chr13:40400363:C:T
40400542	chr13:40400542:T:G
40400868	chr13:40400868:A:G
40401158	chr13:40401158:G:A
40401235	chr13:40401235:T:C
40401262	chr13:40401262:C:T
40401800	chr13:40401800:C:T
40401868	chr13:40401868:C:T
40401897	chr13:40401897:C:T
40401995	chr13:40401995:T:C
40402112	chr13:40402112:T:C
40402126	chr13:40402126:A:T
40402338	chr13:40402338:G:A
40402370	chr13:40402370:C:T
40402404	chr13:40402404:C:T
40402602	chr13:40402602:G:A
40402891	chr13:40402891:T:C
40403211	chr13:40403211:T:C
40403667	chr13:40403667:C:A
40403722	chr13:40403722:T:A
40403895	chr13:40403895:C:T
40403978	chr13:40403978:G:A
40403981	chr13:40403981:T:A
40404197	chr13:40404197:A:G
40404230	chr13:40404230:G:A
40404252	chr13:40404252:T:G
40404829	chr13:40404829:G:C
40405103	chr13:40405103:A:G
40405475	chr13:40405475:G:A
40405715	chr13:40405715:G:A
40405727	chr13:40405727:T:C
40405786	chr13:40405786:A:G
40405882	chr13:40405882:C:T
40406215	chr13:40406215:A:G
40406263	chr13:40406263:A:C
40406318	chr13:40406318:G:T
40406550	chr13:40406550:G:A
40406755	chr13:40406755:A:T
40407186	chr13:40407186:G:A
40407228	chr13:40407228:C:A
40407421	chr13:40407421:G:A
40407527	chr13:40407527:G:T
40407532	chr13:40407532:T:C
40407743	chr13:40407743:A:G
40408054	chr13:40408054:G:A
40408076	chr13:40408076:C:T
40408739	chr13:40408739:C:T
40409313	chr13:40409313:A:G
40409335	chr13:40409335:C:A
40409673	chr13:40409673:A:T
40409678	chr13:40409678:C:T
40410464	chr13:40410464:A:G
40410561	chr13:40410561:C:T
40410775	chr13:40410775:A:G
40411039	chr13:40411039:G:A
40411221	chr13:40411221:G:A
40411349	chr13:40411349:C:T
40411467	chr13:40411467:A:T
40411650	chr13:40411650:A:T
40411660	chr13:40411660:C:T
40412511	chr13:40412511:T:C
40412634	chr13:40412634:A:T
40412663	chr13:40412663:C:A
40412908	chr13:40412908:A:T
40412914	chr13:40412914:G:A
40413053	chr13:40413053:A:G
40413748	chr13:40413748:C:G
40413910	chr13:40413910:G:A
40414162	chr13:40414162:T:C
40414217	chr13:40414217:T:C
40414250	chr13:40414250:C:T
40414616	chr13:40414616:C:T
40414716	chr13:40414716:A:T
40415188	chr13:40415188:C:T
40415239	chr13:40415239:T:C
40415241	chr13:40415241:C:T
40415323	chr13:40415323:T:C
40415371	chr13:40415371:A:C
40415461	chr13:40415461:T:C
40415537	chr13:40415537:C:T
40415610	chr13:40415610:T:A
40415674	chr13:40415674:G:A
40415766	chr13:40415766:C:T
40415883	chr13:40415883:T:C
40416004	chr13:40416004:C:T
40416033	chr13:40416033:A:C
40416189	chr13:40416189:T:C
40416483	chr13:40416483:C:A
40416710	chr13:40416710:A:G
40416767	chr13:40416767:G:C
40416804	chr13:40416804:A:G
40417003	chr13:40417003:A:G
40417155	chr13:40417155:G:A
40417166	chr13:40417166:G:A
40417222	chr13:40417222:A:G
40417273	chr13:40417273:C:T
40417311	chr13:40417311:T:C
40417407	chr13:40417407:A:G
40417685	chr13:40417685:C:T
40418126	chr13:40418126:C:T
40418361	chr13:40418361:G:A
40418459	chr13:40418459:C:T
40418559	chr13:40418559:A:G
40418983	chr13:40418983:C:T
40419258	chr13:40419258:G:C
40419296	chr13:40419296:G:A
40419339	chr13:40419339:C:T
40419389	chr13:40419389:G:A
40419465	chr13:40419465:G:T
40419582	chr13:40419582:C:T
40419785	chr13:40419785:T:C
40419795	chr13:40419795:C:T
40420148	chr13:40420148:G:C
40420184	chr13:40420184:C:T
40420240	chr13:40420240:C:T
40420380	chr13:40420380:T:C
40420555	chr13:40420555:G:A
40420634	chr13:40420634:A:G
40420687	chr13:40420687:A:G
40420852	chr13:40420852:C:T
40420863	chr13:40420863:G:T
40420873	chr13:40420873:A:G
40421140	chr13:40421140:A:G
40421206	chr13:40421206:G:T
40421614	chr13:40421614:G:A
40421775	chr13:40421775:G:T
40421930	chr13:40421930:G:A
40422053	chr13:40422053:T:C
40422119	chr13:40422119:T:C
40422162	chr13:40422162:T:G
40422679	chr13:40422679:T:G
40422989	chr13:40422989:C:T
40423446	chr13:40423446:C:T
40423727	chr13:40423727:A:G
40423758	chr13:40423758:T:A
40423774	chr13:40423774:C:T
40423779	chr13:40423779:T:TA
40424104	chr13:40424104:C:T
40424114	chr13:40424114:T:C
40424293	chr13:40424293:T:G
40424677	chr13:40424677:T:C
40424978	chr13:40424978:A:T
40424979	chr13:40424979:T:C
40425211	chr13:40425211:G:A
40425424	chr13:40425424:C:A
40426004	chr13:40426004:G:A
40426017	chr13:40426017:G:A
40426227	chr13:40426227:G:A
40426463	chr13:40426463:TTCTTCAGAAGCTGAACTCTTAACC:T
40426621	chr13:40426621:G:A
40426764	chr13:40426764:T:C
40426872	chr13:40426872:C:T
40428072	chr13:40428072:G:A
40428139	chr13:40428139:A:G
40428793	chr13:40428793:T:A
40428885	chr13:40428885:C:T
40429063	chr13:40429063:C:T
40429911	chr13:40429911:C:T
40430170	chr13:40430170:G:A
40430449	chr13:40430449:G:A
40430587	chr13:40430587:C:T
40430696	chr13:40430696:G:A
40431164	chr13:40431164:C:A
40431318	chr13:40431318:C:T
40431408	chr13:40431408:G:A
40432361	chr13:40432361:T:C
40432626	chr13:40432626:C:T
40433246	chr13:40433246:T:C
40433333	chr13:40433333:G:A
40433376	chr13:40433376:T:C
40433504	chr13:40433504:G:A
40433551	chr13:40433551:G:A
40433560	chr13:40433560:A:G
40433671	chr13:40433671:G:A
40433799	chr13:40433799:C:T
40433994	chr13:40433994:C:T
40434086	chr13:40434086:T:A
40434130	chr13:40434130:T:C
40434292	chr13:40434292:G:A
40434614	chr13:40434614:C:T
40435146	chr13:40435146:G:T
40435381	chr13:40435381:A:G
40435559	chr13:40435559:A:C
40435917	chr13:40435917:A:T
40436371	chr13:40436371:T:C
40437729	chr13:40437729:T:A
40438024	chr13:40438024:T:C
40438435	chr13:40438435:G:A
40438446	chr13:40438446:T:A
40438803	chr13:40438803:T:C
40439076	chr13:40439076:C:T
40439724	chr13:40439724:G:A
40439840	chr13:40439840:T:C
40439856	chr13:40439856:A:AT
40439928	chr13:40439928:G:A
40439960	chr13:40439960:A:G
40440850	chr13:40440850:C:T
40441165	chr13:40441165:C:T
40441506	chr13:40441506:G:A
40441588	chr13:40441588:A:T
40442683	chr13:40442683:G:A
40442776	chr13:40442776:TG:T
40443000	chr13:40443000:C:T
40443851	chr13:40443851:A:G
40443913	chr13:40443913:C:G
40444555	chr13:40444555:C:T
40444590	chr13:40444590:G:A
40444752	chr13:40444752:A:G
40444823	chr13:40444823:AT:A
40444885	chr13:40444885:T:C
40445028	chr13:40445028:A:C
40445064	chr13:40445064:A:G
40445241	chr13:40445241:T:C
40445372	chr13:40445372:G:A
40446030	chr13:40446030:G:A
40446631	chr13:40446631:G:A
40446740	chr13:40446740:T:C
40446909	chr13:40446909:C:T
40446935	chr13:40446935:T:G
40447031	chr13:40447031:C:G
40447203	chr13:40447203:A:G
40447330	chr13:40447330:A:G
40447358	chr13:40447358:GGAA:G
40447369	chr13:40447369:AG:A
40447764	chr13:40447764:G:A
40447822	chr13:40447822:TCTTTTTCCATCTTTATCGTTTCACAA:T
40447986	chr13:40447986:T:C
40448919	chr13:40448919:G:A
40448930	chr13:40448930:A:G
40449042	chr13:40449042:G:A
40449480	chr13:40449480:A:C
40449738	chr13:40449738:C:T
40450231	chr13:40450231:A:C
40450358	chr13:40450358:A:T
40450631	chr13:40450631:A:G
40450642	chr13:40450642:G:A
40451047	chr13:40451047:A:G
40451259	chr13:40451259:A:C
40451794	chr13:40451794:T:A
40452145	chr13:40452145:A:C
40452675	chr13:40452675:G:A
40452684	chr13:40452684:G:C
40453077	chr13:40453077:G:A
40453366	chr13:40453366:A:C
40453458	chr13:40453458:T:G
40453473	chr13:40453473:C:A
40453708	chr13:40453708:T:A
40454198	chr13:40454198:C:T
40454634	chr13:40454634:G:T
40455375	chr13:40455375:TCAAA:T
40455389	chr13:40455389:C:T
40455397	chr13:40455397:T:C
40455785	chr13:40455785:A:C
40455924	chr13:40455924:AACT:A
40455962	chr13:40455962:A:G
40456153	chr13:40456153:A:G
40456204	chr13:40456204:C:A
40456479	chr13:40456479:CAGA:C
40456860	chr13:40456860:G:C
40456973	chr13:40456973:A:G
40457089	chr13:40457089:G:A
40457226	chr13:40457226:G:A
40457279	chr13:40457279:G:A
40457302	chr13:40457302:C:T
40457672	chr13:40457672:T:C
40458259	chr13:40458259:T:C
40458295	chr13:40458295:G:C
40458322	chr13:40458322:C:T
40458716	chr13:40458716:C:G
40458877	chr13:40458877:G:A
40458938	chr13:40458938:G:A
40459048	chr13:40459048:A:G
40459621	chr13:40459621:T:A
40459734	chr13:40459734:T:C
40459874	chr13:40459874:A:T
40459985	chr13:40459985:C:T
40460120	chr13:40460120:A:G
40460519	chr13:40460519:T:C
40460536	chr13:40460536:T:C
40460540	chr13:40460540:T:C
40460925	chr13:40460925:G:A
40460977	chr13:40460977:T:G
40461103	chr13:40461103:C:T
40461212	chr13:40461212:G:A
40461324	chr13:40461324:T:C
40461639	chr13:40461639:T:C
40461748	chr13:40461748:T:C
40461762	chr13:40461762:C:A
40462048	chr13:40462048:G:C
40462153	chr13:40462153:A:G
40462624	chr13:40462624:C:G
40462630	chr13:40462630:G:A
40462953	chr13:40462953:T:C
40462999	chr13:40462999:G:A
40463009	chr13:40463009:C:T
40463172	chr13:40463172:A:G
40463244	chr13:40463244:G:A
40463245	chr13:40463245:G:A
40463294	chr13:40463294:A:C
40463296	chr13:40463296:T:C
40463768	chr13:40463768:C:T
40463836	chr13:40463836:C:G
40464315	chr13:40464315:A:G
40464551	chr13:40464551:C:T
40464608	chr13:40464608:T:C
40465049	chr13:40465049:T:G
40465207	chr13:40465207:G:T
40465238	chr13:40465238:A:G
40465613	chr13:40465613:G:A
40465707	chr13:40465707:G:A
40465840	chr13:40465840:C:T
40466109	chr13:40466109:G:A
40466117	chr13:40466117:C:A
40466379	chr13:40466379:G:A
40466411	chr13:40466411:T:C
40466468	chr13:40466468:G:A
40466472	chr13:40466472:G:A
40466506	chr13:40466506:C:T
40466551	chr13:40466551:C:G
40466562	chr13:40466562:A:G
40466825	chr13:40466825:T:TAACA
40466841	chr13:40466841:A:G
40467011	chr13:40467011:T:A
40467018	chr13:40467018:G:A
40467388	chr13:40467388:G:A
40467478	chr13:40467478:G:A
40467750	chr13:40467750:A:G
40467857	chr13:40467857:T:C
40468355	chr13:40468355:C:T
40468611	chr13:40468611:CATCT:C
40469111	chr13:40469111:C:T
40469301	chr13:40469301:C:T
40469309	chr13:40469309:C:G
40469421	chr13:40469421:C:T
40469599	chr13:40469599:G:A
40469612	chr13:40469612:C:T
40469768	chr13:40469768:C:T
40469991	chr13:40469991:C:T
40470084	chr13:40470084:C:T
40470166	chr13:40470166:T:C
40470203	chr13:40470203:C:T
40470499	chr13:40470499:C:T
40470622	chr13:40470622:A:G
40470921	chr13:40470921:C:A
40471155	chr13:40471155:T:G
40471194	chr13:40471194:C:T
40471233	chr13:40471233:G:A
40471603	chr13:40471603:C:T
40472008	chr13:40472008:A:T
40472111	chr13:40472111:G:A
40472150	chr13:40472150:G:A
40472171	chr13:40472171:G:A
40472186	chr13:40472186:T:C
40472406	chr13:40472406:A:G
40472634	chr13:40472634:G:T
40472931	chr13:40472931:G:A
40473607	chr13:40473607:C:T
40473881	chr13:40473881:C:T
40474078	chr13:40474078:A:G
40474159	chr13:40474159:A:G
40475054	chr13:40475054:A:T
40475578	chr13:40475578:C:T
40475772	chr13:40475772:C:T
40475883	chr13:40475883:C:T
40476594	chr13:40476594:G:A
40476618	chr13:40476618:C:T
40477248	chr13:40477248:A:C
40477781	chr13:40477781:C:T
40478320	chr13:40478320:C:T
40478445	chr13:40478445:A:G
40478491	chr13:40478491:AG:A
40478571	chr13:40478571:G:T
40478677	chr13:40478677:G:A
40478970	chr13:40478970:G:A
40479644	chr13:40479644:G:A
40479763	chr13:40479763:T:C
40480642	chr13:40480642:G:T
40480962	chr13:40480962:C:T
40481391	chr13:40481391:A:ACT
40481795	chr13:40481795:C:A
40482327	chr13:40482327:C:T
40482893	chr13:40482893:C:T
40482904	chr13:40482904:G:A
40483187	chr13:40483187:G:C
40483276	chr13:40483276:T:C
40483970	chr13:40483970:G:A
40484109	chr13:40484109:G:A
40484192	chr13:40484192:C:T
40484202	chr13:40484202:T:G
40484502	chr13:40484502:C:T
40484560	chr13:40484560:C:T
40485321	chr13:40485321:G:T
40485391	chr13:40485391:C:A
40485425	chr13:40485425:C:T
40485466	chr13:40485466:CT:C
40485469	chr13:40485469:A:G
40486242	chr13:40486242:T:C
40486306	chr13:40486306:TC:T
40486475	chr13:40486475:G:A
40486527	chr13:40486527:C:A
40486554	chr13:40486554:C:T
40486622	chr13:40486622:G:A
40486875	chr13:40486875:A:G
40486943	chr13:40486943:C:T
40487691	chr13:40487691:T:C
40488853	chr13:40488853:C:T
40489126	chr13:40489126:C:A
40489349	chr13:40489349:A:T
40489456	chr13:40489456:G:A
40489459	chr13:40489459:C:T
40489552	chr13:40489552:A:T
40489656	chr13:40489656:A:G
40489920	chr13:40489920:C:T
40491082	chr13:40491082:G:T
40491258	chr13:40491258:C:T
40491476	chr13:40491476:C:A
40491822	chr13:40491822:AC:A
40492121	chr13:40492121:C:T
40492280	chr13:40492280:C:T
40492476	chr13:40492476:C:T
40492535	chr13:40492535:G:A
40492710	chr13:40492710:A:G
40492865	chr13:40492865:A:G
40492982	chr13:40492982:C:T
40493008	chr13:40493008:G:T
40493042	chr13:40493042:G:A
40493515	chr13:40493515:A:G
40493853	chr13:40493853:C:T
40493928	chr13:40493928:G:A
40493948	chr13:40493948:G:A
40494512	chr13:40494512:C:T
40495023	chr13:40495023:A:G
40495282	chr13:40495282:A:G
40495525	chr13:40495525:T:C
40495916	chr13:40495916:G:A
40496004	chr13:40496004:C:T
40496260	chr13:40496260:T:G
40496343	chr13:40496343:C:T
40496368	chr13:40496368:T:C
40496763	chr13:40496763:C:T
40496819	chr13:40496819:C:G
40496975	chr13:40496975:A:G
40496989	chr13:40496989:C:G
40497037	chr13:40497037:G:A
40497054	chr13:40497054:A:G
40497137	chr13:40497137:T:C
40497193	chr13:40497193:C:T
40497258	chr13:40497258:G:A
40497376	chr13:40497376:G:A
40497720	chr13:40497720:A:G
40498335	chr13:40498335:A:G
40498364	chr13:40498364:C:T
40498655	chr13:40498655:C:G
40498665	chr13:40498665:C:T
40499289	chr13:40499289:A:T
40499336	chr13:40499336:T:C
40499357	chr13:40499357:C:T
40499770	chr13:40499770:A:G
40500087	chr13:40500087:A:G
40500131	chr13:40500131:G:A
40500329	chr13:40500329:G:A
40500385	chr13:40500385:C:T
40500420	chr13:40500420:G:A
40500854	chr13:40500854:G:C
40500905	chr13:40500905:C:A
40501904	chr13:40501904:T:A
40502039	chr13:40502039:A:C
40502273	chr13:40502273:A:G
40503245	chr13:40503245:A:G
40503911	chr13:40503911:A:G
40503945	chr13:40503945:C:A
40504531	chr13:40504531:C:A
40504656	chr13:40504656:T:A
40505094	chr13:40505094:T:G
40505176	chr13:40505176:G:A
40505511	chr13:40505511:T:C
40505536	chr13:40505536:G:T
40506204	chr13:40506204:C:T
40506405	chr13:40506405:T:C
40506666	chr13:40506666:A:G
40506803	chr13:40506803:G:A
40506997	chr13:40506997:A:G
40507173	chr13:40507173:A:G
40507208	chr13:40507208:G:A
40507273	chr13:40507273:C:T
40507504	chr13:40507504:T:A
40507530	chr13:40507530:T:C
40507861	chr13:40507861:G:A
40509391	chr13:40509391:G:C
40509435	chr13:40509435:A:T
40510104	chr13:40510104:A:G
40510516	chr13:40510516:G:A
40510539	chr13:40510539:C:A
40510587	chr13:40510587:G:A
40511386	chr13:40511386:A:G
40511420	chr13:40511420:C:T
40511689	chr13:40511689:C:T
40511953	chr13:40511953:G:C
40511971	chr13:40511971:G:A
40512495	chr13:40512495:A:T
40512504	chr13:40512504:C:T
40513251	chr13:40513251:T:C
40513375	chr13:40513375:A:G
40513671	chr13:40513671:T:A
40513935	chr13:40513935:T:C
40514110	chr13:40514110:A:G
40514355	chr13:40514355:A:G
40514445	chr13:40514445:G:T
40514554	chr13:40514554:G:A
40515805	chr13:40515805:AT:A
40516471	chr13:40516471:G:A
40516488	chr13:40516488:T:C
40516855	chr13:40516855:G:C
40516904	chr13:40516904:G:A
40517123	chr13:40517123:G:A
40517172	chr13:40517172:T:C
40517305	chr13:40517305:T:C
40517352	chr13:40517352:G:A
40517372	chr13:40517372:A:C
40517842	chr13:40517842:AATTTAAACTT:A
40518521	chr13:40518521:G:A
40518666	chr13:40518666:G:C
40519287	chr13:40519287:G:T
40519827	chr13:40519827:C:T
40519936	chr13:40519936:C:T
40520075	chr13:40520075:CT:C
40520368	chr13:40520368:T:C
40520378	chr13:40520378:TGC:T
40520511	chr13:40520511:T:G
40520592	chr13:40520592:A:G
40520643	chr13:40520643:A:G
40520778	chr13:40520778:A:T
40520830	chr13:40520830:C:T
40521056	chr13:40521056:C:T
40522771	chr13:40522771:C:T
40522782	chr13:40522782:G:A
40522830	chr13:40522830:T:C
40522899	chr13:40522899:A:T
40523241	chr13:40523241:T:C
40523440	chr13:40523440:G:A
40523534	chr13:40523534:T:C
40524362	chr13:40524362:A:G
40524717	chr13:40524717:T:C
40524881	chr13:40524881:G:A
40525419	chr13:40525419:T:G
40525562	chr13:40525562:A:T
40525659	chr13:40525659:A:G
40525886	chr13:40525886:C:A
40525976	chr13:40525976:A:G
40526046	chr13:40526046:T:C
40526100	chr13:40526100:G:A
40526169	chr13:40526169:A:T
40526704	chr13:40526704:C:T
40527447	chr13:40527447:C:A
40527619	chr13:40527619:A:G
40527658	chr13:40527658:C:T
40527689	chr13:40527689:C:T
40527751	chr13:40527751:T:C
40527797	chr13:40527797:A:T
40527910	chr13:40527910:A:T
40528302	chr13:40528302:A:G
40529158	chr13:40529158:C:A
40529199	chr13:40529199:G:A
40529379	chr13:40529379:T:C
40529466	chr13:40529466:G:A
40529478	chr13:40529478:G:A
40529652	chr13:40529652:A:G
40529666	chr13:40529666:C:T
40529702	chr13:40529702:G:A
40529770	chr13:40529770:C:T
40529887	chr13:40529887:C:T
40529888	chr13:40529888:G:A
40530236	chr13:40530236:A:C
40530281	chr13:40530281:G:A
40530315	chr13:40530315:T:C
40530535	chr13:40530535:T:C
40530603	chr13:40530603:A:G
40530717	chr13:40530717:G:A
40530745	chr13:40530745:A:T
40531194	chr13:40531194:A:G
40531250	chr13:40531250:G:A
40531321	chr13:40531321:A:C
40531510	chr13:40531510:A:G
40531627	chr13:40531627:C:CT
40531643	chr13:40531643:G:A
40531650	chr13:40531650:G:T
40531793	chr13:40531793:A:C
40531936	chr13:40531936:G:A
40532316	chr13:40532316:C:T
40532908	chr13:40532908:T:C
40533093	chr13:40533093:G:T
40534189	chr13:40534189:C:T
40534298	chr13:40534298:G:A
40534473	chr13:40534473:G:A
40534597	chr13:40534597:A:G
40534903	chr13:40534903:C:T
40535040	chr13:40535040:T:C
40535044	chr13:40535044:A:G
40535151	chr13:40535151:T:C
40535292	chr13:40535292:A:C
40536133	chr13:40536133:T:C
40536656	chr13:40536656:C:T
40536747	chr13:40536747:C:T
40536785	chr13:40536785:C:T
40536790	chr13:40536790:C:T
40536965	chr13:40536965:G:A
40537775	chr13:40537775:G:A
40538188	chr13:40538188:G:T
40538371	chr13:40538371:C:T
40538712	chr13:40538712:G:A
40539042	chr13:40539042:T:C
40539049	chr13:40539049:C:A
40539431	chr13:40539431:C:T
40539967	chr13:40539967:G:A
40540435	chr13:40540435:C:T
40540452	chr13:40540452:G:A
40540878	chr13:40540878:G:A
40541112	chr13:40541112:C:A
40541401	chr13:40541401:C:A
40541449	chr13:40541449:A:C
40541641	chr13:40541641:G:A
40541673	chr13:40541673:G:A
40542115	chr13:40542115:G:A
40542120	chr13:40542120:G:A
40543181	chr13:40543181:C:T
40543791	chr13:40543791:G:A
40544530	chr13:40544530:G:A
40545064	chr13:40545064:A:G
40545094	chr13:40545094:A:G
40545263	chr13:40545263:T:C
40545314	chr13:40545314:C:T
40545329	chr13:40545329:G:A
40545463	chr13:40545463:T:C
40545810	chr13:40545810:C:G
40545973	chr13:40545973:A:G
40546620	chr13:40546620:C:G
40546965	chr13:40546965:A:C
40547516	chr13:40547516:T:A
40547688	chr13:40547688:G:A
40547909	chr13:40547909:T:C
40548510	chr13:40548510:A:G
40548613	chr13:40548613:C:T
40550515	chr13:40550515:C:T
40550820	chr13:40550820:C:T
40550864	chr13:40550864:T:C
40551452	chr13:40551452:G:A
40551499	chr13:40551499:C:T
40553481	chr13:40553481:G:A
40553948	chr13:40553948:A:G
40554292	chr13:40554292:C:T
40554847	chr13:40554847:G:GT
40555501	chr13:40555501:T:C
40555595	chr13:40555595:A:G
40557795	chr13:40557795:C:T
40557920	chr13:40557920:A:G
40558012	chr13:40558012:C:A
40558878	chr13:40558878:T:C
40558943	chr13:40558943:A:G
40560901	chr13:40560901:T:C
40561848	chr13:40561848:A:G
40562524	chr13:40562524:G:A
40563883	chr13:40563883:T:C
40563916	chr13:40563916:T:C
40564252	chr13:40564252:C:T
40564275	chr13:40564275:T:G
40564313	chr13:40564313:T:A
40564801	chr13:40564801:TCTC:T
40565196	chr13:40565196:C:A
40565575	chr13:40565575:T:C
40565740	chr13:40565740:G:A
40565907	chr13:40565907:T:A
40566345	chr13:40566345:C:T
40566482	chr13:40566482:G:A
40567749	chr13:40567749:C:G
40567861	chr13:40567861:G:A
40567955	chr13:40567955:A:G
40568086	chr13:40568086:C:T
40568158	chr13:40568158:C:T
40568357	chr13:40568357:G:A
40569100	chr13:40569100:A:G
40569488	chr13:40569488:T:C
40569583	chr13:40569583:C:T
40569799	chr13:40569799:T:C
40570370	chr13:40570370:G:A
40570395	chr13:40570395:AG:A
40570645	chr13:40570645:C:T
40570787	chr13:40570787:A:G
40570817	chr13:40570817:G:A
40571074	chr13:40571074:C:A
40571378	chr13:40571378:A:G
40571688	chr13:40571688:C:A
40571945	chr13:40571945:T:C
40572164	chr13:40572164:T:C
40572273	chr13:40572273:C:T
40572780	chr13:40572780:G:A
40573031	chr13:40573031:TG:T
40573933	chr13:40573933:A:T
40574216	chr13:40574216:T:C
40575208	chr13:40575208:T:G
40575727	chr13:40575727:T:C
40576074	chr13:40576074:G:A
40576368	chr13:40576368:A:C
40576459	chr13:40576459:G:A
40576997	chr13:40576997:A:G
40577260	chr13:40577260:G:A
40577360	chr13:40577360:C:T
40577436	chr13:40577436:ACT:A
40579088	chr13:40579088:C:T
40579448	chr13:40579448:A:G
40580341	chr13:40580341:C:G
40580655	chr13:40580655:G:A
40581773	chr13:40581773:A:T
40582051	chr13:40582051:T:C
40582571	chr13:40582571:C:T
40582773	chr13:40582773:C:T
40582801	chr13:40582801:G:A
40583235	chr13:40583235:G:A
40584702	chr13:40584702:A:G
40585136	chr13:40585136:A:T
40585914	chr13:40585914:C:G
40586133	chr13:40586133:T:C
40586574	chr13:40586574:G:C
40586907	chr13:40586907:T:C
40587633	chr13:40587633:G:A
40587736	chr13:40587736:C:T
40587842	chr13:40587842:C:G
40588088	chr13:40588088:C:T
40588356	chr13:40588356:T:A
40588495	chr13:40588495:T:A
40588806	chr13:40588806:TAA:T
40589186	chr13:40589186:A:G
40589236	chr13:40589236:A:G
40591602	chr13:40591602:C:T
40591927	chr13:40591927:G:A
40592353	chr13:40592353:C:A
40593539	chr13:40593539:A:C
40593599	chr13:40593599:T:C
40593766	chr13:40593766:A:C
40595248	chr13:40595248:G:A
40595255	chr13:40595255:A:G
40595429	chr13:40595429:A:G
40595488	chr13:40595488:A:G
40595745	chr13:40595745:A:C
40596003	chr13:40596003:C:T
40596548	chr13:40596548:C:G
40597193	chr13:40597193:CT:C
40597474	chr13:40597474:C:T
40597815	chr13:40597815:G:C
40598231	chr13:40598231:A:G
40598676	chr13:40598676:T:C
40599271	chr13:40599271:G:C
40599296	chr13:40599296:A:G
40599544	chr13:40599544:T:C
40599549	chr13:40599549:G:A
40600012	chr13:40600012:C:T
40600087	chr13:40600087:G:A
40600094	chr13:40600094:A:G
40600367	chr13:40600367:G:A
40600377	chr13:40600377:A:G
40600397	chr13:40600397:C:T
40600519	chr13:40600519:C:T
40600843	chr13:40600843:T:C
40601693	chr13:40601693:G:C
40602313	chr13:40602313:G:A
40602787	chr13:40602787:G:C
40602928	chr13:40602928:A:G
40603122	chr13:40603122:G:T
40604687	chr13:40604687:C:T
40605184	chr13:40605184:G:A
40605443	chr13:40605443:C:G
40605613	chr13:40605613:C:T
40606457	chr13:40606457:G:A
40607279	chr13:40607279:G:T
40608033	chr13:40608033:CA:C
40608684	chr13:40608684:C:T
40608913	chr13:40608913:A:G
40609579	chr13:40609579:G:A
40609941	chr13:40609941:C:G
40610221	chr13:40610221:A:T
40611172	chr13:40611172:G:A
40612245	chr13:40612245:C:T
40612364	chr13:40612364:G:A
40612507	chr13:40612507:T:G
40613032	chr13:40613032:G:A
40613242	chr13:40613242:T:G
40613359	chr13:40613359:C:T
40613504	chr13:40613504:T:C
40613924	chr13:40613924:G:A
40614115	chr13:40614115:A:G
40614155	chr13:40614155:A:G
40614158	chr13:40614158:A:G
40614649	chr13:40614649:C:A
40615564	chr13:40615564:CAT:C
40616655	chr13:40616655:T:C
40617226	chr13:40617226:A:G
40617640	chr13:40617640:A:G
40618012	chr13:40618012:G:A
40618508	chr13:40618508:G:A
40618854	chr13:40618854:C:A
40619338	chr13:40619338:C:T
40620167	chr13:40620167:G:A
40620647	chr13:40620647:C:T
40621146	chr13:40621146:G:A
40621274	chr13:40621274:G:A
40621368	chr13:40621368:C:T
40621413	chr13:40621413:C:T
40621467	chr13:40621467:T:C
40621517	chr13:40621517:T:C
40621855	chr13:40621855:T:C
40621869	chr13:40621869:T:G
40621873	chr13:40621873:A:G
40621879	chr13:40621879:C:T
40621993	chr13:40621993:C:T
40622270	chr13:40622270:C:T
40622406	chr13:40622406:T:A
40622566	chr13:40622566:C:A
40622740	chr13:40622740:T:C
40623124	chr13:40623124:A:T
40623718	chr13:40623718:GTTCT:G
40624061	chr13:40624061:A:C
40624698	chr13:40624698:G:A
40624779	chr13:40624779:C:T
40625284	chr13:40625284:G:A
40625350	chr13:40625350:A:C
40625394	chr13:40625394:A:G
40625560	chr13:40625560:G:A
40627496	chr13:40627496:G:A
40627597	chr13:40627597:C:T
40628247	chr13:40628247:G:A
40628811	chr13:40628811:T:C
40629228	chr13:40629228:C:T
40629324	chr13:40629324:T:C
40629768	chr13:40629768:C:T
40629878	chr13:40629878:T:C
40630105	chr13:40630105:A:G
40630109	chr13:40630109:G:A
40630417	chr13:40630417:G:A
40631152	chr13:40631152:G:A
40631162	chr13:40631162:C:T
40631761	chr13:40631761:A:G
40632161	chr13:40632161:C:T
40632475	chr13:40632475:T:C
40632735	chr13:40632735:G:C
40633021	chr13:40633021:T:C
40633185	chr13:40633185:C:T
40633430	chr13:40633430:A:G
40633926	chr13:40633926:G:C
40634470	chr13:40634470:A:C
40634581	chr13:40634581:G:A
40635099	chr13:40635099:A:G
40635269	chr13:40635269:A:G
40635814	chr13:40635814:G:A
40635904	chr13:40635904:G:A
40636387	chr13:40636387:G:A
40636741	chr13:40636741:C:T
40637289	chr13:40637289:A:G
40637646	chr13:40637646:C:T
40638088	chr13:40638088:T:C
40638367	chr13:40638367:G:T
40638425	chr13:40638425:C:T
40638595	chr13:40638595:A:C
40638812	chr13:40638812:T:C
40638922	chr13:40638922:G:A
40638960	chr13:40638960:A:C
40638961	chr13:40638961:A:G
40640672	chr13:40640672:TA:T
40641119	chr13:40641119:A:T
40641543	chr13:40641543:T:G
40641559	chr13:40641559:C:T
40641629	chr13:40641629:A:G
40641665	chr13:40641665:G:T
40641835	chr13:40641835:A:G
40641915	chr13:40641915:G:A
40642300	chr13:40642300:C:A
40642397	chr13:40642397:C:T
40642694	chr13:40642694:A:G
40643082	chr13:40643082:C:T
40643138	chr13:40643138:T:C
40643214	chr13:40643214:C:T
40643273	chr13:40643273:C:G
40643712	chr13:40643712:A:G
40643727	chr13:40643727:G:A
40643854	chr13:40643854:C:T
40643997	chr13:40643997:T:C
40644314	chr13:40644314:C:T
40644533	chr13:40644533:C:T
40644548	chr13:40644548:G:A
40644723	chr13:40644723:A:G
40644988	chr13:40644988:G:A
40645808	chr13:40645808:T:G
40645935	chr13:40645935:G:A
40646135	chr13:40646135:C:T
40646618	chr13:40646618:G:A
40646640	chr13:40646640:G:C
40647975	chr13:40647975:C:T
40648488	chr13:40648488:T:C
40650305	chr13:40650305:C:T
40650611	chr13:40650611:C:T
40650661	chr13:40650661:G:A
40650960	chr13:40650960:A:G
40651019	chr13:40651019:A:G
40651034	chr13:40651034:A:G
40651224	chr13:40651224:G:C
40651737	chr13:40651737:G:C
40653086	chr13:40653086:C:T
40653632	chr13:40653632:G:C
40654073	chr13:40654073:T:A
40654169	chr13:40654169:A:T
40654255	chr13:40654255:G:A
40655768	chr13:40655768:A:G
40655925	chr13:40655925:C:T
40655961	chr13:40655961:C:T
40656004	chr13:40656004:T:C
40657405	chr13:40657405:A:G
40658327	chr13:40658327:TG:T
40658372	chr13:40658372:T:C
40659208	chr13:40659208:G:A
40659638	chr13:40659638:T:G
40659768	chr13:40659768:T:C
40659865	chr13:40659865:T:C
40660260	chr13:40660260:T:C
40660349	chr13:40660349:T:C
40660626	chr13:40660626:G:A
40660843	chr13:40660843:G:A
40661028	chr13:40661028:A:C
40661076	chr13:40661076:C:T
40662270	chr13:40662270:G:A
40663179	chr13:40663179:CTTAA:C
40663202	chr13:40663202:C:T
40664210	chr13:40664210:T:C
40664287	chr13:40664287:G:A
40664334	chr13:40664334:G:A
40664646	chr13:40664646:C:G
40665041	chr13:40665041:A:C
40665405	chr13:40665405:C:T
40665969	chr13:40665969:C:T
40666266	chr13:40666266:G:A
40666299	chr13:40666299:G:A
40666471	chr13:40666471:G:A
40666621	chr13:40666621:G:A
40666869	chr13:40666869:C:T
40668573	chr13:40668573:C:T
40669321	chr13:40669321:T:C
40669523	chr13:40669523:G:A
40669763	chr13:40669763:A:G
40669889	chr13:40669889:C:G
40670160	chr13:40670160:G:T
40670186	chr13:40670186:T:G
40670272	chr13:40670272:A:T
40670321	chr13:40670321:T:C
40670942	chr13:40670942:C:T
40671007	chr13:40671007:G:A
40671025	chr13:40671025:T:C
40672144	chr13:40672144:T:C
40672239	chr13:40672239:C:T
40672621	chr13:40672621:G:A
40673616	chr13:40673616:G:A
40673889	chr13:40673889:T:C
40673900	chr13:40673900:T:C
40674561	chr13:40674561:C:T
40674726	chr13:40674726:G:A
40674903	chr13:40674903:A:G
40675585	chr13:40675585:T:C
40675836	chr13:40675836:G:A
40675976	chr13:40675976:C:T
40676505	chr13:40676505:G:A
40676648	chr13:40676648:G:C
40677222	chr13:40677222:T:G
40677399	chr13:40677399:T:C
40677585	chr13:40677585:C:CT
40677919	chr13:40677919:G:A
40678045	chr13:40678045:G:A
40678128	chr13:40678128:T:C
40678255	chr13:40678255:T:A
40678392	chr13:40678392:G:A
40678509	chr13:40678509:G:A
40678537	chr13:40678537:C:T
40679432	chr13:40679432:T:C
40679627	chr13:40679627:T:C
40679821	chr13:40679821:A:T
40679967	chr13:40679967:C:A
40680098	chr13:40680098:C:G
40680390	chr13:40680390:C:T
40681197	chr13:40681197:C:A
40681286	chr13:40681286:A:G
40681634	chr13:40681634:C:T
40681636	chr13:40681636:C:T
40681646	chr13:40681646:A:C
40681766	chr13:40681766:G:T
40681767	chr13:40681767:A:T
40682223	chr13:40682223:A:G
40682382	chr13:40682382:G:A
40682859	chr13:40682859:G:A
40682890	chr13:40682890:A:C
40682948	chr13:40682948:C:G
40683234	chr13:40683234:A:G
40683268	chr13:40683268:T:C
40683281	chr13:40683281:C:A
40683636	chr13:40683636:C:T
40683674	chr13:40683674:C:T
40683927	chr13:40683927:A:G
40684507	chr13:40684507:T:TG
40685105	chr13:40685105:G:A
40685717	chr13:40685717:C:T
40685775	chr13:40685775:C:T
40686724	chr13:40686724:T:G
40686882	chr13:40686882:C:T
40686989	chr13:40686989:C:G
40687052	chr13:40687052:T:C
40687279	chr13:40687279:C:T
40688245	chr13:40688245:G:A
40688372	chr13:40688372:C:T
40689824	chr13:40689824:C:T
40689917	chr13:40689917:T:C
40690472	chr13:40690472:G:A
40690846	chr13:40690846:C:T
40691253	chr13:40691253:A:T
40691332	chr13:40691332:C:T
40691843	chr13:40691843:C:A
40691846	chr13:40691846:T:A
40692472	chr13:40692472:A:G
40692546	chr13:40692546:A:C
40692721	chr13:40692721:G:A
40693434	chr13:40693434:C:T
40693870	chr13:40693870:G:C
40693950	chr13:40693950:A:G
40694037	chr13:40694037:T:G
40694192	chr13:40694192:G:A
40694458	chr13:40694458:C:T
40694687	chr13:40694687:T:A
40694788	chr13:40694788:T:C
40695138	chr13:40695138:C:T
40695277	chr13:40695277:AG:A
40695520	chr13:40695520:G:A
40695858	chr13:40695858:A:G
40695905	chr13:40695905:A:G
40695944	chr13:40695944:A:G
40696395	chr13:40696395:T:C
40696481	chr13:40696481:C:T
40696842	chr13:40696842:T:C
40697325	chr13:40697325:T:C
40697465	chr13:40697465:C:T
40697471	chr13:40697471:C:T
40697540	chr13:40697540:A:T
40697628	chr13:40697628:G:A
40697742	chr13:40697742:T:G
40697972	chr13:40697972:G:A
40698184	chr13:40698184:G:T
40698256	chr13:40698256:G:A
40698696	chr13:40698696:AAG:A
40699070	chr13:40699070:T:C
40699345	chr13:40699345:C:T
40699354	chr13:40699354:T:C
40699382	chr13:40699382:C:T
40699489	chr13:40699489:G:A
40699523	chr13:40699523:G:C
40699845	chr13:40699845:G:T
40700529	chr13:40700529:A:G
40701183	chr13:40701183:T:C
40701488	chr13:40701488:C:T
40701590	chr13:40701590:T:C
40702417	chr13:40702417:T:C
40702697	chr13:40702697:G:A
40702935	chr13:40702935:T:C
40703185	chr13:40703185:G:A
40703334	chr13:40703334:A:T
40703600	chr13:40703600:G:T
40703658	chr13:40703658:C:G
40704274	chr13:40704274:G:A
40704332	chr13:40704332:G:A
40704746	chr13:40704746:A:G
40704946	chr13:40704946:G:GTC
40705078	chr13:40705078:C:T
40705166	chr13:40705166:C:T
40705352	chr13:40705352:C:T
40705490	chr13:40705490:A:G
40705627	chr13:40705627:T:TA
40705678	chr13:40705678:A:G
40705711	chr13:40705711:C:A
40705718	chr13:40705718:C:T
40705817	chr13:40705817:A:C
40705917	chr13:40705917:C:T
40706449	chr13:40706449:C:G
40706667	chr13:40706667:T:C
40706843	chr13:40706843:A:G
40706934	chr13:40706934:CCT:C
40707090	chr13:40707090:G:A
40707419	chr13:40707419:A:C
40707508	chr13:40707508:CAT:C
40707595	chr13:40707595:C:T
40708023	chr13:40708023:GT:G
40708215	chr13:40708215:A:G
40708943	chr13:40708943:G:A
40708959	chr13:40708959:A:G
40709287	chr13:40709287:T:G
40709962	chr13:40709962:T:A
40710057	chr13:40710057:G:T
40710200	chr13:40710200:G:C
40710349	chr13:40710349:G:T
40710402	chr13:40710402:G:A
40710641	chr13:40710641:A:G
40710832	chr13:40710832:G:A
40711041	chr13:40711041:C:T
40711097	chr13:40711097:A:AGTG
40711131	chr13:40711131:G:A
40711860	chr13:40711860:C:T
40711886	chr13:40711886:A:T
40711956	chr13:40711956:T:C
40711996	chr13:40711996:C:T
40712391	chr13:40712391:C:T
40712784	chr13:40712784:T:G
40713214	chr13:40713214:C:T
40713322	chr13:40713322:C:A
40713404	chr13:40713404:C:T
40713725	chr13:40713725:A:G
40713782	chr13:40713782:T:C
40713997	chr13:40713997:CT:C
40714031	chr13:40714031:A:C
40714175	chr13:40714175:C:T
40714974	chr13:40714974:G:A
40714983	chr13:40714983:A:C
40715028	chr13:40715028:T:C
40715030	chr13:40715030:G:A
40715507	chr13:40715507:A:G
40715833	chr13:40715833:T:C
40716043	chr13:40716043:C:T
40716392	chr13:40716392:C:T
40716474	chr13:40716474:T:C
40716603	chr13:40716603:A:G
40717104	chr13:40717104:A:T
40717570	chr13:40717570:A:G
40717658	chr13:40717658:A:T
40717796	chr13:40717796:G:A
40717958	chr13:40717958:A:G
40718023	chr13:40718023:C:T
40718357	chr13:40718357:G:A
40718445	chr13:40718445:T:A
40718467	chr13:40718467:T:C
40718916	chr13:40718916:A:G
40719248	chr13:40719248:T:C
40719385	chr13:40719385:C:T
40719387	chr13:40719387:C:T
40719568	chr13:40719568:C:T
40719621	chr13:40719621:G:A
40719638	chr13:40719638:T:C
40719814	chr13:40719814:C:T
40720148	chr13:40720148:G:A
40720385	chr13:40720385:T:C
40720798	chr13:40720798:G:A
40721025	chr13:40721025:G:A
40721154	chr13:40721154:A:T
40721341	chr13:40721341:T:C
40721470	chr13:40721470:CCAG:C
40721751	chr13:40721751:G:T
40721789	chr13:40721789:A:G
40722239	chr13:40722239:C:T
40722307	chr13:40722307:T:A
40722525	chr13:40722525:C:T
40723268	chr13:40723268:T:A
40723539	chr13:40723539:T:C
40723855	chr13:40723855:C:T
40723866	chr13:40723866:G:A
40723951	chr13:40723951:A:G
40723965	chr13:40723965:T:A
40724049	chr13:40724049:AGTTATTCACATT:A
40724054	chr13:40724054:T:C
40724349	chr13:40724349:A:C
40724486	chr13:40724486:G:T
40724489	chr13:40724489:A:G
40724492	chr13:40724492:T:G
40724663	chr13:40724663:C:T
40724826	chr13:40724826:A:C
40725353	chr13:40725353:T:C
40725404	chr13:40725404:A:G
40725461	chr13:40725461:G:A
40725462	chr13:40725462:T:A
40725551	chr13:40725551:T:C
40725562	chr13:40725562:T:C
40725626	chr13:40725626:A:G
40725666	chr13:40725666:T:C
40725744	chr13:40725744:T:C
40725946	chr13:40725946:C:T
40725980	chr13:40725980:G:T
40726587	chr13:40726587:T:C
40727128	chr13:40727128:C:T
40727203	chr13:40727203:G:A
40727278	chr13:40727278:C:T
40727388	chr13:40727388:G:A
40727480	chr13:40727480:A:T
40727968	chr13:40727968:G:A
40728011	chr13:40728011:C:G
40728321	chr13:40728321:A:G
40728336	chr13:40728336:T:G
40728558	chr13:40728558:A:T
40728639	chr13:40728639:T:G
40728777	chr13:40728777:G:A
40728985	chr13:40728985:AT:A
40729549	chr13:40729549:G:A
40729830	chr13:40729830:T:A
40730038	chr13:40730038:G:C
40730080	chr13:40730080:T:C
40730549	chr13:40730549:A:G
40730689	chr13:40730689:T:C
40731307	chr13:40731307:C:T
40731347	chr13:40731347:A:G
40731601	chr13:40731601:AAAAAG:A
40731942	chr13:40731942:C:T
40732698	chr13:40732698:A:G
40733245	chr13:40733245:C:A
40733304	chr13:40733304:C:A
40733994	chr13:40733994:C:T
40734165	chr13:40734165:T:A
40734288	chr13:40734288:C:T
40734648	chr13:40734648:C:A
40735087	chr13:40735087:G:A
40735278	chr13:40735278:C:G
40735320	chr13:40735320:A:T
40735342	chr13:40735342:T:C
40735401	chr13:40735401:A:G
40735424	chr13:40735424:C:T
40735927	chr13:40735927:T:C
40736228	chr13:40736228:A:G
40736406	chr13:40736406:G:A
40736455	chr13:40736455:A:G
40736544	chr13:40736544:AC:A
40736562	chr13:40736562:A:G
40737307	chr13:40737307:A:T
40737700	chr13:40737700:C:T
40737730	chr13:40737730:T:C
40737907	chr13:40737907:A:G
40738273	chr13:40738273:A:C
40738302	chr13:40738302:T:A
40738342	chr13:40738342:T:C
40738678	chr13:40738678:A:G
40738738	chr13:40738738:A:AC
40738999	chr13:40738999:T:G
40739042	chr13:40739042:T:C
40739055	chr13:40739055:A:G
40739633	chr13:40739633:C:T
40739939	chr13:40739939:G:A
40740045	chr13:40740045:C:T
40740431	chr13:40740431:A:C
40740949	chr13:40740949:A:T
40741244	chr13:40741244:C:A
40741298	chr13:40741298:A:T
40741675	chr13:40741675:T:C
40741859	chr13:40741859:C:T
40741862	chr13:40741862:T:G
40741957	chr13:40741957:A:G
40742014	chr13:40742014:C:T
40742228	chr13:40742228:G:A
40742377	chr13:40742377:GC:G
40742689	chr13:40742689:G:A
40743364	chr13:40743364:A:T
40743391	chr13:40743391:A:G
40743457	chr13:40743457:T:C
40743800	chr13:40743800:C:T
40743993	chr13:40743993:A:C
40744686	chr13:40744686:G:A
40744709	chr13:40744709:G:A
40744771	chr13:40744771:A:G
40744857	chr13:40744857:G:A
40744885	chr13:40744885:A:G
40744909	chr13:40744909:C:T
40746503	chr13:40746503:C:T
40746598	chr13:40746598:G:A
40747457	chr13:40747457:A:G
40747851	chr13:40747851:A:G
40748238	chr13:40748238:A:G
40748345	chr13:40748345:C:T
40748524	chr13:40748524:T:C
40748596	chr13:40748596:T:C
40748748	chr13:40748748:G:A
40748995	chr13:40748995:C:T
40749261	chr13:40749261:C:T
40750222	chr13:40750222:A:G
40750487	chr13:40750487:A:T
40750657	chr13:40750657:G:T
40752255	chr13:40752255:C:T
40752423	chr13:40752423:A:G
40752518	chr13:40752518:T:C
40752531	chr13:40752531:G:A
40752938	chr13:40752938:T:C
40753002	chr13:40753002:C:T
40753012	chr13:40753012:T:C
40753032	chr13:40753032:AAACT:A
40753120	chr13:40753120:T:C
40753165	chr13:40753165:C:T
40753342	chr13:40753342:C:T
40753688	chr13:40753688:CA:C
40753886	chr13:40753886:G:A
40753896	chr13:40753896:T:G
40755339	chr13:40755339:T:C
40755754	chr13:40755754:C:A
40755934	chr13:40755934:C:T
40756035	chr13:40756035:T:G
40756283	chr13:40756283:G:A
40756332	chr13:40756332:A:C
40756754	chr13:40756754:T:C
40756837	chr13:40756837:C:T
40757330	chr13:40757330:C:T
40757361	chr13:40757361:T:C
40758076	chr13:40758076:G:A
40758262	chr13:40758262:C:T
40758397	chr13:40758397:T:C
40758401	chr13:40758401:T:C
40758415	chr13:40758415:T:C
40758456	chr13:40758456:ATACT:A
40758597	chr13:40758597:C:A
40758686	chr13:40758686:T:C
40759960	chr13:40759960:G:A
40760191	chr13:40760191:G:A
40760281	chr13:40760281:T:C
40760317	chr13:40760317:C:T
40760356	chr13:40760356:T:C
40760751	chr13:40760751:T:C
40761003	chr13:40761003:G:A
40761005	chr13:40761005:T:G
40761583	chr13:40761583:T:C
40761623	chr13:40761623:A:AACTT
40761680	chr13:40761680:T:C
40762360	chr13:40762360:A:C
40762960	chr13:40762960:G:T
40764297	chr13:40764297:C:T
40764603	chr13:40764603:T:G
40764744	chr13:40764744:C:T
40765508	chr13:40765508:T:C
40765546	chr13:40765546:A:G
40766257	chr13:40766257:T:C
40766548	chr13:40766548:T:G
40766555	chr13:40766555:A:G
40766594	chr13:40766594:C:T
40766632	chr13:40766632:T:C
40767283	chr13:40767283:G:A
40767729	chr13:40767729:G:A
40768202	chr13:40768202:T:C
40768319	chr13:40768319:C:T
40768342	chr13:40768342:ACTTTAAGCTTAGCCCCCACCCCCCAACTAGGAGGGCACTGACCTCCAACAGGCATCACCCCGCTAAATCCCCTGGAAGT:A
40769035	chr13:40769035:T:A
40769250	chr13:40769250:C:T
40769776	chr13:40769776:TATC:T
40769921	chr13:40769921:C:A
40770116	chr13:40770116:G:A
40770900	chr13:40770900:C:T
40771315	chr13:40771315:C:T
40771681	chr13:40771681:T:C
40771917	chr13:40771917:G:C
40772384	chr13:40772384:C:A
40772840	chr13:40772840:A:C
40773155	chr13:40773155:T:C
40773381	chr13:40773381:A:G
40773401	chr13:40773401:G:A
40773728	chr13:40773728:A:G
40774180	chr13:40774180:G:A
40774340	chr13:40774340:A:G
40774388	chr13:40774388:G:A
40774662	chr13:40774662:A:G
40774775	chr13:40774775:A:G
40774832	chr13:40774832:G:A
40775149	chr13:40775149:G:A
40775470	chr13:40775470:A:G
40775608	chr13:40775608:A:C
40776245	chr13:40776245:G:A
40776359	chr13:40776359:C:T
40776410	chr13:40776410:G:A
40776698	chr13:40776698:G:A
40776803	chr13:40776803:G:C
40776843	chr13:40776843:G:A
40776896	chr13:40776896:C:T
40777065	chr13:40777065:G:T
40777401	chr13:40777401:A:C
40777611	chr13:40777611:T:C
40778645	chr13:40778645:G:A
40779161	chr13:40779161:G:A
40779313	chr13:40779313:ACTC:A
40779888	chr13:40779888:C:A
40780265	chr13:40780265:G:T
40780319	chr13:40780319:T:C
40781283	chr13:40781283:G:A
40781489	chr13:40781489:T:A
40781520	chr13:40781520:C:T
40781738	chr13:40781738:A:G
40781868	chr13:40781868:C:T
40782302	chr13:40782302:G:T
40782715	chr13:40782715:G:A
40782993	chr13:40782993:CT:C
40785644	chr13:40785644:C:A
40786606	chr13:40786606:GT:G
40787202	chr13:40787202:T:G
40787506	chr13:40787506:C:T
40787642	chr13:40787642:C:T
40787660	chr13:40787660:C:A
40787848	chr13:40787848:G:T
40788386	chr13:40788386:A:G
40788808	chr13:40788808:G:A
40788855	chr13:40788855:A:AT
40789054	chr13:40789054:G:A
40789301	chr13:40789301:G:A
40789474	chr13:40789474:G:C
40789729	chr13:40789729:G:A
40790015	chr13:40790015:T:C
40790187	chr13:40790187:C:CCTACCGCCCCAG
40790275	chr13:40790275:A:G
40790438	chr13:40790438:AAC:A
40790610	chr13:40790610:G:A
40790649	chr13:40790649:G:T
40790753	chr13:40790753:A:T
40790776	chr13:40790776:G:A
40790806	chr13:40790806:C:T
40790903	chr13:40790903:T:C
40791097	chr13:40791097:A:T
40791463	chr13:40791463:A:T
40792050	chr13:40792050:C:T
40792316	chr13:40792316:T:C
40792317	chr13:40792317:G:A
40793087	chr13:40793087:A:C
40793374	chr13:40793374:G:A
40793959	chr13:40793959:T:A
40794066	chr13:40794066:C:T
40794289	chr13:40794289:A:G
40794363	chr13:40794363:T:C
40794451	chr13:40794451:G:C
40794465	chr13:40794465:G:T
40794528	chr13:40794528:G:A
40794694	chr13:40794694:A:G
40794853	chr13:40794853:C:A
40794958	chr13:40794958:C:T
40795204	chr13:40795204:C:T
40795416	chr13:40795416:T:A
40795522	chr13:40795522:C:T
40795595	chr13:40795595:A:C
40795654	chr13:40795654:A:G
40795739	chr13:40795739:G:C
40795768	chr13:40795768:A:G
40796655	chr13:40796655:G:A
40796691	chr13:40796691:C:T
40796772	chr13:40796772:G:T
40796782	chr13:40796782:C:T
40796860	chr13:40796860:A:G
40796901	chr13:40796901:C:T
40796902	chr13:40796902:G:A
40797287	chr13:40797287:C:T
40797311	chr13:40797311:A:G
40797573	chr13:40797573:C:T
40797642	chr13:40797642:G:A
40797652	chr13:40797652:A:G
40797964	chr13:40797964:T:C
40798657	chr13:40798657:A:G
40798675	chr13:40798675:C:T
40798821	chr13:40798821:CAT:C
40798824	chr13:40798824:G:A
40799118	chr13:40799118:G:A
40799337	chr13:40799337:T:C
40799503	chr13:40799503:T:TA
40800043	chr13:40800043:C:A
40800050	chr13:40800050:T:C
40800298	chr13:40800298:G:A
40800312	chr13:40800312:A:G
40800698	chr13:40800698:G:A
40800881	chr13:40800881:G:A
40801125	chr13:40801125:A:G
40801223	chr13:40801223:G:C
40801227	chr13:40801227:C:G
40801538	chr13:40801538:T:C
40802006	chr13:40802006:A:G
40802598	chr13:40802598:C:T
40802614	chr13:40802614:C:T
40802684	chr13:40802684:C:T
40802765	chr13:40802765:G:C
40803738	chr13:40803738:C:T
40804316	chr13:40804316:G:A
40804846	chr13:40804846:G:A
40805136	chr13:40805136:C:T
40805414	chr13:40805414:A:G
40805770	chr13:40805770:C:A
40805816	chr13:40805816:C:T
40805994	chr13:40805994:A:G
40806227	chr13:40806227:C:T
40806368	chr13:40806368:C:T
40806563	chr13:40806563:A:T
40806939	chr13:40806939:C:A
40806941	chr13:40806941:G:A
40807759	chr13:40807759:A:G
40808750	chr13:40808750:G:A
40808806	chr13:40808806:G:A
40808895	chr13:40808895:A:G
40809715	chr13:40809715:T:A
40810020	chr13:40810020:A:G
40810182	chr13:40810182:A:G
40810277	chr13:40810277:G:T
40810351	chr13:40810351:C:T
40810565	chr13:40810565:C:T
40810596	chr13:40810596:G:C
40810804	chr13:40810804:G:A
40811161	chr13:40811161:A:G
40811293	chr13:40811293:A:G
40811308	chr13:40811308:G:T
40811522	chr13:40811522:C:A
40811612	chr13:40811612:G:A
40811764	chr13:40811764:T:A
40811995	chr13:40811995:G:T
40812603	chr13:40812603:C:G
40812699	chr13:40812699:C:T
40812836	chr13:40812836:C:T
40812929	chr13:40812929:T:A
40812972	chr13:40812972:T:C
40813214	chr13:40813214:C:T
40813550	chr13:40813550:C:T
40813555	chr13:40813555:A:G
40813860	chr13:40813860:T:C
40814340	chr13:40814340:G:A
40814438	chr13:40814438:G:C
40814574	chr13:40814574:T:C
40815110	chr13:40815110:C:G
40815145	chr13:40815145:C:T
40816115	chr13:40816115:A:G
40816345	chr13:40816345:T:C
40816554	chr13:40816554:A:G
40816563	chr13:40816563:T:C
40816745	chr13:40816745:G:A
40816905	chr13:40816905:C:G
40816944	chr13:40816944:C:T
40817033	chr13:40817033:T:C
40817124	chr13:40817124:T:C
40817549	chr13:40817549:C:T
40817950	chr13:40817950:G:A
40817989	chr13:40817989:A:G
40818152	chr13:40818152:G:A
40818255	chr13:40818255:A:G
40818265	chr13:40818265:C:T
40818311	chr13:40818311:A:G
40818413	chr13:40818413:C:CAA
40820049	chr13:40820049:A:G
40820585	chr13:40820585:C:T
40820761	chr13:40820761:G:A
40821190	chr13:40821190:G:A
40821684	chr13:40821684:C:T
40822792	chr13:40822792:T:C
40822820	chr13:40822820:T:A
40822824	chr13:40822824:G:A
40822982	chr13:40822982:G:A
40823001	chr13:40823001:C:T
40823017	chr13:40823017:C:T
40823059	chr13:40823059:T:C
40823346	chr13:40823346:A:G
40823365	chr13:40823365:C:T
40823858	chr13:40823858:T:G
40823933	chr13:40823933:C:A
40824997	chr13:40824997:C:A
40825709	chr13:40825709:C:T
40825780	chr13:40825780:C:T
40826326	chr13:40826326:T:C
40826337	chr13:40826337:A:C
40826349	chr13:40826349:TC:T
40826806	chr13:40826806:GTGTGTGTGTGTT:G
40826951	chr13:40826951:C:T
40827268	chr13:40827268:G:A
40827309	chr13:40827309:G:A
40828059	chr13:40828059:A:G
40828193	chr13:40828193:G:A
40828204	chr13:40828204:C:T
40828334	chr13:40828334:C:T
40828540	chr13:40828540:G:A
40828603	chr13:40828603:G:C
40828604	chr13:40828604:G:A
40828874	chr13:40828874:G:C
40828889	chr13:40828889:C:T
40828977	chr13:40828977:T:C
40829012	chr13:40829012:T:C
40829217	chr13:40829217:C:T
40829301	chr13:40829301:G:A
40830078	chr13:40830078:T:A
40830125	chr13:40830125:T:C
40830211	chr13:40830211:A:C
40830475	chr13:40830475:A:G
40830570	chr13:40830570:T:C
40830704	chr13:40830704:C:T
40831539	chr13:40831539:G:A
40831593	chr13:40831593:A:G
40831958	chr13:40831958:A:G
40832932	chr13:40832932:A:G
40832976	chr13:40832976:C:T
40833972	chr13:40833972:G:A
40834082	chr13:40834082:T:C
40834454	chr13:40834454:A:C
40835065	chr13:40835065:T:C
40835177	chr13:40835177:G:A
40835253	chr13:40835253:C:T
40835945	chr13:40835945:A:G
40836581	chr13:40836581:A:G
40836833	chr13:40836833:T:A
40836949	chr13:40836949:T:A
40837076	chr13:40837076:A:G
40837133	chr13:40837133:C:T
40837178	chr13:40837178:G:A
40837439	chr13:40837439:T:C
40837627	chr13:40837627:A:G
40838095	chr13:40838095:TTAAAC:T
40838163	chr13:40838163:G:A
40838493	chr13:40838493:A:G
40838782	chr13:40838782:C:T
40838985	chr13:40838985:A:G
40839867	chr13:40839867:A:G
40839931	chr13:40839931:T:C
40840169	chr13:40840169:A:G
40840198	chr13:40840198:C:T
40840199	chr13:40840199:A:G
40840238	chr13:40840238:A:G
40840928	chr13:40840928:C:A
40841115	chr13:40841115:G:A
40841156	chr13:40841156:T:C
40842085	chr13:40842085:T:C
40842127	chr13:40842127:A:G
40842348	chr13:40842348:A:C
40842442	chr13:40842442:A:T
40842458	chr13:40842458:C:T
40842461	chr13:40842461:T:C
40842669	chr13:40842669:C:T
40842749	chr13:40842749:A:G
40843057	chr13:40843057:C:T
40843278	chr13:40843278:G:A
40845454	chr13:40845454:C:T
40845497	chr13:40845497:G:C
40847127	chr13:40847127:T:C
40847717	chr13:40847717:T:C
40848146	chr13:40848146:TCACCA:T
40848227	chr13:40848227:A:C
40848535	chr13:40848535:G:T
40848630	chr13:40848630:C:T
40849494	chr13:40849494:T:C
40849912	chr13:40849912:G:A
40850117	chr13:40850117:C:T
40850176	chr13:40850176:A:G
40850284	chr13:40850284:A:G
40850426	chr13:40850426:C:T
40850441	chr13:40850441:T:G
40850614	chr13:40850614:T:C
40850687	chr13:40850687:A:G
40851087	chr13:40851087:TA:T
40851223	chr13:40851223:G:A
40851572	chr13:40851572:G:A
40851575	chr13:40851575:G:C
40851722	chr13:40851722:A:G
40851743	chr13:40851743:A:T
40851907	chr13:40851907:G:A
40852121	chr13:40852121:G:A
40852898	chr13:40852898:C:T
40852922	chr13:40852922:C:T
40853370	chr13:40853370:C:T
40854180	chr13:40854180:TGGA:T
40854268	chr13:40854268:T:C
40854543	chr13:40854543:AT:A
40855486	chr13:40855486:A:G
40855801	chr13:40855801:A:C
40856376	chr13:40856376:C:T
40856383	chr13:40856383:G:T
40856715	chr13:40856715:A:G
40856935	chr13:40856935:A:G
40857251	chr13:40857251:T:C
40857936	chr13:40857936:C:T
40858025	chr13:40858025:A:G
40858043	chr13:40858043:C:T
40858063	chr13:40858063:C:T
40858106	chr13:40858106:A:G
40858292	chr13:40858292:T:C
40858365	chr13:40858365:T:A
40858944	chr13:40858944:G:T
40858970	chr13:40858970:T:C
40859264	chr13:40859264:A:C
40859688	chr13:40859688:T:C
40859715	chr13:40859715:C:T
40859858	chr13:40859858:G:A
40859863	chr13:40859863:A:T
40859894	chr13:40859894:A:C
40859926	chr13:40859926:C:T
40859979	chr13:40859979:A:G
40860252	chr13:40860252:C:G
40860424	chr13:40860424:T:C
40860429	chr13:40860429:A:G
40860561	chr13:40860561:T:C
40860613	chr13:40860613:C:T
40860627	chr13:40860627:C:T
40860633	chr13:40860633:A:G
40860672	chr13:40860672:A:G
40860812	chr13:40860812:A:C
40861086	chr13:40861086:C:A
40861218	chr13:40861218:G:T
40861424	chr13:40861424:A:G
40862129	chr13:40862129:C:A
40862295	chr13:40862295:T:G
40862307	chr13:40862307:T:C
40862396	chr13:40862396:A:T
40862723	chr13:40862723:A:G
40862808	chr13:40862808:A:G
40863043	chr13:40863043:A:G
40863132	chr13:40863132:AT:A
40863135	chr13:40863135:T:A
40863215	chr13:40863215:C:T
40863270	chr13:40863270:C:G
40863593	chr13:40863593:G:C
40863790	chr13:40863790:C:T
40863831	chr13:40863831:T:A
40863931	chr13:40863931:G:A
40864247	chr13:40864247:GA:G
40864250	chr13:40864250:A:G
40864264	chr13:40864264:A:T
40864289	chr13:40864289:T:A
40864688	chr13:40864688:C:T
40864695	chr13:40864695:T:C
40864696	chr13:40864696:G:A
40865224	chr13:40865224:TC:T
40865939	chr13:40865939:G:T
40867794	chr13:40867794:A:T
40867869	chr13:40867869:C:T
40868226	chr13:40868226:T:C
40868476	chr13:40868476:A:G
40868627	chr13:40868627:C:T
40868689	chr13:40868689:A:G
40868853	chr13:40868853:T:C
40870152	chr13:40870152:G:A
40870199	chr13:40870199:A:G
40870325	chr13:40870325:C:A
40870437	chr13:40870437:T:C
40870525	chr13:40870525:T:C
40870527	chr13:40870527:G:A
40870536	chr13:40870536:G:A
40870577	chr13:40870577:C:T
40870752	chr13:40870752:G:GAGA
40870787	chr13:40870787:C:T
40870878	chr13:40870878:G:A
40870948	chr13:40870948:A:G
40871002	chr13:40871002:G:A
40871126	chr13:40871126:G:C
40871132	chr13:40871132:T:C
40871306	chr13:40871306:A:T
40871334	chr13:40871334:G:C
40871587	chr13:40871587:C:T
40871862	chr13:40871862:A:G
40871887	chr13:40871887:C:T
40871989	chr13:40871989:C:T
40872081	chr13:40872081:C:T
40872260	chr13:40872260:T:G
40872432	chr13:40872432:C:T
40872484	chr13:40872484:G:A
40872516	chr13:40872516:T:C
40872583	chr13:40872583:A:G
40872769	chr13:40872769:A:G
40872776	chr13:40872776:T:C
40873273	chr13:40873273:G:A
40873423	chr13:40873423:G:T
40873801	chr13:40873801:T:C
40873808	chr13:40873808:T:C
40873864	chr13:40873864:T:G
40873880	chr13:40873880:T:C
40874001	chr13:40874001:G:T
40874035	chr13:40874035:G:A
40874086	chr13:40874086:T:G
40874124	chr13:40874124:G:A
40874209	chr13:40874209:C:T
40874262	chr13:40874262:G:C
40874369	chr13:40874369:A:G
40874424	chr13:40874424:G:A
40874427	chr13:40874427:A:AG
40874458	chr13:40874458:G:A
40874811	chr13:40874811:A:G
40874859	chr13:40874859:C:G
40874863	chr13:40874863:G:A
40875010	chr13:40875010:T:C
40875172	chr13:40875172:G:A
40875193	chr13:40875193:G:A
40875216	chr13:40875216:A:G
40875401	chr13:40875401:C:T
40875472	chr13:40875472:G:A
40875601	chr13:40875601:G:T
40875641	chr13:40875641:G:A
40875722	chr13:40875722:T:C
40876008	chr13:40876008:G:C
40876108	chr13:40876108:C:T
40876217	chr13:40876217:A:G
40876282	chr13:40876282:C:T
40876309	chr13:40876309:A:C
40876332	chr13:40876332:T:C
40876397	chr13:40876397:A:G
40876515	chr13:40876515:C:T
40876552	chr13:40876552:G:C
40876638	chr13:40876638:C:T
40876819	chr13:40876819:A:G
40876976	chr13:40876976:C:T
40877030	chr13:40877030:T:C
40877243	chr13:40877243:G:A
40877737	chr13:40877737:C:T
40877858	chr13:40877858:C:T
40878131	chr13:40878131:CTG:C
40878135	chr13:40878135:AAACCTT:A
40878138	chr13:40878138:C:A
40878183	chr13:40878183:C:G
40878431	chr13:40878431:T:C
40878471	chr13:40878471:C:T
40878571	chr13:40878571:G:A
40878723	chr13:40878723:T:C
40878756	chr13:40878756:G:A
40878878	chr13:40878878:C:T
40878885	chr13:40878885:T:G
40878956	chr13:40878956:C:G
40879059	chr13:40879059:G:A
40879081	chr13:40879081:T:C
40879120	chr13:40879120:T:C
40879564	chr13:40879564:C:A
40879764	chr13:40879764:A:C
40879997	chr13:40879997:C:T
40880020	chr13:40880020:G:A
40880034	chr13:40880034:A:G
40880067	chr13:40880067:C:G
40880169	chr13:40880169:A:C
40880189	chr13:40880189:C:T
40880305	chr13:40880305:A:C
40880628	chr13:40880628:G:A
40880648	chr13:40880648:C:G
40880668	chr13:40880668:C:T
40880800	chr13:40880800:C:T
40880860	chr13:40880860:A:G
40880898	chr13:40880898:G:A
40881047	chr13:40881047:C:T
40881048	chr13:40881048:G:A
40881525	chr13:40881525:G:A
40881768	chr13:40881768:A:T
40881770	chr13:40881770:A:T
40881809	chr13:40881809:TAAATA:T
40881954	chr13:40881954:T:C
40882628	chr13:40882628:C:T
40882795	chr13:40882795:T:C
40883157	chr13:40883157:G:A
40883230	chr13:40883230:A:G
40883558	chr13:40883558:G:C
40883677	chr13:40883677:C:A
40883742	chr13:40883742:G:C
40883928	chr13:40883928:G:A
40884034	chr13:40884034:T:C
40884224	chr13:40884224:C:T
40884478	chr13:40884478:T:C
40884731	chr13:40884731:A:G
40884758	chr13:40884758:A:AC
40884764	chr13:40884764:C:A
40884882	chr13:40884882:A:G
40884903	chr13:40884903:G:C
40885467	chr13:40885467:C:T
40885476	chr13:40885476:A:G
40885502	chr13:40885502:A:G
40885679	chr13:40885679:G:A
40885788	chr13:40885788:G:C
40885805	chr13:40885805:C:T
40886135	chr13:40886135:A:G
40886198	chr13:40886198:C:T
40886279	chr13:40886279:C:T
40886542	chr13:40886542:G:A
40886543	chr13:40886543:A:G
40886618	chr13:40886618:T:C
40887062	chr13:40887062:G:A
40887142	chr13:40887142:T:C
40887340	chr13:40887340:C:T
40887821	chr13:40887821:C:T
40887937	chr13:40887937:T:C
40888003	chr13:40888003:G:C
40888284	chr13:40888284:T:C
40888331	chr13:40888331:T:C
40888583	chr13:40888583:T:C
40888604	chr13:40888604:A:T
40888705	chr13:40888705:G:A
40888979	chr13:40888979:T:C
40889031	chr13:40889031:G:C
40889063	chr13:40889063:C:A
40889089	chr13:40889089:A:T
40889097	chr13:40889097:A:T
40889382	chr13:40889382:C:A
40889421	chr13:40889421:A:C
40889528	chr13:40889528:T:C
40889588	chr13:40889588:C:T
40889809	chr13:40889809:T:C
40890011	chr13:40890011:A:G
40890016	chr13:40890016:T:C
40890023	chr13:40890023:A:G
40890100	chr13:40890100:G:C
40890184	chr13:40890184:A:G
40890308	chr13:40890308:C:A
40890703	chr13:40890703:A:G
40891066	chr13:40891066:C:A
40891243	chr13:40891243:G:C
40891266	chr13:40891266:G:A
40891299	chr13:40891299:C:G
40891479	chr13:40891479:G:A
40891530	chr13:40891530:T:C
40891596	chr13:40891596:C:A
40891630	chr13:40891630:A:G
40891834	chr13:40891834:A:C
40891880	chr13:40891880:G:GGCTA
40892084	chr13:40892084:C:G
40892144	chr13:40892144:G:C
40892331	chr13:40892331:T:A
40892586	chr13:40892586:G:C
40892698	chr13:40892698:C:G
40892764	chr13:40892764:A:T
40893386	chr13:40893386:C:T
40893401	chr13:40893401:T:A
40893448	chr13:40893448:C:T
40893612	chr13:40893612:C:T
40893753	chr13:40893753:C:T
40893784	chr13:40893784:AC:A
40893978	chr13:40893978:A:G
40894001	chr13:40894001:A:G
40894379	chr13:40894379:A:G
40894457	chr13:40894457:C:G
40894812	chr13:40894812:G:A
40895118	chr13:40895118:T:C
40895338	chr13:40895338:T:C
40895665	chr13:40895665:T:C
40895668	chr13:40895668:C:T
40895781	chr13:40895781:C:T
40896186	chr13:40896186:G:GA
40896555	chr13:40896555:T:A
40896745	chr13:40896745:A:C
40897187	chr13:40897187:A:G
40897269	chr13:40897269:T:G
40897272	chr13:40897272:G:C
40897299	chr13:40897299:A:G
40897481	chr13:40897481:C:T
40897889	chr13:40897889:G:A
40898312	chr13:40898312:AAAATT:A
40898476	chr13:40898476:A:G
40898643	chr13:40898643:T:C
40898916	chr13:40898916:C:T
40899028	chr13:40899028:A:G
40899060	chr13:40899060:C:T
40899242	chr13:40899242:G:A
40899673	chr13:40899673:A:T
40899886	chr13:40899886:T:C
40901398	chr13:40901398:C:T
40901411	chr13:40901411:T:G
40901431	chr13:40901431:A:G
40901705	chr13:40901705:T:G
40901897	chr13:40901897:A:T
40901955	chr13:40901955:G:A
40902222	chr13:40902222:C:T
40902224	chr13:40902224:T:C
40902236	chr13:40902236:G:A
40902243	chr13:40902243:A:G
40902406	chr13:40902406:C:T
40902546	chr13:40902546:T:C
40902904	chr13:40902904:G:A
40903300	chr13:40903300:T:C
40903750	chr13:40903750:T:G
40903878	chr13:40903878:C:T
40904056	chr13:40904056:T:C
40904096	chr13:40904096:C:T
40904827	chr13:40904827:G:A
40904990	chr13:40904990:G:A
40905382	chr13:40905382:T:C
40905424	chr13:40905424:C:T
40905523	chr13:40905523:C:T
40905840	chr13:40905840:G:A
40905918	chr13:40905918:C:T
40906186	chr13:40906186:T:C
40906343	chr13:40906343:A:T
40907269	chr13:40907269:T:G
40907292	chr13:40907292:T:C
40907476	chr13:40907476:C:T
40907817	chr13:40907817:A:G
40908050	chr13:40908050:CAT:C
40908475	chr13:40908475:AT:A
40908773	chr13:40908773:G:T
40908948	chr13:40908948:T:G
40909131	chr13:40909131:CA:C
40909459	chr13:40909459:T:C
40909812	chr13:40909812:G:A
40909832	chr13:40909832:A:G
40910080	chr13:40910080:T:C
40910155	chr13:40910155:G:A
40910195	chr13:40910195:C:A
40910227	chr13:40910227:A:G
40910443	chr13:40910443:G:A
40910500	chr13:40910500:T:C
40910520	chr13:40910520:GA:G
40910712	chr13:40910712:C:T
40910754	chr13:40910754:A:G
40910834	chr13:40910834:G:T
40910908	chr13:40910908:C:G
40911609	chr13:40911609:T:C
40911921	chr13:40911921:C:T
40912108	chr13:40912108:T:C
40912340	chr13:40912340:T:C
40912470	chr13:40912470:T:C
40912730	chr13:40912730:A:G
40912826	chr13:40912826:A:G
40912934	chr13:40912934:A:G
40913068	chr13:40913068:G:A
40913085	chr13:40913085:C:T
40913250	chr13:40913250:TC:T
40913301	chr13:40913301:G:A
40913398	chr13:40913398:A:G
40913426	chr13:40913426:A:T
40913467	chr13:40913467:G:A
40913550	chr13:40913550:T:C
40913609	chr13:40913609:G:A
40913952	chr13:40913952:C:T
40914283	chr13:40914283:C:CA
40914593	chr13:40914593:G:A
40914595	chr13:40914595:T:C
40915096	chr13:40915096:A:T
40915774	chr13:40915774:G:A
40915888	chr13:40915888:A:G
40916184	chr13:40916184:G:A
40916202	chr13:40916202:T:C
40916261	chr13:40916261:A:G
40916282	chr13:40916282:T:C
40916336	chr13:40916336:T:C
40916350	chr13:40916350:T:C
40916619	chr13:40916619:C:G
40916675	chr13:40916675:C:T
40916867	chr13:40916867:C:A
40917154	chr13:40917154:C:A
40917522	chr13:40917522:A:T
40917586	chr13:40917586:A:T
40917597	chr13:40917597:A:G
40917718	chr13:40917718:T:C
40917736	chr13:40917736:G:A
40917881	chr13:40917881:G:A
40917917	chr13:40917917:T:C
40917942	chr13:40917942:A:C
40918029	chr13:40918029:G:A
40918208	chr13:40918208:A:G
40918275	chr13:40918275:G:A
40918605	chr13:40918605:C:T
40918722	chr13:40918722:C:T
40918735	chr13:40918735:C:T
40918988	chr13:40918988:T:C
40919018	chr13:40919018:A:C
40919452	chr13:40919452:G:C
40919533	chr13:40919533:T:C
40919559	chr13:40919559:G:A
40919691	chr13:40919691:A:G
40920380	chr13:40920380:C:T
40920448	chr13:40920448:T:C
40920503	chr13:40920503:C:T
40920696	chr13:40920696:T:C
40920831	chr13:40920831:T:G
40921072	chr13:40921072:G:A
40921109	chr13:40921109:C:T
40921720	chr13:40921720:A:C
40921788	chr13:40921788:G:T
40922123	chr13:40922123:A:G
40922638	chr13:40922638:C:A
40923090	chr13:40923090:C:T
40923267	chr13:40923267:T:C
40923343	chr13:40923343:TTAAA:T
40923501	chr13:40923501:A:G
40923696	chr13:40923696:AAT:A
40923709	chr13:40923709:G:A
40923716	chr13:40923716:T:A
40923803	chr13:40923803:A:G
40923913	chr13:40923913:G:C
40923928	chr13:40923928:A:G
40923936	chr13:40923936:T:G
40924591	chr13:40924591:A:T
40924909	chr13:40924909:G:A
40924941	chr13:40924941:G:C
40925126	chr13:40925126:G:A
40925151	chr13:40925151:T:G
40925175	chr13:40925175:G:A
40925242	chr13:40925242:G:A
40925413	chr13:40925413:A:G
40925479	chr13:40925479:T:C
40925514	chr13:40925514:T:C
40925571	chr13:40925571:C:T
40925896	chr13:40925896:A:G
40925980	chr13:40925980:A:G
40926150	chr13:40926150:T:C
40926215	chr13:40926215:T:G
40926371	chr13:40926371:A:T
40926510	chr13:40926510:A:G
40926671	chr13:40926671:G:A
40926824	chr13:40926824:G:A
40926894	chr13:40926894:A:G
40926925	chr13:40926925:C:T
40927280	chr13:40927280:C:A
40927295	chr13:40927295:G:C
40927353	chr13:40927353:C:A
40927414	chr13:40927414:A:T
40927507	chr13:40927507:C:A
40927691	chr13:40927691:T:C
40927845	chr13:40927845:G:A
40928190	chr13:40928190:A:G
40928285	chr13:40928285:T:G
40928452	chr13:40928452:G:A
40928606	chr13:40928606:C:A
40928978	chr13:40928978:A:T
40929229	chr13:40929229:CCATT:C
40929510	chr13:40929510:G:C
40929562	chr13:40929562:A:G
40929764	chr13:40929764:C:T
40929765	chr13:40929765:G:T
40930186	chr13:40930186:G:C
40930202	chr13:40930202:G:A
40930500	chr13:40930500:T:C
40930614	chr13:40930614:T:TA
40931438	chr13:40931438:C:T
40931630	chr13:40931630:A:G
40931727	chr13:40931727:C:T
40931840	chr13:40931840:A:G
40932191	chr13:40932191:TTC:T
40932338	chr13:40932338:C:T
40932585	chr13:40932585:C:T
40932714	chr13:40932714:G:T
40932737	chr13:40932737:C:G
40932748	chr13:40932748:A:G
40932849	chr13:40932849:T:C
40933443	chr13:40933443:C:T
40934577	chr13:40934577:C:T
40934672	chr13:40934672:G:A
40934708	chr13:40934708:C:G
40934715	chr13:40934715:C:T
40934921	chr13:40934921:T:G
40935081	chr13:40935081:T:A
40935174	chr13:40935174:A:G
40935177	chr13:40935177:G:C
40935736	chr13:40935736:T:C
40936019	chr13:40936019:T:C
40936188	chr13:40936188:T:C
40936194	chr13:40936194:T:C
40936203	chr13:40936203:G:A
40936536	chr13:40936536:A:G
40936677	chr13:40936677:C:T
40937720	chr13:40937720:C:T
40937773	chr13:40937773:T:C
40937976	chr13:40937976:C:T
40938018	chr13:40938018:T:C
40938464	chr13:40938464:T:C
40939112	chr13:40939112:T:C
40939246	chr13:40939246:T:G
40939456	chr13:40939456:A:C
40939489	chr13:40939489:C:T
40939787	chr13:40939787:G:A
40940176	chr13:40940176:A:G
40940324	chr13:40940324:C:T
40940456	chr13:40940456:G:T
40940497	chr13:40940497:A:T
40940560	chr13:40940560:A:G
40940688	chr13:40940688:G:A
40940969	chr13:40940969:G:A
40940982	chr13:40940982:C:T
40941235	chr13:40941235:C:T
40941862	chr13:40941862:T:C
40941898	chr13:40941898:A:G
40941935	chr13:40941935:A:G
40942494	chr13:40942494:ATC:A
40943372	chr13:40943372:C:A
40943661	chr13:40943661:C:T
40943849	chr13:40943849:A:G
40944696	chr13:40944696:G:C
40944783	chr13:40944783:T:C
40945524	chr13:40945524:T:C
40945992	chr13:40945992:T:TA
40946374	chr13:40946374:T:C
40946648	chr13:40946648:G:A
40947034	chr13:40947034:G:A
40947393	chr13:40947393:T:C
40947706	chr13:40947706:C:G
40948136	chr13:40948136:T:G
40948202	chr13:40948202:A:C
40949508	chr13:40949508:C:T
40949615	chr13:40949615:A:G
40949740	chr13:40949740:T:C
40950030	chr13:40950030:G:A
40950087	chr13:40950087:T:C
40950537	chr13:40950537:C:A
40950598	chr13:40950598:C:A
40950678	chr13:40950678:TC:T
40951007	chr13:40951007:A:G
40951450	chr13:40951450:A:G
40951633	chr13:40951633:A:G
40951782	chr13:40951782:G:A
40951783	chr13:40951783:T:C
40951975	chr13:40951975:C:A
40952214	chr13:40952214:C:T
40952233	chr13:40952233:A:G
40952286	chr13:40952286:A:C
40952472	chr13:40952472:C:T
40952485	chr13:40952485:C:T
40952511	chr13:40952511:G:A
40952513	chr13:40952513:C:T
40952847	chr13:40952847:TTACCCTCTG:T
40953069	chr13:40953069:C:T
40953218	chr13:40953218:T:C
40953219	chr13:40953219:GC:G
40953255	chr13:40953255:T:C
40953273	chr13:40953273:G:A
40953296	chr13:40953296:A:G
40953503	chr13:40953503:T:A
40953522	chr13:40953522:G:T
40953720	chr13:40953720:C:T
40953882	chr13:40953882:A:T
40955060	chr13:40955060:G:A
40955136	chr13:40955136:C:T
40955393	chr13:40955393:C:T
40956113	chr13:40956113:G:A
40956469	chr13:40956469:A:G
40957518	chr13:40957518:A:G
40957905	chr13:40957905:G:A
40957990	chr13:40957990:T:C
40958381	chr13:40958381:C:T
40958638	chr13:40958638:T:C
40958916	chr13:40958916:T:C
40959137	chr13:40959137:T:C
40959294	chr13:40959294:A:T
40959359	chr13:40959359:G:A
40959587	chr13:40959587:T:C
40959845	chr13:40959845:T:C
40960810	chr13:40960810:G:C
40960902	chr13:40960902:G:A
40961152	chr13:40961152:TTC:T
40961273	chr13:40961273:T:A
40962073	chr13:40962073:G:A
40962396	chr13:40962396:A:G
40963178	chr13:40963178:T:C
40963421	chr13:40963421:C:T
40963549	chr13:40963549:C:A
40963556	chr13:40963556:C:G
40963633	chr13:40963633:G:C
40963715	chr13:40963715:T:C
40963820	chr13:40963820:T:C
40964111	chr13:40964111:C:T
40964123	chr13:40964123:A:G
40964598	chr13:40964598:A:G
40964817	chr13:40964817:G:A
40965344	chr13:40965344:G:A
40965592	chr13:40965592:A:G
40965637	chr13:40965637:A:G
40965681	chr13:40965681:A:C
40966366	chr13:40966366:A:T
40966493	chr13:40966493:G:A
40966721	chr13:40966721:T:C
40966902	chr13:40966902:T:C
40966931	chr13:40966931:A:G
40966937	chr13:40966937:G:C
40967215	chr13:40967215:T:C
40967244	chr13:40967244:C:T
40967522	chr13:40967522:A:G
40967524	chr13:40967524:T:C
40967845	chr13:40967845:G:A
40967878	chr13:40967878:C:T
40968084	chr13:40968084:T:C
40968144	chr13:40968144:A:G
40968496	chr13:40968496:T:C
40968545	chr13:40968545:G:A
40968572	chr13:40968572:A:G
40968654	chr13:40968654:T:C
40969020	chr13:40969020:A:T
40969358	chr13:40969358:T:C
40969567	chr13:40969567:T:C
40969881	chr13:40969881:T:TG
40969962	chr13:40969962:A:T
40970365	chr13:40970365:TA:T
40970430	chr13:40970430:A:G
40970516	chr13:40970516:T:C
40970587	chr13:40970587:G:C
40970616	chr13:40970616:C:T
40970698	chr13:40970698:G:A
40970762	chr13:40970762:CAT:C
40970929	chr13:40970929:G:A
40971109	chr13:40971109:TATAG:T
40971152	chr13:40971152:G:A
40971172	chr13:40971172:T:G
40971352	chr13:40971352:G:A
40972335	chr13:40972335:G:C
40972434	chr13:40972434:T:C
40972578	chr13:40972578:A:G
40972667	chr13:40972667:T:TG
40973147	chr13:40973147:G:C
40973221	chr13:40973221:C:T
40973520	chr13:40973520:T:C
40974204	chr13:40974204:A:T
40974256	chr13:40974256:T:TACTA
40974368	chr13:40974368:T:C
40975137	chr13:40975137:C:T
40975192	chr13:40975192:A:G
40975423	chr13:40975423:G:C
40976306	chr13:40976306:A:G
40976519	chr13:40976519:G:C
40976778	chr13:40976778:GAT:G
40976832	chr13:40976832:A:G
40977201	chr13:40977201:A:G
40977914	chr13:40977914:A:C
40978401	chr13:40978401:A:G
40978404	chr13:40978404:A:C
40978593	chr13:40978593:G:A
40978602	chr13:40978602:G:A
40978652	chr13:40978652:C:T
40978781	chr13:40978781:T:G
40978903	chr13:40978903:G:C
40979011	chr13:40979011:ATAGT:A
40979768	chr13:40979768:G:A
40980557	chr13:40980557:T:C
40981110	chr13:40981110:TTA:T
40981265	chr13:40981265:T:C
40981588	chr13:40981588:G:A
40982457	chr13:40982457:C:G
40982954	chr13:40982954:CT:C
40983052	chr13:40983052:G:A
40983187	chr13:40983187:C:T
40983817	chr13:40983817:A:G
40983841	chr13:40983841:G:A
40983861	chr13:40983861:TTC:T
40983914	chr13:40983914:A:G
40983974	chr13:40983974:A:G
40984095	chr13:40984095:T:A
40984163	chr13:40984163:C:A
40984223	chr13:40984223:C:T
40984278	chr13:40984278:A:C
40984360	chr13:40984360:T:C
40984637	chr13:40984637:A:G
40984929	chr13:40984929:A:T
40985572	chr13:40985572:A:T
40986018	chr13:40986018:TA:T
40986176	chr13:40986176:A:G
40986466	chr13:40986466:C:T
40986567	chr13:40986567:T:C
40986653	chr13:40986653:C:CTCTG
40986766	chr13:40986766:CA:C
40986786	chr13:40986786:T:A
40986819	chr13:40986819:A:G
40987537	chr13:40987537:G:T
40988393	chr13:40988393:C:T
40988650	chr13:40988650:A:G
40988724	chr13:40988724:C:A
40989015	chr13:40989015:C:T
40989452	chr13:40989452:T:C
40989766	chr13:40989766:T:C
40989767	chr13:40989767:G:C
40990003	chr13:40990003:C:T
40990151	chr13:40990151:A:C
40990286	chr13:40990286:G:A
40990545	chr13:40990545:A:G
40990837	chr13:40990837:CG:TG
40991577	chr13:40991577:C:T
40991582	chr13:40991582:C:T
40992021	chr13:40992021:T:C
40992557	chr13:40992557:TCACATTG:T
40992645	chr13:40992645:G:A
40993112	chr13:40993112:C:G
40993517	chr13:40993517:G:A
40994010	chr13:40994010:A:G
40994157	chr13:40994157:CAT:C
40994430	chr13:40994430:G:A
40994736	chr13:40994736:G:A
40995072	chr13:40995072:G:A
40996121	chr13:40996121:T:C
40997743	chr13:40997743:T:C
40997997	chr13:40997997:A:T
40998006	chr13:40998006:T:G
40998038	chr13:40998038:C:T
40999064	chr13:40999064:C:T
40999341	chr13:40999341:G:A
40999368	chr13:40999368:TA:T
40999411	chr13:40999411:G:A
40999520	chr13:40999520:T:G
40999565	chr13:40999565:A:C
40999672	chr13:40999672:A:C
40999807	chr13:40999807:A:T
41000160	chr13:41000160:T:C
41000686	chr13:41000686:G:A
41000861	chr13:41000861:A:AAG
41001139	chr13:41001139:T:G
41001255	chr13:41001255:G:A
41001287	chr13:41001287:T:A
41001409	chr13:41001409:A:T
41001631	chr13:41001631:G:A
41001668	chr13:41001668:T:C
41001732	chr13:41001732:G:T
41001866	chr13:41001866:C:T
41001926	chr13:41001926:T:C
41002236	chr13:41002236:T:C
41002285	chr13:41002285:G:A
41002410	chr13:41002410:G:A
41002555	chr13:41002555:CT:C
41002759	chr13:41002759:G:A
41003003	chr13:41003003:C:G
41003070	chr13:41003070:T:C
41003539	chr13:41003539:C:T
41003768	chr13:41003768:G:A
41003973	chr13:41003973:C:T
41004547	chr13:41004547:C:G
41004977	chr13:41004977:A:G
41005357	chr13:41005357:C:T
41005673	chr13:41005673:A:C
41005732	chr13:41005732:T:C
41005802	chr13:41005802:G:A
41005861	chr13:41005861:T:C
41006044	chr13:41006044:T:C
41006905	chr13:41006905:A:G
41007001	chr13:41007001:T:C
41007569	chr13:41007569:G:C
41007697	chr13:41007697:A:C
41007794	chr13:41007794:C:T
41008002	chr13:41008002:C:G
41008139	chr13:41008139:G:C
41008536	chr13:41008536:G:T
41008681	chr13:41008681:T:C
41008969	chr13:41008969:A:T
41009181	chr13:41009181:T:C
41009231	chr13:41009231:T:C
41009805	chr13:41009805:C:T
41010313	chr13:41010313:C:T
41010338	chr13:41010338:T:C
41010554	chr13:41010554:T:C
41010919	chr13:41010919:T:C
41011362	chr13:41011362:A:T
41011488	chr13:41011488:G:A
41011644	chr13:41011644:G:A
41011887	chr13:41011887:CT:C
41011918	chr13:41011918:C:A
41012340	chr13:41012340:T:C
41012668	chr13:41012668:C:T
41012736	chr13:41012736:C:T
41012824	chr13:41012824:C:T
41013225	chr13:41013225:C:T
41013239	chr13:41013239:T:C
41013260	chr13:41013260:C:A
41013326	chr13:41013326:G:A
41013712	chr13:41013712:A:G
41013960	chr13:41013960:A:T
41014696	chr13:41014696:G:T
41015362	chr13:41015362:T:A
41015491	chr13:41015491:G:T
41015930	chr13:41015930:GAAT:G
41016196	chr13:41016196:T:C
41016297	chr13:41016297:T:C
41016572	chr13:41016572:T:C
41017099	chr13:41017099:A:C
41017140	chr13:41017140:T:C
41017189	chr13:41017189:T:C
41017278	chr13:41017278:C:T
41017485	chr13:41017485:GGTCA:G
41018146	chr13:41018146:T:C
41018191	chr13:41018191:TTA:T
41019002	chr13:41019002:A:G
41019622	chr13:41019622:A:G
41019924	chr13:41019924:T:C
41020035	chr13:41020035:T:G
41020088	chr13:41020088:A:G
41020436	chr13:41020436:T:C
41020804	chr13:41020804:G:A
41020984	chr13:41020984:C:T
41021310	chr13:41021310:A:G
41022154	chr13:41022154:G:A
41022321	chr13:41022321:T:C
41022520	chr13:41022520:G:A
41022772	chr13:41022772:A:G
41022802	chr13:41022802:C:T
41022828	chr13:41022828:G:A
41023326	chr13:41023326:T:C
41023366	chr13:41023366:G:A
41023515	chr13:41023515:T:G
41023637	chr13:41023637:A:G
41024440	chr13:41024440:C:T
41024660	chr13:41024660:A:C
41025118	chr13:41025118:T:TAAA
41025119	chr13:41025119:T:TTA
41025141	chr13:41025141:C:T
41025171	chr13:41025171:G:GC
41025817	chr13:41025817:C:T
41026002	chr13:41026002:A:G
41026551	chr13:41026551:G:C
41026696	chr13:41026696:T:C
41027146	chr13:41027146:G:A
41027566	chr13:41027566:G:A
41027657	chr13:41027657:C:T
41028165	chr13:41028165:T:C
41028326	chr13:41028326:T:C
41029028	chr13:41029028:C:A
41029483	chr13:41029483:G:A
41029519	chr13:41029519:C:A
41029717	chr13:41029717:G:T
41030512	chr13:41030512:G:A
41030853	chr13:41030853:G:A
41031574	chr13:41031574:C:G
41031647	chr13:41031647:G:A
41032510	chr13:41032510:G:A
41032561	chr13:41032561:A:C
41032864	chr13:41032864:AAC:A
41033038	chr13:41033038:C:T
41033099	chr13:41033099:G:A
41033251	chr13:41033251:T:C
41033703	chr13:41033703:A:G
41034132	chr13:41034132:A:G
41034477	chr13:41034477:G:A
41034911	chr13:41034911:G:A
41034942	chr13:41034942:T:A
41034977	chr13:41034977:C:T
41034985	chr13:41034985:G:T
41035138	chr13:41035138:C:G
41035375	chr13:41035375:A:G
41035850	chr13:41035850:C:A
41035879	chr13:41035879:G:A
41036005	chr13:41036005:C:T
41036118	chr13:41036118:G:A
41036425	chr13:41036425:C:T
41037135	chr13:41037135:A:G
41037768	chr13:41037768:C:A
41037820	chr13:41037820:A:G
41038004	chr13:41038004:T:C
41039048	chr13:41039048:G:A
41039307	chr13:41039307:G:A
41039570	chr13:41039570:C:T
41039888	chr13:41039888:A:G
41041544	chr13:41041544:G:A
41042216	chr13:41042216:T:C
41042795	chr13:41042795:A:G
41042898	chr13:41042898:T:C
41042915	chr13:41042915:A:C
41043131	chr13:41043131:G:A
41043517	chr13:41043517:CAT:C
41043546	chr13:41043546:T:C
41044849	chr13:41044849:G:A
41045079	chr13:41045079:C:T
41045406	chr13:41045406:C:T
41045451	chr13:41045451:G:A
41046170	chr13:41046170:A:G
41046246	chr13:41046246:A:G
41046382	chr13:41046382:A:G
41046474	chr13:41046474:G:C
41046905	chr13:41046905:G:A
41046930	chr13:41046930:C:T
41047336	chr13:41047336:T:C
41047472	chr13:41047472:CTGTT:C
41047705	chr13:41047705:A:T
41048234	chr13:41048234:G:A
41048242	chr13:41048242:G:A
41048352	chr13:41048352:C:T
41048353	chr13:41048353:G:A
41049811	chr13:41049811:C:T
41049869	chr13:41049869:T:A
41050626	chr13:41050626:G:A
41050752	chr13:41050752:T:C
41050848	chr13:41050848:C:T
41051254	chr13:41051254:T:C
41051412	chr13:41051412:C:G
41051995	chr13:41051995:C:T
41052506	chr13:41052506:C:T
41052682	chr13:41052682:C:T
41053541	chr13:41053541:C:T
41053807	chr13:41053807:T:C
41054146	chr13:41054146:T:C
41054445	chr13:41054445:T:C
41054736	chr13:41054736:G:C
41055308	chr13:41055308:C:CA
41056138	chr13:41056138:C:T
41056219	chr13:41056219:T:C
41056286	chr13:41056286:C:T
41056361	chr13:41056361:AT:A
41056617	chr13:41056617:T:C
41056628	chr13:41056628:G:C
41057046	chr13:41057046:T:C
41057189	chr13:41057189:T:A
41058108	chr13:41058108:T:G
41058253	chr13:41058253:G:C
41058660	chr13:41058660:G:A
41058806	chr13:41058806:T:C
41058905	chr13:41058905:G:A
41059359	chr13:41059359:T:C
41060062	chr13:41060062:C:G
41060210	chr13:41060210:G:A
41061166	chr13:41061166:G:T
41061333	chr13:41061333:G:A
41062045	chr13:41062045:G:A
41062741	chr13:41062741:T:A
41063329	chr13:41063329:A:G
41063801	chr13:41063801:G:A
41064315	chr13:41064315:G:A
41064475	chr13:41064475:A:G
41065241	chr13:41065241:C:T
41066492	chr13:41066492:A:G
41066785	chr13:41066785:CATGT:C
41067337	chr13:41067337:T:C
41067371	chr13:41067371:T:C
41067676	chr13:41067676:A:AG
41069638	chr13:41069638:G:A
41069647	chr13:41069647:G:A
41069832	chr13:41069832:C:T
41069865	chr13:41069865:C:T
41070068	chr13:41070068:G:A
41070820	chr13:41070820:A:C
41070944	chr13:41070944:C:T
41071075	chr13:41071075:T:C
41071099	chr13:41071099:C:T
41071949	chr13:41071949:CAG:C
41073093	chr13:41073093:A:G
41073664	chr13:41073664:C:T
41075144	chr13:41075144:G:A
41076423	chr13:41076423:T:C
41077235	chr13:41077235:A:AT
41077701	chr13:41077701:G:C
41078593	chr13:41078593:C:T
41079087	chr13:41079087:C:T
41079209	chr13:41079209:A:G
41079545	chr13:41079545:A:G
41079635	chr13:41079635:G:T
41079765	chr13:41079765:A:G
41079888	chr13:41079888:A:G
41081686	chr13:41081686:C:T
41081764	chr13:41081764:T:C
41082023	chr13:41082023:G:A
41082745	chr13:41082745:A:G
41083204	chr13:41083204:C:T
41083734	chr13:41083734:T:C
41084608	chr13:41084608:G:A
41084611	chr13:41084611:A:C
41084839	chr13:41084839:A:G
41084895	chr13:41084895:A:G
41085679	chr13:41085679:C:T
41085779	chr13:41085779:C:T
41085922	chr13:41085922:TGGG:T
41086303	chr13:41086303:C:T
41086584	chr13:41086584:G:A
41086834	chr13:41086834:G:T
41086942	chr13:41086942:G:A
41087783	chr13:41087783:T:A
41087961	chr13:41087961:C:T
41088123	chr13:41088123:G:A
41088211	chr13:41088211:G:A
41088466	chr13:41088466:A:G
41088469	chr13:41088469:T:C
41089163	chr13:41089163:A:G
41089292	chr13:41089292:G:C
41089420	chr13:41089420:G:A
41089544	chr13:41089544:T:C
41089785	chr13:41089785:C:T
41090566	chr13:41090566:A:G
41091768	chr13:41091768:T:C
41091820	chr13:41091820:T:C
41091883	chr13:41091883:T:A
41091887	chr13:41091887:C:T
41092005	chr13:41092005:C:G
41092885	chr13:41092885:C:T
41092898	chr13:41092898:T:G
41092936	chr13:41092936:GA:G
41093035	chr13:41093035:TA:T
41093477	chr13:41093477:T:A
41093916	chr13:41093916:C:T
41094676	chr13:41094676:T:A
41094999	chr13:41094999:A:G
41095006	chr13:41095006:C:A
41095132	chr13:41095132:T:C
41095305	chr13:41095305:T:C
41095331	chr13:41095331:G:A
41095554	chr13:41095554:A:G
41095597	chr13:41095597:G:A
41095676	chr13:41095676:A:ATCCATTAGCTGTTCT
41095813	chr13:41095813:T:TG
41096298	chr13:41096298:C:T
41096307	chr13:41096307:T:C
41096949	chr13:41096949:C:T
41097031	chr13:41097031:T:C
41097060	chr13:41097060:T:C
41097144	chr13:41097144:G:A
41097206	chr13:41097206:G:T
41097424	chr13:41097424:T:C
41097645	chr13:41097645:T:C
41097746	chr13:41097746:G:T
41098160	chr13:41098160:A:G
41098633	chr13:41098633:G:A
41098681	chr13:41098681:C:T
41099321	chr13:41099321:C:G
41099564	chr13:41099564:T:C
41099738	chr13:41099738:A:C
41099752	chr13:41099752:T:C
41099766	chr13:41099766:C:T
41100672	chr13:41100672:A:G
41100694	chr13:41100694:G:A
41101562	chr13:41101562:T:C
41101689	chr13:41101689:C:G
41101706	chr13:41101706:A:G
41101731	chr13:41101731:G:A
41102019	chr13:41102019:C:T
41102045	chr13:41102045:G:A
41102149	chr13:41102149:T:C
41102268	chr13:41102268:T:C
41102316	chr13:41102316:G:A
41102388	chr13:41102388:T:C
41102405	chr13:41102405:C:T
41102509	chr13:41102509:G:A
41102897	chr13:41102897:C:T
41103023	chr13:41103023:T:C
41103082	chr13:41103082:G:A
41103623	chr13:41103623:G:A
41103696	chr13:41103696:C:T
41103864	chr13:41103864:A:T
41103942	chr13:41103942:GATA:G
41104322	chr13:41104322:C:G
41104656	chr13:41104656:T:C
41104826	chr13:41104826:A:G
41104988	chr13:41104988:T:C
41105031	chr13:41105031:G:A
41105782	chr13:41105782:T:G
41105786	chr13:41105786:G:A
41105924	chr13:41105924:G:A
41106419	chr13:41106419:TG:T
41106429	chr13:41106429:G:A
41106501	chr13:41106501:T:A
41106784	chr13:41106784:T:G
41106935	chr13:41106935:A:G
41107895	chr13:41107895:C:T
41108616	chr13:41108616:C:T
41108925	chr13:41108925:G:A
41109097	chr13:41109097:G:C
41109258	chr13:41109258:T:C
41109395	chr13:41109395:CAT:C
41109518	chr13:41109518:T:G
41109691	chr13:41109691:A:C
41109694	chr13:41109694:T:C
41109802	chr13:41109802:ATGTTCTCACAGTTTCCAC:A
41109904	chr13:41109904:A:G
41110239	chr13:41110239:G:A
41110256	chr13:41110256:C:T
41110334	chr13:41110334:G:A
41110700	chr13:41110700:C:T
41110952	chr13:41110952:A:G
41111154	chr13:41111154:T:C
41111277	chr13:41111277:A:G
41111691	chr13:41111691:A:T
41112221	chr13:41112221:AAAAC:A
41112539	chr13:41112539:T:C
41112564	chr13:41112564:A:G
41113442	chr13:41113442:C:T
41113749	chr13:41113749:G:A
41114072	chr13:41114072:C:T
41114421	chr13:41114421:A:G
41114701	chr13:41114701:G:A
41114810	chr13:41114810:G:A
41115005	chr13:41115005:G:T
41115591	chr13:41115591:G:T
41115644	chr13:41115644:T:C
41116004	chr13:41116004:T:C
41117100	chr13:41117100:A:T
41117530	chr13:41117530:G:A
41118421	chr13:41118421:C:T
41118523	chr13:41118523:G:T
41118935	chr13:41118935:C:T
41119042	chr13:41119042:CTAA:C
41119191	chr13:41119191:A:G
41119457	chr13:41119457:T:C
41119606	chr13:41119606:A:G
41119688	chr13:41119688:AG:A
41119727	chr13:41119727:C:T
41120001	chr13:41120001:G:A
41120136	chr13:41120136:T:A
41120280	chr13:41120280:C:T
41120341	chr13:41120341:G:T
41120557	chr13:41120557:G:A
41120624	chr13:41120624:C:T
41120767	chr13:41120767:T:C
41120772	chr13:41120772:G:A
41120964	chr13:41120964:A:G
41121209	chr13:41121209:GC:G
41121797	chr13:41121797:C:T
41122349	chr13:41122349:A:T
41122462	chr13:41122462:T:C
41122523	chr13:41122523:C:T
41122751	chr13:41122751:G:GA
41122822	chr13:41122822:G:T
41122823	chr13:41122823:A:T
41122929	chr13:41122929:T:C
41123442	chr13:41123442:A:G
41123613	chr13:41123613:A:G
41123743	chr13:41123743:A:G
41123774	chr13:41123774:G:A
41123777	chr13:41123777:G:A
41123900	chr13:41123900:C:T
41124020	chr13:41124020:G:A
41124195	chr13:41124195:G:A
41124355	chr13:41124355:G:A
41124638	chr13:41124638:AT:A
41124721	chr13:41124721:AC:A
41125167	chr13:41125167:T:C
41125483	chr13:41125483:A:G
41125804	chr13:41125804:G:A
41125943	chr13:41125943:T:C
41126071	chr13:41126071:A:G
41126577	chr13:41126577:A:G
41126825	chr13:41126825:AAAAT:A
41127728	chr13:41127728:T:G
41127740	chr13:41127740:GA:G
41128378	chr13:41128378:G:C
41129826	chr13:41129826:C:A
41130346	chr13:41130346:CT:C
41130667	chr13:41130667:A:G
41130751	chr13:41130751:T:C
41131359	chr13:41131359:A:G
41132314	chr13:41132314:G:C
41132664	chr13:41132664:A:G
41133015	chr13:41133015:G:C
41133136	chr13:41133136:A:G
41133193	chr13:41133193:T:C
41133491	chr13:41133491:T:C
41133574	chr13:41133574:G:A
41134270	chr13:41134270:C:T
41134382	chr13:41134382:G:A
41134483	chr13:41134483:C:A
41134491	chr13:41134491:C:T
41134543	chr13:41134543:C:T
41134986	chr13:41134986:C:A
41135524	chr13:41135524:C:G
41135598	chr13:41135598:A:T
41136387	chr13:41136387:A:G
41136771	chr13:41136771:C:T
41136873	chr13:41136873:C:T
41137075	chr13:41137075:C:T
41137320	chr13:41137320:TTCCTAAA:T
41137569	chr13:41137569:G:A
41138560	chr13:41138560:G:A
41138612	chr13:41138612:A:T
41138755	chr13:41138755:A:T
41139069	chr13:41139069:G:T
41139237	chr13:41139237:G:A
41139435	chr13:41139435:A:G
41139850	chr13:41139850:AT:A
41140163	chr13:41140163:A:G
41140527	chr13:41140527:TAAAC:T
41140699	chr13:41140699:T:C
41141146	chr13:41141146:T:C
41141496	chr13:41141496:A:G
41141601	chr13:41141601:C:A
41142744	chr13:41142744:A:G
41143047	chr13:41143047:C:T
41143305	chr13:41143305:C:T
41143380	chr13:41143380:C:T
41143823	chr13:41143823:TC:T
41143972	chr13:41143972:T:C
41144253	chr13:41144253:C:T
41145008	chr13:41145008:C:G
41145279	chr13:41145279:G:T
41145792	chr13:41145792:G:A
41146398	chr13:41146398:T:G
41146753	chr13:41146753:T:C
41146968	chr13:41146968:G:A
41147057	chr13:41147057:G:A
41147169	chr13:41147169:C:T
41147999	chr13:41147999:TGCC:T
41148694	chr13:41148694:T:C
41149529	chr13:41149529:T:G
41149643	chr13:41149643:T:C
41149751	chr13:41149751:C:A
41150032	chr13:41150032:A:G
41150057	chr13:41150057:A:G
41150586	chr13:41150586:A:G
41150640	chr13:41150640:A:T
41150883	chr13:41150883:G:A
41150888	chr13:41150888:T:C
41150938	chr13:41150938:T:C
41151050	chr13:41151050:G:A
41151342	chr13:41151342:A:G
41151803	chr13:41151803:A:C
41152997	chr13:41152997:T:A
41152998	chr13:41152998:C:T
41153145	chr13:41153145:T:C
41153282	chr13:41153282:A:T
41153805	chr13:41153805:G:A
41153817	chr13:41153817:G:C
41154595	chr13:41154595:A:T
41154606	chr13:41154606:C:T
41155092	chr13:41155092:G:T
41155177	chr13:41155177:G:A
41155247	chr13:41155247:G:A
41155496	chr13:41155496:G:A
41155690	chr13:41155690:A:G
41155745	chr13:41155745:C:T
41155942	chr13:41155942:G:A
41156041	chr13:41156041:A:G
41156306	chr13:41156306:ACT:A
41156600	chr13:41156600:G:T
41156651	chr13:41156651:CAT:C
41156695	chr13:41156695:A:G
41157109	chr13:41157109:A:C
41157777	chr13:41157777:G:A
41157800	chr13:41157800:A:G
41157874	chr13:41157874:T:C
41158090	chr13:41158090:T:A
41158176	chr13:41158176:A:G
41159070	chr13:41159070:C:G
41159092	chr13:41159092:A:G
41159304	chr13:41159304:A:G
41159894	chr13:41159894:C:T
41160000	chr13:41160000:C:T
41160054	chr13:41160054:C:T
41160484	chr13:41160484:T:C
41160564	chr13:41160564:G:A
41160646	chr13:41160646:A:T
41160882	chr13:41160882:C:T
41161217	chr13:41161217:G:A
41161497	chr13:41161497:A:G
41161720	chr13:41161720:T:C
41162188	chr13:41162188:A:G
41163165	chr13:41163165:G:A
41163555	chr13:41163555:G:A
41163559	chr13:41163559:A:G
41163962	chr13:41163962:C:T
41164136	chr13:41164136:G:T
41164341	chr13:41164341:A:AT
41164371	chr13:41164371:A:G
41164711	chr13:41164711:TTA:T
41165147	chr13:41165147:CT:C
41165154	chr13:41165154:C:G
41165182	chr13:41165182:G:A
41166428	chr13:41166428:G:A
41167188	chr13:41167188:G:A
41167437	chr13:41167437:TTTC:T
41167482	chr13:41167482:G:A
41167683	chr13:41167683:C:T
41167733	chr13:41167733:A:G
41168031	chr13:41168031:C:T
41168264	chr13:41168264:C:T
41168481	chr13:41168481:G:A
41169113	chr13:41169113:C:T
41169179	chr13:41169179:T:C
41169334	chr13:41169334:T:G
41169684	chr13:41169684:T:G
41169916	chr13:41169916:A:G
41170009	chr13:41170009:A:G
41170023	chr13:41170023:T:C
41170043	chr13:41170043:C:CT
41170530	chr13:41170530:G:A
41170587	chr13:41170587:C:A
41170859	chr13:41170859:G:A
41171253	chr13:41171253:G:A
41171524	chr13:41171524:GC:G
41171961	chr13:41171961:T:C
41172233	chr13:41172233:T:C
41172479	chr13:41172479:C:T
41172492	chr13:41172492:C:T
41172538	chr13:41172538:A:G
41172710	chr13:41172710:T:C
41172725	chr13:41172725:C:G
41172903	chr13:41172903:G:A
41172905	chr13:41172905:G:T
41173027	chr13:41173027:A:C
41173108	chr13:41173108:ATGATC:A
41173121	chr13:41173121:A:G
41173227	chr13:41173227:G:C
41173653	chr13:41173653:G:T
41173777	chr13:41173777:C:CT
41173796	chr13:41173796:C:T
41174221	chr13:41174221:G:C
41174310	chr13:41174310:A:G
41174488	chr13:41174488:A:C
41174641	chr13:41174641:A:G
41175158	chr13:41175158:A:T
41175222	chr13:41175222:T:A
41175718	chr13:41175718:A:G
41176087	chr13:41176087:G:A
41176982	chr13:41176982:C:T
41177242	chr13:41177242:T:C
41177562	chr13:41177562:GT:G
41177973	chr13:41177973:C:T
41177984	chr13:41177984:C:A
41178034	chr13:41178034:A:G
41178390	chr13:41178390:T:C
41178411	chr13:41178411:A:G
41178626	chr13:41178626:G:A
41178873	chr13:41178873:G:A
41178884	chr13:41178884:C:T
41178962	chr13:41178962:C:A
41179471	chr13:41179471:C:T
41179530	chr13:41179530:A:G
41179674	chr13:41179674:T:C
41179722	chr13:41179722:C:G
41179805	chr13:41179805:G:A
41179839	chr13:41179839:T:C
41180144	chr13:41180144:G:A
41180353	chr13:41180353:G:A
41180499	chr13:41180499:T:A
41180534	chr13:41180534:G:A
41180690	chr13:41180690:C:T
41180908	chr13:41180908:C:T
41181075	chr13:41181075:G:A
41181535	chr13:41181535:G:A
41181932	chr13:41181932:T:C
41182023	chr13:41182023:T:C
41182465	chr13:41182465:A:G
41182617	chr13:41182617:ATT:A
41182618	chr13:41182618:T:TA
41182937	chr13:41182937:A:G
41183130	chr13:41183130:A:G
41183357	chr13:41183357:T:A
41183416	chr13:41183416:G:C
41183488	chr13:41183488:T:C
41183509	chr13:41183509:G:A
41184057	chr13:41184057:AT:A
41184063	chr13:41184063:A:G
41184280	chr13:41184280:C:T
41184312	chr13:41184312:G:A
41184870	chr13:41184870:A:G
41184932	chr13:41184932:A:G
41185051	chr13:41185051:C:G
41185097	chr13:41185097:G:C
41185236	chr13:41185236:T:TA
41185728	chr13:41185728:A:G
41185970	chr13:41185970:G:T
41186811	chr13:41186811:T:C
41187363	chr13:41187363:C:G
41188065	chr13:41188065:A:G
41188338	chr13:41188338:C:A
41189065	chr13:41189065:G:C
41189244	chr13:41189244:C:T
41190223	chr13:41190223:C:T
41190304	chr13:41190304:A:G
41190407	chr13:41190407:TTTTG:T
41190809	chr13:41190809:C:T
41191022	chr13:41191022:C:T
41191097	chr13:41191097:A:G
41191157	chr13:41191157:A:C
41191270	chr13:41191270:A:G
41191843	chr13:41191843:T:C
41191891	chr13:41191891:A:T
41193202	chr13:41193202:A:G
41193316	chr13:41193316:C:G
41195524	chr13:41195524:T:A
41196135	chr13:41196135:C:G
41196605	chr13:41196605:G:A
41197070	chr13:41197070:G:A
41197125	chr13:41197125:T:C
41197280	chr13:41197280:C:T
41197340	chr13:41197340:G:A
41197385	chr13:41197385:A:G
41197508	chr13:41197508:G:T
41197546	chr13:41197546:T:G
41197664	chr13:41197664:C:T
41198000	chr13:41198000:T:C
41198093	chr13:41198093:T:G
41198183	chr13:41198183:C:T
41198286	chr13:41198286:C:T
41198474	chr13:41198474:C:CA
41199126	chr13:41199126:G:A
41199156	chr13:41199156:A:G
41199220	chr13:41199220:T:C
41200043	chr13:41200043:G:A
41200199	chr13:41200199:G:A
41200678	chr13:41200678:A:G
41200885	chr13:41200885:T:G
41200887	chr13:41200887:C:T
41200892	chr13:41200892:A:G
41201356	chr13:41201356:C:G
41201429	chr13:41201429:G:A
41201760	chr13:41201760:A:G
41202092	chr13:41202092:A:G
41202226	chr13:41202226:T:C
41203109	chr13:41203109:CTTCT:C
41203265	chr13:41203265:T:A
41203449	chr13:41203449:C:T
41203507	chr13:41203507:C:G
41203823	chr13:41203823:T:G
41203882	chr13:41203882:G:C
41204309	chr13:41204309:G:A
41204754	chr13:41204754:A:G
41204959	chr13:41204959:G:A
41205300	chr13:41205300:T:C
41205390	chr13:41205390:G:A
41205698	chr13:41205698:C:T
41205802	chr13:41205802:A:G
41205942	chr13:41205942:G:T
41205987	chr13:41205987:A:G
41206603	chr13:41206603:G:A
41206669	chr13:41206669:C:T
41206865	chr13:41206865:G:T
41207257	chr13:41207257:T:C
41208327	chr13:41208327:A:C
41208556	chr13:41208556:T:C
41208674	chr13:41208674:A:G
41209002	chr13:41209002:A:G
41209021	chr13:41209021:A:C
41209365	chr13:41209365:C:T
41209634	chr13:41209634:G:A
41210025	chr13:41210025:T:C
41210425	chr13:41210425:C:T
41210583	chr13:41210583:C:T
41210935	chr13:41210935:G:A
41211248	chr13:41211248:A:G
41211309	chr13:41211309:C:T
41211698	chr13:41211698:T:C
41211828	chr13:41211828:A:G
41212574	chr13:41212574:C:T
41213062	chr13:41213062:T:G
41213327	chr13:41213327:A:T
41213765	chr13:41213765:C:T
41213869	chr13:41213869:A:T
41213929	chr13:41213929:C:T
41214193	chr13:41214193:G:A
41214625	chr13:41214625:C:T
41214789	chr13:41214789:A:C
41214882	chr13:41214882:G:A
41215145	chr13:41215145:C:G
41215505	chr13:41215505:C:A
41215539	chr13:41215539:C:T
41215564	chr13:41215564:C:A
41215614	chr13:41215614:CT:C
41215642	chr13:41215642:A:G
41216026	chr13:41216026:C:T
41216047	chr13:41216047:T:C
41216448	chr13:41216448:A:C
41216891	chr13:41216891:T:G
41217112	chr13:41217112:T:C
41217138	chr13:41217138:C:T
41217174	chr13:41217174:A:C
41217304	chr13:41217304:T:A
41217372	chr13:41217372:G:A
41217484	chr13:41217484:A:G
41218486	chr13:41218486:A:T
41218504	chr13:41218504:A:T
41218782	chr13:41218782:T:C
41219062	chr13:41219062:G:A
41219114	chr13:41219114:AACCCCGTCTCTACTAAAAATACAAAAATTAGC:A
41219308	chr13:41219308:T:C
41219619	chr13:41219619:A:G
41219696	chr13:41219696:A:G
41220125	chr13:41220125:C:T
41220413	chr13:41220413:G:A
41221087	chr13:41221087:T:C
41221448	chr13:41221448:G:A
41221599	chr13:41221599:T:C
41222104	chr13:41222104:T:C
41222406	chr13:41222406:G:A
41222433	chr13:41222433:A:G
41222676	chr13:41222676:C:T
41223055	chr13:41223055:T:C
41223261	chr13:41223261:T:C
41223465	chr13:41223465:A:T
41223798	chr13:41223798:T:C
41224408	chr13:41224408:A:G
41224735	chr13:41224735:G:A
41224784	chr13:41224784:C:T
41224842	chr13:41224842:T:C
41225009	chr13:41225009:C:T
41225107	chr13:41225107:G:A
41225322	chr13:41225322:G:A
41225363	chr13:41225363:G:A
41225970	chr13:41225970:GAAAAAT:G
41226151	chr13:41226151:G:A
41226262	chr13:41226262:T:G
41227084	chr13:41227084:A:T
41227158	chr13:41227158:G:A
41227398	chr13:41227398:G:A
41227467	chr13:41227467:T:A
41227484	chr13:41227484:A:G
41228374	chr13:41228374:C:T
41228415	chr13:41228415:A:G
41229021	chr13:41229021:A:G
41229101	chr13:41229101:C:A
41229253	chr13:41229253:C:T
41229383	chr13:41229383:ATC:A
41229543	chr13:41229543:ACT:A
41229685	chr13:41229685:T:A
41230013	chr13:41230013:A:C
41230182	chr13:41230182:A:T
41230183	chr13:41230183:T:G
41230325	chr13:41230325:C:T
41230625	chr13:41230625:A:C
41230684	chr13:41230684:A:G
41230953	chr13:41230953:G:C
41231016	chr13:41231016:G:A
41231206	chr13:41231206:T:G
41231370	chr13:41231370:G:A
41231435	chr13:41231435:T:C
41231989	chr13:41231989:C:T
41232042	chr13:41232042:C:T
41232164	chr13:41232164:G:A
41232332	chr13:41232332:CAA:C
41232369	chr13:41232369:G:A
41232374	chr13:41232374:C:T
41232764	chr13:41232764:C:A
41233463	chr13:41233463:G:A
41233676	chr13:41233676:C:T
41233814	chr13:41233814:T:C
41234377	chr13:41234377:C:T
41234392	chr13:41234392:T:C
41235235	chr13:41235235:T:C
41235335	chr13:41235335:C:A
41235814	chr13:41235814:C:T
41235956	chr13:41235956:T:C
41236001	chr13:41236001:G:A
41236081	chr13:41236081:A:G
41236412	chr13:41236412:C:T
41236495	chr13:41236495:G:A
41236598	chr13:41236598:T:G
41236944	chr13:41236944:A:G
41236975	chr13:41236975:C:T
41237306	chr13:41237306:C:G
41237436	chr13:41237436:AATAAC:A
41237462	chr13:41237462:C:T
41237643	chr13:41237643:C:T
41237899	chr13:41237899:A:G
41238081	chr13:41238081:T:C
41238229	chr13:41238229:G:T
41238493	chr13:41238493:A:G
41238909	chr13:41238909:G:A
41238964	chr13:41238964:G:A
41239353	chr13:41239353:T:A
41239359	chr13:41239359:C:T
41239363	chr13:41239363:G:A
41239622	chr13:41239622:G:C
41240141	chr13:41240141:C:T
41240219	chr13:41240219:G:A
41240668	chr13:41240668:T:A
41240697	chr13:41240697:A:G
41241248	chr13:41241248:G:A
41241580	chr13:41241580:T:C
41241700	chr13:41241700:G:C
41241909	chr13:41241909:A:G
41242123	chr13:41242123:C:T
41242245	chr13:41242245:A:G
41242554	chr13:41242554:C:T
41242751	chr13:41242751:T:C
41242787	chr13:41242787:C:T
41242849	chr13:41242849:T:C
41242852	chr13:41242852:G:A
41242941	chr13:41242941:T:C
41243017	chr13:41243017:G:A
41243129	chr13:41243129:G:T
41243168	chr13:41243168:A:G
41243238	chr13:41243238:A:T
41243484	chr13:41243484:G:A
41243513	chr13:41243513:C:G
41243973	chr13:41243973:C:T
41244140	chr13:41244140:T:C
41244220	chr13:41244220:ACTTT:A
41244238	chr13:41244238:A:T
41244239	chr13:41244239:ACT:A
41244407	chr13:41244407:G:A
41244460	chr13:41244460:T:G
41244608	chr13:41244608:A:C
41244665	chr13:41244665:C:T
41244738	chr13:41244738:T:G
41244756	chr13:41244756:G:C
41245228	chr13:41245228:A:G
41245259	chr13:41245259:T:C
41246049	chr13:41246049:CT:C
41246241	chr13:41246241:T:C
41246578	chr13:41246578:T:C
41246766	chr13:41246766:C:T
41246824	chr13:41246824:A:C
41246867	chr13:41246867:C:T
41247144	chr13:41247144:G:A
41247168	chr13:41247168:G:A
41247215	chr13:41247215:C:T
41247384	chr13:41247384:A:G
41248133	chr13:41248133:T:C
41248166	chr13:41248166:C:T
41248225	chr13:41248225:G:A
41248668	chr13:41248668:G:A
41248724	chr13:41248724:CA:C
41248840	chr13:41248840:A:G
41248842	chr13:41248842:T:C
41249099	chr13:41249099:CTA:C
41249243	chr13:41249243:A:G
41249294	chr13:41249294:T:C
41249304	chr13:41249304:G:A
41249778	chr13:41249778:T:C
41250527	chr13:41250527:C:T
41250597	chr13:41250597:G:T
41250648	chr13:41250648:C:G
41250972	chr13:41250972:A:G
41251356	chr13:41251356:T:C
41251359	chr13:41251359:C:T
41251534	chr13:41251534:A:G
41252679	chr13:41252679:T:C
41252956	chr13:41252956:A:T
41253344	chr13:41253344:A:G
41253434	chr13:41253434:T:C
41254091	chr13:41254091:T:C
41254250	chr13:41254250:G:A
41254303	chr13:41254303:C:T
41254378	chr13:41254378:A:G
41255354	chr13:41255354:T:C
41255388	chr13:41255388:G:A
41255671	chr13:41255671:G:A
41255766	chr13:41255766:G:C
41255817	chr13:41255817:C:A
41255947	chr13:41255947:C:T
41255960	chr13:41255960:T:A
41256350	chr13:41256350:G:A
41256468	chr13:41256468:A:G
41256654	chr13:41256654:CCA:C
41256741	chr13:41256741:C:T
41256770	chr13:41256770:G:A
41256906	chr13:41256906:G:A
41256976	chr13:41256976:A:G
41257134	chr13:41257134:G:A
41257508	chr13:41257508:A:C
41258147	chr13:41258147:T:C
41258224	chr13:41258224:G:A
41258498	chr13:41258498:G:C
41259121	chr13:41259121:T:C
41259203	chr13:41259203:C:G
41259205	chr13:41259205:A:G
41259209	chr13:41259209:C:G
41259432	chr13:41259432:G:A
41259487	chr13:41259487:A:G
41259541	chr13:41259541:A:C
41259785	chr13:41259785:A:C
41260608	chr13:41260608:C:T
41260620	chr13:41260620:G:A
41260903	chr13:41260903:T:C
41260970	chr13:41260970:A:G
41261269	chr13:41261269:G:A
41261370	chr13:41261370:CATAATTCTT:C
41261593	chr13:41261593:C:T
41262061	chr13:41262061:G:A
41262075	chr13:41262075:G:A
41262103	chr13:41262103:G:A
41262107	chr13:41262107:C:T
41262644	chr13:41262644:G:GA
41262968	chr13:41262968:G:A
41262990	chr13:41262990:G:A
41263019	chr13:41263019:T:C
41263084	chr13:41263084:C:T
41263594	chr13:41263594:C:T
41264064	chr13:41264064:C:A
41264067	chr13:41264067:G:C
41264241	chr13:41264241:A:C
41264297	chr13:41264297:C:A
41264317	chr13:41264317:A:G
41264367	chr13:41264367:C:A
41264704	chr13:41264704:A:G
41264833	chr13:41264833:C:T
41264850	chr13:41264850:C:T
41264986	chr13:41264986:A:G
41265030	chr13:41265030:T:C
41265123	chr13:41265123:C:T
41265141	chr13:41265141:A:C
41265378	chr13:41265378:A:G
41265416	chr13:41265416:C:T
41265546	chr13:41265546:T:A
41266127	chr13:41266127:A:G
41266328	chr13:41266328:C:T
41266337	chr13:41266337:C:T
41266563	chr13:41266563:G:A
41266715	chr13:41266715:C:T
41266777	chr13:41266777:G:C
41266885	chr13:41266885:C:T
41267185	chr13:41267185:A:G
41267796	chr13:41267796:G:A
41267879	chr13:41267879:G:A
41267943	chr13:41267943:T:C
41268005	chr13:41268005:G:A
41268019	chr13:41268019:A:T
41268380	chr13:41268380:T:A
41268410	chr13:41268410:G:T
41268425	chr13:41268425:C:T
41269054	chr13:41269054:A:G
41269372	chr13:41269372:G:C
41269564	chr13:41269564:T:TA
41270059	chr13:41270059:A:G
41270346	chr13:41270346:AT:A
41270422	chr13:41270422:T:A
41270488	chr13:41270488:G:A
41270715	chr13:41270715:A:G
41270777	chr13:41270777:G:A
41270914	chr13:41270914:T:A
41271350	chr13:41271350:T:A
41271464	chr13:41271464:G:A
41271538	chr13:41271538:G:A
41271614	chr13:41271614:A:G
41271885	chr13:41271885:G:A
41272624	chr13:41272624:T:A
41272768	chr13:41272768:A:G
41273066	chr13:41273066:T:C
41273079	chr13:41273079:G:C
41273134	chr13:41273134:A:G
41273262	chr13:41273262:G:C
41273289	chr13:41273289:G:A
41273571	chr13:41273571:G:A
41273729	chr13:41273729:C:T
41273794	chr13:41273794:A:G
41273849	chr13:41273849:A:C
41273887	chr13:41273887:T:TG
41273892	chr13:41273892:C:T
41274107	chr13:41274107:A:G
41274882	chr13:41274882:G:C
41275005	chr13:41275005:A:G
41275034	chr13:41275034:T:C
41275301	chr13:41275301:T:C
41275470	chr13:41275470:G:C
41275564	chr13:41275564:C:T
41275773	chr13:41275773:G:A
41276209	chr13:41276209:T:C
41276317	chr13:41276317:A:G
41276363	chr13:41276363:G:A
41276479	chr13:41276479:C:T
41277193	chr13:41277193:G:A
41278219	chr13:41278219:T:C
41278417	chr13:41278417:A:AC
41278600	chr13:41278600:A:G
41279014	chr13:41279014:G:A
41279190	chr13:41279190:A:G
41279382	chr13:41279382:C:G
41279549	chr13:41279549:A:G
41280224	chr13:41280224:C:T
41280344	chr13:41280344:G:GC
41280394	chr13:41280394:C:G
41280416	chr13:41280416:C:G
41280847	chr13:41280847:C:T
41280868	chr13:41280868:T:C
41280973	chr13:41280973:C:T
41281149	chr13:41281149:G:A
41281507	chr13:41281507:C:T
41281583	chr13:41281583:T:C
41282098	chr13:41282098:A:G
41282384	chr13:41282384:T:A
41282577	chr13:41282577:G:C
41282586	chr13:41282586:T:A
41283395	chr13:41283395:A:G
41284168	chr13:41284168:AC:A
41284620	chr13:41284620:A:G
41284955	chr13:41284955:T:C
41285528	chr13:41285528:C:T
41285563	chr13:41285563:A:G
41285775	chr13:41285775:G:A
41286199	chr13:41286199:G:C
41286756	chr13:41286756:C:A
41286875	chr13:41286875:A:G
41286933	chr13:41286933:G:A
41287324	chr13:41287324:T:G
41288149	chr13:41288149:T:A
41288417	chr13:41288417:C:G
41288508	chr13:41288508:A:G
41288708	chr13:41288708:T:A
41289098	chr13:41289098:G:A
41289525	chr13:41289525:C:T
41289963	chr13:41289963:T:C
41290436	chr13:41290436:C:G
41291052	chr13:41291052:C:T
41291189	chr13:41291189:T:C
41291393	chr13:41291393:A:G
41292352	chr13:41292352:A:G
41292803	chr13:41292803:T:G
41292852	chr13:41292852:G:A
41292865	chr13:41292865:G:T
41293324	chr13:41293324:G:A
41293426	chr13:41293426:C:A
41294278	chr13:41294278:C:T
41295053	chr13:41295053:A:G
41295093	chr13:41295093:A:T
41295097	chr13:41295097:C:T
41295542	chr13:41295542:T:C
41295589	chr13:41295589:G:A
41296391	chr13:41296391:C:T
41296851	chr13:41296851:G:A
41297349	chr13:41297349:T:C
41297815	chr13:41297815:A:T
41297873	chr13:41297873:G:GT
41298047	chr13:41298047:G:A
41298157	chr13:41298157:C:T
41298382	chr13:41298382:C:CAT
41298411	chr13:41298411:T:C
41298661	chr13:41298661:G:A
41298852	chr13:41298852:A:G
41298968	chr13:41298968:T:C
41299042	chr13:41299042:G:A
41299247	chr13:41299247:A:C
41299382	chr13:41299382:T:C
41299422	chr13:41299422:C:T
41299612	chr13:41299612:A:G
41299806	chr13:41299806:C:T
41300185	chr13:41300185:T:C
41300801	chr13:41300801:T:C
41300867	chr13:41300867:T:C
41301210	chr13:41301210:G:A
41301989	chr13:41301989:C:A
41302050	chr13:41302050:G:T
41302100	chr13:41302100:C:T
41302534	chr13:41302534:A:T
41302778	chr13:41302778:G:A
41302786	chr13:41302786:A:G
41302978	chr13:41302978:C:T
41304035	chr13:41304035:T:C
41304902	chr13:41304902:A:G
41305131	chr13:41305131:A:G
41305778	chr13:41305778:A:G
41305845	chr13:41305845:C:CCTTGCTTTGTGTCCCTCATAGGA
41306244	chr13:41306244:C:T
41306321	chr13:41306321:T:A
41306360	chr13:41306360:G:C
41306398	chr13:41306398:G:A
41306430	chr13:41306430:G:C
41306519	chr13:41306519:C:T
41307013	chr13:41307013:T:TTA
41307216	chr13:41307216:C:T
41307223	chr13:41307223:C:T
41307344	chr13:41307344:C:T
41307512	chr13:41307512:T:C
41307850	chr13:41307850:A:G
41308060	chr13:41308060:C:T
41308447	chr13:41308447:T:C
41308490	chr13:41308490:G:A
41308608	chr13:41308608:C:T
41308812	chr13:41308812:T:A
41309276	chr13:41309276:A:G
41309489	chr13:41309489:T:C
41309745	chr13:41309745:C:T
41309809	chr13:41309809:C:G
41309992	chr13:41309992:G:A
41310434	chr13:41310434:G:T
41310530	chr13:41310530:T:C
41310708	chr13:41310708:G:A
41310781	chr13:41310781:A:C
41311146	chr13:41311146:A:G
41311365	chr13:41311365:T:C
41311783	chr13:41311783:C:T
41312016	chr13:41312016:G:C
41312031	chr13:41312031:C:T
41312105	chr13:41312105:T:C
41312309	chr13:41312309:A:AGG
41312403	chr13:41312403:C:T
41312432	chr13:41312432:A:G
41312484	chr13:41312484:T:TC
41312745	chr13:41312745:A:G
41312800	chr13:41312800:ATAT:A
41313279	chr13:41313279:C:G
41313653	chr13:41313653:C:G
41313755	chr13:41313755:G:A
41314168	chr13:41314168:GTAAA:G
41314272	chr13:41314272:T:G
41314536	chr13:41314536:T:C
41314759	chr13:41314759:G:A
41315191	chr13:41315191:G:A
41315361	chr13:41315361:A:G
41315880	chr13:41315880:C:A
41316105	chr13:41316105:G:A
41316346	chr13:41316346:T:G
41316453	chr13:41316453:C:T
41316787	chr13:41316787:G:A
41317115	chr13:41317115:T:C
41317338	chr13:41317338:TG:T
41317368	chr13:41317368:A:G
41317518	chr13:41317518:C:T
41317883	chr13:41317883:T:G
41317939	chr13:41317939:G:A
41318001	chr13:41318001:C:T
41318040	chr13:41318040:A:G
41318438	chr13:41318438:A:G
41318480	chr13:41318480:G:T
41318495	chr13:41318495:C:T
41318571	chr13:41318571:T:C
41318969	chr13:41318969:T:G
41319044	chr13:41319044:C:G
41319516	chr13:41319516:T:A
41319620	chr13:41319620:G:A
41319677	chr13:41319677:T:C
41319784	chr13:41319784:T:G
41320097	chr13:41320097:T:C
41320951	chr13:41320951:C:T
41321468	chr13:41321468:C:T
41321852	chr13:41321852:T:C
41322017	chr13:41322017:C:T
41322119	chr13:41322119:C:T
41322169	chr13:41322169:G:T
41322226	chr13:41322226:AAGG:A
41322316	chr13:41322316:T:G
41323424	chr13:41323424:T:C
41323555	chr13:41323555:T:C
41323594	chr13:41323594:C:T
41323647	chr13:41323647:C:T
41323674	chr13:41323674:G:A
41324011	chr13:41324011:T:G
41324255	chr13:41324255:A:G
41324269	chr13:41324269:A:G
41324870	chr13:41324870:C:T
41325286	chr13:41325286:AATT:A
41325802	chr13:41325802:A:G
41326436	chr13:41326436:A:G
41326933	chr13:41326933:A:G
41327250	chr13:41327250:ATAAT:A
41327719	chr13:41327719:A:G
41327807	chr13:41327807:C:G
41327937	chr13:41327937:T:C
41328157	chr13:41328157:G:T
41328528	chr13:41328528:A:G
41328543	chr13:41328543:A:G
41328590	chr13:41328590:C:A
41328617	chr13:41328617:A:G
41328803	chr13:41328803:T:C
41329681	chr13:41329681:ATTTAG:A
41329722	chr13:41329722:A:G
41329919	chr13:41329919:T:C
41330133	chr13:41330133:T:G
41330286	chr13:41330286:G:A
41330928	chr13:41330928:C:T
41331571	chr13:41331571:A:G
41331766	chr13:41331766:A:G
41331804	chr13:41331804:G:A
41332486	chr13:41332486:G:C
41332531	chr13:41332531:A:G
41332797	chr13:41332797:TTGAC:T
41332880	chr13:41332880:A:G
41333643	chr13:41333643:GCTT:G
41333690	chr13:41333690:A:G
41333714	chr13:41333714:C:T
41333879	chr13:41333879:G:A
41333957	chr13:41333957:G:A
41333994	chr13:41333994:G:A
41334622	chr13:41334622:T:C
41334751	chr13:41334751:A:C
41335161	chr13:41335161:G:A
41335306	chr13:41335306:T:C
41335435	chr13:41335435:G:A
41335628	chr13:41335628:GAGATT:G
41335922	chr13:41335922:T:A
41336041	chr13:41336041:G:A
41336169	chr13:41336169:A:T
41336495	chr13:41336495:T:C
41337034	chr13:41337034:T:C
41337096	chr13:41337096:A:G
41337415	chr13:41337415:C:T
41337491	chr13:41337491:C:T
41337497	chr13:41337497:C:T
41337787	chr13:41337787:A:G
41337934	chr13:41337934:A:AG
41338054	chr13:41338054:T:G
41338204	chr13:41338204:T:C
41338244	chr13:41338244:G:A
41338268	chr13:41338268:T:C
41338359	chr13:41338359:A:G
41338519	chr13:41338519:A:T
41338724	chr13:41338724:A:T
41338995	chr13:41338995:C:T
41339618	chr13:41339618:T:C
41340539	chr13:41340539:C:T
41340778	chr13:41340778:G:T
41340880	chr13:41340880:C:T
41340928	chr13:41340928:A:G
41341267	chr13:41341267:A:G
41341788	chr13:41341788:A:G
41342067	chr13:41342067:C:T
41342193	chr13:41342193:AG:A
41342323	chr13:41342323:A:G
41342557	chr13:41342557:G:A
41343229	chr13:41343229:T:TGAGTA
41343432	chr13:41343432:A:G
41343461	chr13:41343461:C:A
41343511	chr13:41343511:A:T
41343637	chr13:41343637:C:G
41343653	chr13:41343653:C:T
41343667	chr13:41343667:C:G
41344145	chr13:41344145:CTCAGAG:C
41344426	chr13:41344426:T:C
41344544	chr13:41344544:G:A
41344828	chr13:41344828:A:G
41345025	chr13:41345025:T:C
41345739	chr13:41345739:T:A
41345784	chr13:41345784:G:A
41345853	chr13:41345853:C:T
41346900	chr13:41346900:T:C
41347750	chr13:41347750:T:C
41347792	chr13:41347792:A:G
41347797	chr13:41347797:G:A
41348043	chr13:41348043:G:A
41348231	chr13:41348231:A:G
41348558	chr13:41348558:T:G
41348563	chr13:41348563:A:C
41348805	chr13:41348805:T:C
41348932	chr13:41348932:C:T
41349702	chr13:41349702:C:T
41349835	chr13:41349835:G:T
41349869	chr13:41349869:G:A
41350368	chr13:41350368:A:T
41350471	chr13:41350471:A:G
41350532	chr13:41350532:A:G
41351061	chr13:41351061:C:T
41351148	chr13:41351148:A:G
41351175	chr13:41351175:C:T
41351316	chr13:41351316:T:TA
41351569	chr13:41351569:G:A
41351632	chr13:41351632:T:C
41351777	chr13:41351777:TG:T
41352127	chr13:41352127:C:T
41352257	chr13:41352257:G:A
41352366	chr13:41352366:A:G
41352426	chr13:41352426:G:A
41352475	chr13:41352475:C:T
41352713	chr13:41352713:G:A
41352717	chr13:41352717:C:T
41353482	chr13:41353482:A:G
41354178	chr13:41354178:A:G
41354457	chr13:41354457:T:A
41354603	chr13:41354603:C:T
41355160	chr13:41355160:A:G
41355574	chr13:41355574:C:T
41355834	chr13:41355834:C:A
41356272	chr13:41356272:C:T
41356711	chr13:41356711:A:G
41357045	chr13:41357045:C:T
41357153	chr13:41357153:C:T
41357371	chr13:41357371:T:A
41357389	chr13:41357389:C:T
41357474	chr13:41357474:G:A
41357550	chr13:41357550:A:G
41357727	chr13:41357727:A:G
41357902	chr13:41357902:A:G
41358197	chr13:41358197:T:C
41359091	chr13:41359091:TA:T
41359328	chr13:41359328:T:C
41359511	chr13:41359511:T:G
41359736	chr13:41359736:GA:G
41360458	chr13:41360458:C:G
41360476	chr13:41360476:G:A
41360631	chr13:41360631:T:C
41360704	chr13:41360704:A:G
41360971	chr13:41360971:ATAAC:A
41361704	chr13:41361704:C:T
41361833	chr13:41361833:T:G
41362921	chr13:41362921:C:T
41363449	chr13:41363449:C:G
41363654	chr13:41363654:T:C
41364051	chr13:41364051:TTAA:T
41364067	chr13:41364067:A:G
41364148	chr13:41364148:T:C
41364163	chr13:41364163:G:A
41364657	chr13:41364657:A:G
41364684	chr13:41364684:CTT:C
41365464	chr13:41365464:C:G
41365586	chr13:41365586:A:G
41366411	chr13:41366411:A:G
41366461	chr13:41366461:A:G
41367028	chr13:41367028:A:T
41367192	chr13:41367192:T:C
41367280	chr13:41367280:T:A
41367465	chr13:41367465:A:G
41367853	chr13:41367853:A:C
41368406	chr13:41368406:CAA:C
41368443	chr13:41368443:G:C
41368608	chr13:41368608:A:G
41368916	chr13:41368916:A:T
41368969	chr13:41368969:G:A
41369009	chr13:41369009:A:G
41369011	chr13:41369011:A:G
41369508	chr13:41369508:G:A
41370847	chr13:41370847:A:G
41370848	chr13:41370848:C:T
41371312	chr13:41371312:A:G
41371576	chr13:41371576:C:T
41371591	chr13:41371591:G:A
41371953	chr13:41371953:T:C
41372094	chr13:41372094:TAAAG:T
41372462	chr13:41372462:G:T
41373344	chr13:41373344:A:T
41373915	chr13:41373915:G:C
41373989	chr13:41373989:A:G
41374015	chr13:41374015:T:G
41374041	chr13:41374041:C:T
41374249	chr13:41374249:A:T
41374350	chr13:41374350:A:G
41374457	chr13:41374457:C:T
41374683	chr13:41374683:T:C
41375085	chr13:41375085:C:T
41375235	chr13:41375235:A:T
41375668	chr13:41375668:G:T
41375968	chr13:41375968:C:T
41376142	chr13:41376142:T:C
41376395	chr13:41376395:T:C
41376426	chr13:41376426:A:G
41377187	chr13:41377187:C:T
41377717	chr13:41377717:AAG:A
41377914	chr13:41377914:ACAT:A
41378096	chr13:41378096:G:A
41378124	chr13:41378124:CAA:C
41378318	chr13:41378318:T:C
41378447	chr13:41378447:T:C
41378570	chr13:41378570:C:T
41378605	chr13:41378605:C:T
41378785	chr13:41378785:G:A
41378885	chr13:41378885:AG:A
41378957	chr13:41378957:A:G
41379118	chr13:41379118:G:C
41379203	chr13:41379203:G:A
41379401	chr13:41379401:G:A
41379854	chr13:41379854:T:A
41380197	chr13:41380197:A:G
41380321	chr13:41380321:A:G
41380414	chr13:41380414:G:A
41381529	chr13:41381529:T:C
41381554	chr13:41381554:T:C
41381722	chr13:41381722:A:G
41382045	chr13:41382045:G:A
41382160	chr13:41382160:C:T
41382203	chr13:41382203:C:T
41382633	chr13:41382633:A:G
41383394	chr13:41383394:G:A
41383752	chr13:41383752:G:C
41384116	chr13:41384116:A:C
41384172	chr13:41384172:C:T
41384340	chr13:41384340:G:A
41384775	chr13:41384775:T:C
41384920	chr13:41384920:C:T
41384992	chr13:41384992:T:TCACAGTCACTAAGTATTCACTAA
41385844	chr13:41385844:A:G
41386228	chr13:41386228:C:G
41386410	chr13:41386410:C:G
41386422	chr13:41386422:T:C
41386681	chr13:41386681:G:C
41386726	chr13:41386726:C:T
41386727	chr13:41386727:T:C
41386785	chr13:41386785:C:T
41387039	chr13:41387039:T:A
41387221	chr13:41387221:T:C
41387222	chr13:41387222:G:A
41387769	chr13:41387769:A:G
41387930	chr13:41387930:G:A
41388052	chr13:41388052:T:C
41388157	chr13:41388157:G:A
41388214	chr13:41388214:A:G
41388298	chr13:41388298:A:C
41388447	chr13:41388447:T:C
41388729	chr13:41388729:A:G
41388861	chr13:41388861:A:G
41388871	chr13:41388871:G:A
41388946	chr13:41388946:A:G
41389075	chr13:41389075:T:C
41389121	chr13:41389121:T:TC
41389655	chr13:41389655:C:T
41390085	chr13:41390085:G:A
41390088	chr13:41390088:C:T
41390117	chr13:41390117:G:C
41390593	chr13:41390593:A:C
41390801	chr13:41390801:G:A
41391570	chr13:41391570:G:A
41392014	chr13:41392014:A:G
41392323	chr13:41392323:G:A
41392763	chr13:41392763:T:A
41392877	chr13:41392877:C:T
41392962	chr13:41392962:C:T
41393096	chr13:41393096:A:G
41393127	chr13:41393127:G:A
41393152	chr13:41393152:C:T
41393617	chr13:41393617:A:C
41393799	chr13:41393799:C:T
41393817	chr13:41393817:G:A
41394093	chr13:41394093:G:C
41394994	chr13:41394994:G:A
41395417	chr13:41395417:A:C
41395562	chr13:41395562:G:A
41395671	chr13:41395671:G:A
41396010	chr13:41396010:T:C
41396315	chr13:41396315:G:A
41396388	chr13:41396388:C:T
41396666	chr13:41396666:G:A
41396799	chr13:41396799:C:T
41396841	chr13:41396841:A:T
41396915	chr13:41396915:A:G
41397081	chr13:41397081:G:A
41397305	chr13:41397305:G:A
41397594	chr13:41397594:C:T
41398051	chr13:41398051:C:T
41398544	chr13:41398544:C:T
41399156	chr13:41399156:C:T
41401341	chr13:41401341:TAA:T
41402009	chr13:41402009:A:G
41402426	chr13:41402426:T:C
41403030	chr13:41403030:A:T
41403456	chr13:41403456:T:C
41403515	chr13:41403515:A:G
41404083	chr13:41404083:T:C
41404123	chr13:41404123:C:T
41404327	chr13:41404327:C:T
41404481	chr13:41404481:C:T
41404748	chr13:41404748:T:A
41405637	chr13:41405637:CTGAA:C
41405667	chr13:41405667:C:T
41405697	chr13:41405697:T:TA
41405852	chr13:41405852:A:G
41405941	chr13:41405941:C:A
41406538	chr13:41406538:A:G
41406624	chr13:41406624:A:G
41406683	chr13:41406683:C:T
41406869	chr13:41406869:A:G
41406924	chr13:41406924:A:G
41406980	chr13:41406980:A:G
41407141	chr13:41407141:G:A
41407143	chr13:41407143:G:A
41407319	chr13:41407319:T:C
41407612	chr13:41407612:T:C
41407657	chr13:41407657:C:T
41407665	chr13:41407665:AT:A
41407713	chr13:41407713:GTTCTTA:G
41408024	chr13:41408024:T:A
41408840	chr13:41408840:A:G
41409024	chr13:41409024:G:A
41409032	chr13:41409032:A:G
41409042	chr13:41409042:T:C
41409109	chr13:41409109:G:C
41409482	chr13:41409482:T:G
41409486	chr13:41409486:T:G
41410046	chr13:41410046:C:T
41410606	chr13:41410606:G:A
41410818	chr13:41410818:A:G
41410866	chr13:41410866:G:C
41410944	chr13:41410944:C:G
41411018	chr13:41411018:A:G
41411086	chr13:41411086:A:G
41411340	chr13:41411340:T:C
41411360	chr13:41411360:T:C
41411412	chr13:41411412:A:G
41412150	chr13:41412150:T:C
41412395	chr13:41412395:C:CTGT
41412410	chr13:41412410:G:A
41412522	chr13:41412522:A:G
41412525	chr13:41412525:G:A
41412549	chr13:41412549:A:C
41412575	chr13:41412575:T:C
41412615	chr13:41412615:A:G
41412670	chr13:41412670:TA:T
41412710	chr13:41412710:T:C
41413174	chr13:41413174:T:C
41413265	chr13:41413265:C:G
41413310	chr13:41413310:T:A
41413492	chr13:41413492:T:C
41413631	chr13:41413631:G:A
41413709	chr13:41413709:T:C
41413745	chr13:41413745:C:T
41413917	chr13:41413917:C:A
41414283	chr13:41414283:C:T
41414347	chr13:41414347:G:A
41414565	chr13:41414565:C:T
41414602	chr13:41414602:G:A
41414603	chr13:41414603:C:T
41414815	chr13:41414815:T:C
41415347	chr13:41415347:T:C
41415484	chr13:41415484:G:T
41415809	chr13:41415809:G:A
41415900	chr13:41415900:C:T
41416851	chr13:41416851:G:A
41417015	chr13:41417015:G:T
41417120	chr13:41417120:T:C
41417192	chr13:41417192:T:A
41417194	chr13:41417194:C:A
41417548	chr13:41417548:G:C
41417570	chr13:41417570:C:T
41417695	chr13:41417695:C:T
41417740	chr13:41417740:C:T
41417793	chr13:41417793:A:C
41418150	chr13:41418150:C:T
41418246	chr13:41418246:G:A
41418631	chr13:41418631:C:T
41418955	chr13:41418955:T:C
41419445	chr13:41419445:T:C
41419544	chr13:41419544:C:G
41419873	chr13:41419873:T:C
41420003	chr13:41420003:C:A
41420076	chr13:41420076:G:A
41420180	chr13:41420180:A:G
41420827	chr13:41420827:C:T
41421003	chr13:41421003:T:C
41421016	chr13:41421016:A:G
41421077	chr13:41421077:G:A
41421119	chr13:41421119:A:T
41421160	chr13:41421160:G:A
41421247	chr13:41421247:G:A
41421260	chr13:41421260:C:T
41421262	chr13:41421262:G:A
41421282	chr13:41421282:A:C
41421299	chr13:41421299:A:G
41421349	chr13:41421349:C:T
41421451	chr13:41421451:CT:C
41421556	chr13:41421556:C:A
41421675	chr13:41421675:C:T
41421771	chr13:41421771:G:C
41421852	chr13:41421852:G:C
41421877	chr13:41421877:A:G
41422247	chr13:41422247:C:T
41422333	chr13:41422333:A:G
41422365	chr13:41422365:A:AC
41422366	chr13:41422366:A:C
41422377	chr13:41422377:C:G
41422480	chr13:41422480:A:G
41422549	chr13:41422549:C:T
41422631	chr13:41422631:T:A
41422696	chr13:41422696:G:A
41422965	chr13:41422965:C:T
41423108	chr13:41423108:T:C
41423201	chr13:41423201:G:A
41423362	chr13:41423362:G:A
41423373	chr13:41423373:G:T
41423466	chr13:41423466:CCCCGTGGCT:C
41423586	chr13:41423586:A:T
41423646	chr13:41423646:C:T
41423765	chr13:41423765:G:A
41423851	chr13:41423851:G:A
41423866	chr13:41423866:C:T
41423886	chr13:41423886:C:T
41424126	chr13:41424126:G:A
41424308	chr13:41424308:G:A
41424476	chr13:41424476:G:A
41424613	chr13:41424613:G:C
41425065	chr13:41425065:C:G
41425133	chr13:41425133:G:T
41425170	chr13:41425170:C:T
41425757	chr13:41425757:A:G
41426085	chr13:41426085:G:A
41426320	chr13:41426320:G:A
41427250	chr13:41427250:C:T
41427458	chr13:41427458:G:T
41427806	chr13:41427806:T:C
41428421	chr13:41428421:G:A
41428943	chr13:41428943:T:C
41429288	chr13:41429288:G:A
41430151	chr13:41430151:G:A
41430256	chr13:41430256:C:T
41430361	chr13:41430361:T:C
41430365	chr13:41430365:G:C
41430446	chr13:41430446:G:A
41430497	chr13:41430497:C:T
41430551	chr13:41430551:T:G
41430555	chr13:41430555:C:T
41430577	chr13:41430577:G:A
41430620	chr13:41430620:A:G
41430763	chr13:41430763:T:C
41431060	chr13:41431060:C:A
41431074	chr13:41431074:T:C
41432278	chr13:41432278:T:A
41432561	chr13:41432561:A:G
41432566	chr13:41432566:A:G
41432755	chr13:41432755:G:C
41432794	chr13:41432794:A:AAG
41432897	chr13:41432897:A:G
41432908	chr13:41432908:T:C
41433047	chr13:41433047:C:T
41433052	chr13:41433052:C:T
41433072	chr13:41433072:C:T
41433092	chr13:41433092:G:A
41433178	chr13:41433178:G:A
41433487	chr13:41433487:T:A
41433534	chr13:41433534:A:G
41433709	chr13:41433709:C:T
41433797	chr13:41433797:A:G
41433809	chr13:41433809:A:G
41433822	chr13:41433822:C:G
41433910	chr13:41433910:C:T
41433980	chr13:41433980:A:G
41434035	chr13:41434035:C:T
41434100	chr13:41434100:T:A
41434177	chr13:41434177:C:T
41434248	chr13:41434248:C:G
41434732	chr13:41434732:T:C
41434903	chr13:41434903:GT:G
41435180	chr13:41435180:C:T
41435320	chr13:41435320:A:G
41435471	chr13:41435471:A:G
41435591	chr13:41435591:C:A
41435600	chr13:41435600:C:A
41436005	chr13:41436005:A:G
41436194	chr13:41436194:C:T
41436200	chr13:41436200:G:A
41436307	chr13:41436307:G:A
41436353	chr13:41436353:C:T
41436476	chr13:41436476:GCA:G
41436944	chr13:41436944:A:G
41437009	chr13:41437009:CTTG:C
41437395	chr13:41437395:T:G
41437666	chr13:41437666:T:C
41437739	chr13:41437739:A:G
41437762	chr13:41437762:C:T
41437910	chr13:41437910:C:T
41438049	chr13:41438049:G:A
41438172	chr13:41438172:C:G
41438510	chr13:41438510:G:A
41438721	chr13:41438721:G:T
41438854	chr13:41438854:A:G
41438870	chr13:41438870:A:T
41438993	chr13:41438993:G:C
41439002	chr13:41439002:T:C
41439010	chr13:41439010:G:A
41439052	chr13:41439052:T:C
41439127	chr13:41439127:G:A
41439575	chr13:41439575:A:T
41439740	chr13:41439740:T:C
41439769	chr13:41439769:CAA:C
41439791	chr13:41439791:T:C
41439825	chr13:41439825:C:T
41439854	chr13:41439854:G:A
41439867	chr13:41439867:A:G
41439978	chr13:41439978:C:T
41440030	chr13:41440030:C:T
41440091	chr13:41440091:C:G
41440110	chr13:41440110:T:C
41440119	chr13:41440119:C:A
41440160	chr13:41440160:A:T
41440487	chr13:41440487:C:A
41440540	chr13:41440540:A:G
41440613	chr13:41440613:GGAA:G
41440686	chr13:41440686:C:T
41440974	chr13:41440974:CAT:C
41441094	chr13:41441094:G:A
41441137	chr13:41441137:T:TTC
41441459	chr13:41441459:C:T
41441538	chr13:41441538:A:T
41441591	chr13:41441591:C:T
41441629	chr13:41441629:C:G
41441685	chr13:41441685:G:A
41441896	chr13:41441896:C:T
41442084	chr13:41442084:G:C
41442093	chr13:41442093:A:T
41442197	chr13:41442197:C:T
41442387	chr13:41442387:C:T
41443731	chr13:41443731:A:G
41443856	chr13:41443856:A:G
41443933	chr13:41443933:T:G
41444016	chr13:41444016:A:G
41444017	chr13:41444017:A:C
41444236	chr13:41444236:G:A
41444374	chr13:41444374:A:T
41444433	chr13:41444433:C:T
41444532	chr13:41444532:C:T
41444540	chr13:41444540:A:G
41444821	chr13:41444821:G:A
41445236	chr13:41445236:T:C
41445526	chr13:41445526:A:G
41445609	chr13:41445609:A:T
41445637	chr13:41445637:T:C
41445757	chr13:41445757:C:A
41445774	chr13:41445774:G:T
41446400	chr13:41446400:T:C
41446439	chr13:41446439:C:T
41446493	chr13:41446493:C:T
41446976	chr13:41446976:A:T
41447053	chr13:41447053:A:G
41447173	chr13:41447173:C:T
41447462	chr13:41447462:C:T
41447675	chr13:41447675:G:A
41448206	chr13:41448206:C:T
41448295	chr13:41448295:C:T
41448956	chr13:41448956:A:G
41449003	chr13:41449003:G:A
41449306	chr13:41449306:C:T
41449496	chr13:41449496:T:A
41449893	chr13:41449893:A:G
41449894	chr13:41449894:C:T
41450103	chr13:41450103:G:A
41450132	chr13:41450132:G:A
41450429	chr13:41450429:C:T
41450544	chr13:41450544:A:C
41450672	chr13:41450672:T:C
41450754	chr13:41450754:G:C
41451247	chr13:41451247:C:T
41451416	chr13:41451416:G:A
41451715	chr13:41451715:T:G
41452833	chr13:41452833:C:A
41452944	chr13:41452944:C:T
41453030	chr13:41453030:A:T
41453143	chr13:41453143:C:T
41453202	chr13:41453202:G:A
41453253	chr13:41453253:C:T
41453338	chr13:41453338:A:G
41453958	chr13:41453958:A:T
41454028	chr13:41454028:G:T
41454420	chr13:41454420:G:A
41454693	chr13:41454693:G:A
41454798	chr13:41454798:G:A
41455196	chr13:41455196:G:T
41455296	chr13:41455296:C:T
41455519	chr13:41455519:A:AC
41455526	chr13:41455526:G:A
41455862	chr13:41455862:T:C
41455967	chr13:41455967:A:G
41456777	chr13:41456777:C:A
41456813	chr13:41456813:T:G
41457063	chr13:41457063:G:A
41458037	chr13:41458037:C:G
41458436	chr13:41458436:T:C
41459640	chr13:41459640:C:T
41459962	chr13:41459962:A:C
41460124	chr13:41460124:C:T
41460184	chr13:41460184:A:G
41460461	chr13:41460461:A:G
41460691	chr13:41460691:G:A
41461022	chr13:41461022:G:A
41461242	chr13:41461242:T:TA
41461457	chr13:41461457:G:A
41461618	chr13:41461618:C:T
41461679	chr13:41461679:G:A
41461930	chr13:41461930:A:G
41462011	chr13:41462011:A:C
41462745	chr13:41462745:A:G
41462828	chr13:41462828:A:G
41463199	chr13:41463199:G:C
41463271	chr13:41463271:C:T
41463412	chr13:41463412:C:T
41463538	chr13:41463538:T:C
41463551	chr13:41463551:C:T
41463755	chr13:41463755:C:T
41463799	chr13:41463799:C:T
41463825	chr13:41463825:T:C
41463947	chr13:41463947:C:T
41463950	chr13:41463950:C:A
41464063	chr13:41464063:T:A
41464113	chr13:41464113:C:T
41464337	chr13:41464337:C:T
41464472	chr13:41464472:C:T
41464612	chr13:41464612:G:A
41464649	chr13:41464649:T:C
41465512	chr13:41465512:C:T
41465552	chr13:41465552:T:TGCC
41465938	chr13:41465938:G:A
41466068	chr13:41466068:C:G
41466147	chr13:41466147:ACT:A
41466203	chr13:41466203:A:G
41466285	chr13:41466285:A:G
41466291	chr13:41466291:A:ACT
41466708	chr13:41466708:G:T
41466988	chr13:41466988:A:G
41467057	chr13:41467057:T:C
41467264	chr13:41467264:T:C
41467524	chr13:41467524:A:G
41467675	chr13:41467675:A:G
41467689	chr13:41467689:A:T
41468137	chr13:41468137:G:C
41468144	chr13:41468144:G:A
41468246	chr13:41468246:C:T
41468509	chr13:41468509:A:G
41468520	chr13:41468520:A:G
41468650	chr13:41468650:G:T
41469130	chr13:41469130:G:A
41469218	chr13:41469218:G:A
41469534	chr13:41469534:G:A
41470051	chr13:41470051:G:A
41470227	chr13:41470227:A:G
41470328	chr13:41470328:C:T
41470372	chr13:41470372:A:G
41470907	chr13:41470907:T:C
41470925	chr13:41470925:A:C
41470960	chr13:41470960:T:C
41471238	chr13:41471238:A:T
41471327	chr13:41471327:A:C
41471447	chr13:41471447:C:T
41471817	chr13:41471817:G:A
41471878	chr13:41471878:G:A
41472045	chr13:41472045:T:C
41472098	chr13:41472098:T:C
41472149	chr13:41472149:T:C
41472221	chr13:41472221:C:T
41472328	chr13:41472328:A:G
41472355	chr13:41472355:T:C
41472436	chr13:41472436:T:C
41472498	chr13:41472498:C:T
41472601	chr13:41472601:G:A
41472781	chr13:41472781:A:T
41472943	chr13:41472943:T:C
41473050	chr13:41473050:G:A
41473320	chr13:41473320:A:G
41473398	chr13:41473398:G:C
41473615	chr13:41473615:A:G
41473679	chr13:41473679:CTGTT:C
41473697	chr13:41473697:GA:G
41473990	chr13:41473990:C:T
41474082	chr13:41474082:A:G
41474095	chr13:41474095:GTTTC:G
41474258	chr13:41474258:CTG:C
41474452	chr13:41474452:A:G
41474791	chr13:41474791:T:C
41475474	chr13:41475474:A:G
41475677	chr13:41475677:A:C
41475864	chr13:41475864:T:C
41475914	chr13:41475914:A:G
41476346	chr13:41476346:C:T
41476435	chr13:41476435:T:A
41476436	chr13:41476436:G:A
41476750	chr13:41476750:C:T
41476901	chr13:41476901:A:G
41476985	chr13:41476985:G:A
41477004	chr13:41477004:C:T
41477030	chr13:41477030:A:G
41477031	chr13:41477031:GTT:G
41477397	chr13:41477397:C:T
41477413	chr13:41477413:A:G
41477446	chr13:41477446:C:T
41477542	chr13:41477542:T:C
41477903	chr13:41477903:C:T
41477950	chr13:41477950:T:C
41478462	chr13:41478462:C:A
41478536	chr13:41478536:T:C
41478574	chr13:41478574:C:T
41478817	chr13:41478817:C:T
41478913	chr13:41478913:A:G
41478934	chr13:41478934:G:A
41479005	chr13:41479005:G:A
41479180	chr13:41479180:A:G
41479295	chr13:41479295:A:G
41479604	chr13:41479604:G:A
41479725	chr13:41479725:G:C
41480068	chr13:41480068:G:C
41480171	chr13:41480171:G:C
41480198	chr13:41480198:G:A
41480481	chr13:41480481:G:A
41480644	chr13:41480644:G:A
41480699	chr13:41480699:C:T
41480994	chr13:41480994:T:C
41481110	chr13:41481110:A:G
41481511	chr13:41481511:T:A
41481518	chr13:41481518:AC:A
41481567	chr13:41481567:G:GT
41481756	chr13:41481756:G:A
41481841	chr13:41481841:C:T
41481842	chr13:41481842:G:A
41482034	chr13:41482034:C:T
41482071	chr13:41482071:G:T
41482433	chr13:41482433:T:C
41482529	chr13:41482529:G:A
41482541	chr13:41482541:C:T
41482558	chr13:41482558:G:A
41482629	chr13:41482629:A:G
41482906	chr13:41482906:G:A
41483011	chr13:41483011:A:T
41483113	chr13:41483113:T:G
41483131	chr13:41483131:A:G
41483272	chr13:41483272:T:G
41483379	chr13:41483379:A:G
41483424	chr13:41483424:A:G
41483707	chr13:41483707:G:T
41483830	chr13:41483830:G:A
41483984	chr13:41483984:GTA:G
41484117	chr13:41484117:G:C
41484267	chr13:41484267:G:C
41484416	chr13:41484416:T:C
41484417	chr13:41484417:A:G
41484457	chr13:41484457:C:T
41484589	chr13:41484589:A:G
41484887	chr13:41484887:C:A
41485478	chr13:41485478:A:T
41485524	chr13:41485524:A:T
41485681	chr13:41485681:T:A
41485714	chr13:41485714:T:G
41485771	chr13:41485771:C:T
41485854	chr13:41485854:G:C
41486159	chr13:41486159:C:T
41486193	chr13:41486193:A:G
41486266	chr13:41486266:G:A
41486450	chr13:41486450:C:A
41486553	chr13:41486553:G:T
41486826	chr13:41486826:C:T
41486828	chr13:41486828:T:C
41487012	chr13:41487012:T:C
41487025	chr13:41487025:C:A
41487027	chr13:41487027:C:T
41487150	chr13:41487150:G:A
41487211	chr13:41487211:G:A
41487304	chr13:41487304:G:A
41487348	chr13:41487348:T:C
41487403	chr13:41487403:G:T
41487419	chr13:41487419:A:G
41487446	chr13:41487446:A:G
41487537	chr13:41487537:C:T
41487572	chr13:41487572:A:G
41487651	chr13:41487651:C:G
41488203	chr13:41488203:A:T
41488207	chr13:41488207:T:C
41488309	chr13:41488309:G:A
41488525	chr13:41488525:T:C
41488812	chr13:41488812:C:T
41488897	chr13:41488897:C:T
41489235	chr13:41489235:G:C
41489371	chr13:41489371:G:T
41489654	chr13:41489654:G:T
41490055	chr13:41490055:A:C
41490205	chr13:41490205:AT:A
41490717	chr13:41490717:A:C
41491097	chr13:41491097:C:T
41491398	chr13:41491398:A:G
41491442	chr13:41491442:C:G
41491633	chr13:41491633:T:C
41492044	chr13:41492044:A:G
41492075	chr13:41492075:A:C
41492129	chr13:41492129:C:G
41492268	chr13:41492268:T:C
41492344	chr13:41492344:T:C
41492716	chr13:41492716:A:G
41492830	chr13:41492830:G:A
41493237	chr13:41493237:C:T
41494172	chr13:41494172:A:G
41494239	chr13:41494239:C:T
41494250	chr13:41494250:G:A
41494968	chr13:41494968:A:G
41495634	chr13:41495634:T:C
41495950	chr13:41495950:A:G
41496026	chr13:41496026:T:C
41496398	chr13:41496398:T:C
41496440	chr13:41496440:G:A
41496464	chr13:41496464:C:T
41496469	chr13:41496469:C:A
41496630	chr13:41496630:G:A
41496961	chr13:41496961:C:T
41497126	chr13:41497126:G:C
41497202	chr13:41497202:G:A
41497346	chr13:41497346:G:A
41497499	chr13:41497499:A:G
41497525	chr13:41497525:G:A
41497641	chr13:41497641:G:C
41497696	chr13:41497696:T:C
41497871	chr13:41497871:G:C
41497907	chr13:41497907:C:A
41498027	chr13:41498027:T:A
41498380	chr13:41498380:C:T
41498433	chr13:41498433:G:A
41498476	chr13:41498476:G:A
41498628	chr13:41498628:C:T
41498729	chr13:41498729:C:A
41498737	chr13:41498737:G:A
41498833	chr13:41498833:G:A
41498849	chr13:41498849:A:G
41499130	chr13:41499130:C:A
41499272	chr13:41499272:G:A
41499321	chr13:41499321:G:T
41499377	chr13:41499377:G:C
41499557	chr13:41499557:C:T
41499676	chr13:41499676:C:T
41499707	chr13:41499707:G:A
41499778	chr13:41499778:G:T
41500276	chr13:41500276:T:C
41500422	chr13:41500422:G:C
41500551	chr13:41500551:C:T
41500576	chr13:41500576:A:T
41500578	chr13:41500578:T:C
41500665	chr13:41500665:C:T
41500930	chr13:41500930:G:A
41501100	chr13:41501100:G:A
41501572	chr13:41501572:C:T
41501792	chr13:41501792:A:C
41502182	chr13:41502182:AAGATCCCAGGTGG:A
41502229	chr13:41502229:C:A
41502287	chr13:41502287:G:A
41502559	chr13:41502559:A:G
41503081	chr13:41503081:G:T
41503308	chr13:41503308:T:C
41503721	chr13:41503721:G:A
41503784	chr13:41503784:T:G
41504474	chr13:41504474:C:T
41505274	chr13:41505274:T:C
41505646	chr13:41505646:A:G
41505810	chr13:41505810:A:G
41505942	chr13:41505942:C:T
41506316	chr13:41506316:A:G
41506702	chr13:41506702:C:T
41506837	chr13:41506837:G:C
41507008	chr13:41507008:A:C
41507030	chr13:41507030:T:C
41507575	chr13:41507575:G:A
41507917	chr13:41507917:T:C
41508206	chr13:41508206:C:T
41508334	chr13:41508334:C:T
41508364	chr13:41508364:G:A
41508594	chr13:41508594:G:A
41508688	chr13:41508688:A:T
41508701	chr13:41508701:C:A
41508782	chr13:41508782:A:G
41508904	chr13:41508904:A:G
41508990	chr13:41508990:T:C
41509098	chr13:41509098:G:T
41509174	chr13:41509174:G:T
41509240	chr13:41509240:A:G
41509295	chr13:41509295:T:C
41510307	chr13:41510307:T:C
```
