## Supplementary material for "Characterization of shared and ancestry-specific signals driving complex traits using multi-ancestry fine-mapping": susiex_nc1.cs80.cs

```
CS_ID	SNP	BP	REF_ALLELE	ALT_ALLELE	REF_FRQ	BETA	SE	-LOG10P	CS_PIP	OVRL_PIP
1	chr13:70673367:C:T	70673367	T,T	C,C	1,1	inf,inf	inf,inf	6.92741,1.25352	0.323973	0.323973
1	chr13:70662475:T:A	70662475	A,A	T,T	1,1	-inf,-inf	inf,inf	7.01146,1.14031	0.318699	0.318699
1	chr13:70662479:T:A	70662479	A,A	T,T	1,1	-inf,-inf	inf,inf	6.94555,1.13131	0.272266	0.272266
```
