## Supplementary material for "Characterization of shared and ancestry-specific signals driving complex traits using multi-ancestry fine-mapping": susiex_nc1.cs80.snp

```
BP	SNP	PIP(CS1)	LogBF(CS1,Pop1)	LogBF(CS1,Pop2)
70162677	chr13:70162677:G:A	5.68204e-07	-1.23895	0.281488
70162891	chr13:70162891:T:C	1.10002e-07	-1.47295	-1.1265
70162980	chr13:70162980:G:A	5.40484e-07	-1.44051e-10	-1.00747
70163121	chr13:70163121:G:A	5.4435e-07	-1.44051e-10	-1.00035
70163151	chr13:70163151:A:C	1.27798e-06	-1.44051e-10	-0.146902
70163153	chr13:70163153:T:C	3.0512e-07	-1.21747	-0.361768
70163395	chr13:70163395:AT:A	1.01676e-07	-1.56284	-1.11531
70163399	chr13:70163399:T:G	1.03532e-07	-1.55097	-1.1091
70163771	chr13:70163771:A:G	4.17534e-07	-0.699482	-0.566091
70163921	chr13:70163921:A:G	4.21844e-07	-0.688766	-0.566537
70163963	chr13:70163963:G:A	4.88578e-07	-0.818535	-0.289904
70164297	chr13:70164297:C:T	1.00782e-07	-1.53582	-1.15116
70164584	chr13:70164584:G:C	1.07927e-06	-1.44051e-10	-0.315895
70165014	chr13:70165014:G:A	4.68244e-07	-1.16934	0.018391
70165583	chr13:70165583:C:T	9.39071e-07	0.782893	-1.23794
70165656	chr13:70165656:G:C	5.64252e-07	-1.44051e-10	-0.964439
70165781	chr13:70165781:G:A	4.27512e-07	-1.44051e-10	-1.24196
70166072	chr13:70166072:C:T	2.73694e-06	-1.44051e-10	0.614659
70166133	chr13:70166133:A:G	2.72856e-07	-1.69099	-2.75265e-10
70166336	chr13:70166336:G:A	1.04343e-07	-1.48725	-1.165
70166359	chr13:70166359:C:T	6.95107e-07	-1.44051e-10	-0.755872
70166397	chr13:70166397:A:G	1.33965e-07	-1.61857	-0.783793
70166503	chr13:70166503:A:C	1.1049e-07	-1.51271	-1.0823
70166539	chr13:70166539:T:C	1.54982e-07	-1.65578	-0.600852
70166601	chr13:70166601:A:G	2.58293e-07	-1.33894	-0.406905
70166603	chr13:70166603:G:A	1.32507e-07	-1.66953	-0.74378
70166627	chr13:70166627:A:G	1.34197e-07	-1.67312	-0.727513
70166744	chr13:70166744:G:A	1.60071e-07	-1.39481	-0.829513
70166861	chr13:70166861:A:G	4.23338e-07	-1.25185	8.1672e-05
70166877	chr13:70166877:A:G	1.5709e-07	-1.46023	-0.782888
70166878	chr13:70166878:A:G	1.48919e-07	-1.48191	-0.814627
70166886	chr13:70166886:A:T	1.28751e-07	-1.67766	-0.764395
70166960	chr13:70166960:A:T	3.5577e-07	-1.42565	-2.75265e-10
70167136	chr13:70167136:T:C	2.11263e-07	-1.52148	-0.42535
70167280	chr13:70167280:C:G	1.46305e-06	-0.76081	0.749149
70167411	chr13:70167411:A:C	1.21698e-07	-1.43486	-1.06354
70167441	chr13:70167441:A:G	5.57306e-07	-0.976824	-2.75265e-10
70167650	chr13:70167650:T:TA	1.86517e-07	-1.32617	-0.745251
70167888	chr13:70167888:G:A	3.16189e-07	-1.5436	-2.75265e-10
70168101	chr13:70168101:T:A	1.00125e-07	-1.61651	-1.07701
70168109	chr13:70168109:C:T	3.38479e-07	-1.19552	-0.27996
70169263	chr13:70169263:A:G	5.48352e-07	-0.993022	-2.75265e-10
70169305	chr13:70169305:T:C	9.87012e-08	-1.57336	-1.13448
70169320	chr13:70169320:T:C	2.26588e-06	-1.44051e-10	0.425778
70169425	chr13:70169425:T:C	3.75403e-07	-1.23383	-0.138104
70169666	chr13:70169666:C:A	5.13923e-07	-1.05786	-2.75265e-10
70169735	chr13:70169735:A:C	1.0256e-06	-1.44051e-10	-0.366904
70169807	chr13:70169807:G:C	4.97945e-07	-1.44051e-10	-1.08945
70169902	chr13:70169902:T:C	1.35581e-07	-1.15356	-1.23681
70170059	chr13:70170059:C:T	3.94523e-07	-0.820049	-0.502212
70170393	chr13:70170393:T:C	4.30295e-07	-1.23128	-0.00418521
70170750	chr13:70170750:G:A	1.33707e-07	-1.64558	-0.758704
70170774	chr13:70170774:T:G	3.97168e-07	-0.723342	-0.592239
70170834	chr13:70170834:A:G	1.06517e-06	-1.44051e-10	-0.329048
70170840	chr13:70170840:A:G	4.26532e-07	-0.609149	-0.635101
70171481	chr13:70171481:A:T	2.57588e-06	-1.44051e-10	0.554007
70172012	chr13:70172012:G:A	4.31859e-07	-0.769641	-0.462199
70172059	chr13:70172059:C:G	4.44709e-07	-1.44051e-10	-1.20252
70172117	chr13:70172117:T:A	6.48997e-07	-1.44051e-10	-0.824511
70172156	chr13:70172156:ATTAGT:A	5.02038e-07	-1.44051e-10	-1.08126
70172338	chr13:70172338:G:C	1.59751e-07	-1.68602	-0.540309
70174669	chr13:70174669:C:T	2.60578e-07	-1.18447	-0.552564
70174725	chr13:70174725:C:T	1.96367e-06	-1.44051e-10	0.28263
70175096	chr13:70175096:G:A	4.53802e-07	-1.44051e-10	-1.18228
70175834	chr13:70175834:G:A	6.40001e-07	-0.838469	-2.75265e-10
70175852	chr13:70175852:G:T	1.681e-07	-1.61034	-0.565039
70176074	chr13:70176074:TTGAG:T	7.27401e-07	-1.44051e-10	-0.71046
70176191	chr13:70176191:A:G	9.59075e-07	-1.44051e-10	-0.43397
70176257	chr13:70176257:C:T	1.1089e-07	-1.51904	-1.07236
70176374	chr13:70176374:A:G	1.83897e-06	-1.44051e-10	0.217023
70176444	chr13:70176444:A:G	1.74423e-07	-0.978468	-1.15998
70176541	chr13:70176541:A:C	3.70682e-07	-1.38459	-2.75265e-10
70176742	chr13:70176742:A:G	2.33711e-07	-1.4666	-0.37925
70176822	chr13:70176822:C:T	1.02815e-07	-1.51984	-1.14716
70176844	chr13:70176844:G:A	4.59129e-07	-1.44051e-10	-1.17061
70176864	chr13:70176864:A:T	1.26781e-07	-1.49401	-0.963472
70177334	chr13:70177334:G:A	2.09861e-06	-0.675481	1.02457
70177461	chr13:70177461:A:C	3.37946e-06	-0.541155	1.36669
70177895	chr13:70177895:C:A	4.27962e-07	-1.44051e-10	-1.2409
70178108	chr13:70178108:G:T	1.46793e-07	-1.61925	-0.691659
70178391	chr13:70178391:T:C	1.00186e-07	-1.53521	-1.15771
70178532	chr13:70178532:G:A	1.02786e-07	-1.4555	-1.21179
70178718	chr13:70178718:G:A	5.53239e-07	-1.44051e-10	-0.984149
70178745	chr13:70178745:TTTG:T	1.15782e-07	-1.59852	-0.949714
70179111	chr13:70179111:A:G	3.4131e-07	-0.95534	-0.511807
70179729	chr13:70179729:C:G	2.82155e-07	-1.65748	-2.75265e-10
70179946	chr13:70179946:A:T	5.45031e-07	-1.44051e-10	-0.999097
70180049	chr13:70180049:C:T	4.79047e-07	-1.44051e-10	-1.12814
70180084	chr13:70180084:T:G	1.56067e-07	-1.00934	-1.24031
70180300	chr13:70180300:T:G	4.82595e-07	-1.44051e-10	-1.12076
70180335	chr13:70180335:A:C	2.00931e-07	-1.56691	-0.430065
70180431	chr13:70180431:A:C	4.46312e-07	-1.44051e-10	-1.19892
70180432	chr13:70180432:G:T	4.51739e-07	-1.44051e-10	-1.18683
70180563	chr13:70180563:C:T	4.2909e-07	-1.44051e-10	-1.23827
70180687	chr13:70180687:C:A	2.74138e-07	-1.68631	-2.75265e-10
70180791	chr13:70180791:G:A	2.81249e-07	-1.6607	-2.75265e-10
70180900	chr13:70180900:TTAA:T	4.88685e-07	-1.44051e-10	-1.10822
70181200	chr13:70181200:G:T	5.11524e-07	0.0153733	-1.07792
70181247	chr13:70181247:T:C	4.82487e-07	-1.44051e-10	-1.12098
70181267	chr13:70181267:C:T	5.0429e-07	-1.44051e-10	-1.07679
70181569	chr13:70181569:G:A	1.56071e-06	-1.44051e-10	0.0529588
70181721	chr13:70181721:C:T	3.73575e-07	-0.136658	-1.24016
70182066	chr13:70182066:A:G	8.61099e-08	-1.68952	-1.15479
70182181	chr13:70182181:T:G	2.00389e-07	-1.23985	-0.759827
70182597	chr13:70182597:G:A	4.94048e-07	-0.10211	-0.995195
70182931	chr13:70182931:C:T	3.5711e-07	-0.18857	-1.23332
70182976	chr13:70182976:A:G	5.13482e-07	-0.0497705	-1.00895
70183039	chr13:70183039:G:A	6.72716e-07	-1.44051e-10	-0.788615
70183199	chr13:70183199:T:C	1.61727e-07	-1.59026	-0.623764
70183206	chr13:70183206:T:C	5.97232e-07	-1.44051e-10	-0.907633
70183386	chr13:70183386:A:G	7.23678e-06	1.58699	-2.75265e-10
70183404	chr13:70183404:T:C	1.57593e-07	-1.6278	-0.612126
70183510	chr13:70183510:CATT:C	9.50729e-08	-1.67946	-1.06583
70183757	chr13:70183757:T:C	5.33464e-07	-1.44051e-10	-1.02055
70183827	chr13:70183827:G:T	4.36922e-07	-1.44051e-10	-1.22018
70184426	chr13:70184426:T:A	1.88628e-06	-1.44051e-10	0.242424
70184600	chr13:70184600:T:C	4.99275e-07	-1.44051e-10	-1.08678
70184953	chr13:70184953:TCA:T	4.88245e-07	-0.0145106	-1.09461
70186133	chr13:70186133:A:G	4.52175e-07	-0.0154481	-1.17042
70186184	chr13:70186184:T:C	7.31226e-07	-1.44051e-10	-0.705215
70186233	chr13:70186233:A:G	4.92678e-07	0.0748473	-1.17493
70186442	chr13:70186442:G:A	4.6879e-07	-1.44051e-10	-1.14978
70186565	chr13:70186565:G:A	4.76186e-07	0.044773	-1.1789
70186685	chr13:70186685:C:T	4.6773e-07	0.0275319	-1.17958
70187087	chr13:70187087:T:C	4.53638e-07	-0.00735178	-1.17529
70187106	chr13:70187106:C:G	4.4483e-07	-0.0157997	-1.18645
70187193	chr13:70187193:T:A	4.74286e-07	0.0324106	-1.17054
70187200	chr13:70187200:C:T	4.59944e-07	0.00250651	-1.17134
70187566	chr13:70187566:T:C	4.32908e-07	-1.44051e-10	-1.22941
70187597	chr13:70187597:TC:T	4.32206e-07	-1.44051e-10	-1.23104
70187862	chr13:70187862:C:T	4.06886e-07	-1.13588	-0.155527
70188035	chr13:70188035:T:G	4.55956e-07	0.0039127	-1.18146
70188038	chr13:70188038:G:A	4.35028e-07	-0.058171	-1.16636
70188443	chr13:70188443:A:G	1.01651e-07	-1.68167	-0.996718
70188727	chr13:70188727:G:C	6.17904e-07	-1.44051e-10	-0.873606
70188773	chr13:70188773:A:T	3.98489e-07	-1.31226	-2.75265e-10
70188804	chr13:70188804:C:A	1.76037e-06	-1.44051e-10	0.173342
70188992	chr13:70188992:G:A	1.65737e-06	-1.44051e-10	0.113051
70189031	chr13:70189031:C:T	1.41291e-07	-1.69043	-0.658685
70189190	chr13:70189190:A:G	1.20281e-07	-1.28511	-1.22499
70189231	chr13:70189231:G:A	1.04164e-07	-1.67454	-0.979431
70189465	chr13:70189465:G:A	5.72774e-07	-1.6392	0.689752
70189626	chr13:70189626:TGA:T	1.71263e-07	-1.68356	-0.473177
70189827	chr13:70189827:C:T	6.10741e-07	-1.44051e-10	-0.885266
70190056	chr13:70190056:A:G	3.81379e-07	-0.161915	-1.19423
70190076	chr13:70190076:T:C	3.0802e-07	-1.56977	-2.75265e-10
70190607	chr13:70190607:T:C	1.54294e-06	-0.345313	0.38682
70190969	chr13:70190969:G:A	1.21515e-07	-1.27403	-1.22587
70191027	chr13:70191027:G:T	8.2638e-08	-1.65439	-1.23108
70191214	chr13:70191214:G:A	3.26614e-07	-0.317676	-1.19348
70191224	chr13:70191224:G:A	4.35702e-07	-1.44051e-10	-1.22298
70191313	chr13:70191313:CAA:C	2.48545e-07	-0.542941	-1.24137
70191450	chr13:70191450:T:TA	9.8839e-06	-1.44051e-10	1.89872
70191836	chr13:70191836:T:C	1.07817e-07	-1.67299	-0.946513
70191896	chr13:70191896:C:T	8.48501e-08	-1.67474	-1.18431
70191980	chr13:70191980:G:A	2.36795e-06	-1.44051e-10	0.469843
70192244	chr13:70192244:A:C	3.04444e-07	-0.359536	-1.22192
70192366	chr13:70192366:TATTG:T	5.32507e-07	-1.44051e-10	-1.02234
70192763	chr13:70192763:C:T	3.04952e-07	-1.57979	-2.75265e-10
70192961	chr13:70192961:C:T	9.46747e-08	-1.68316	-1.06633
70193043	chr13:70193043:G:T	9.23022e-08	-1.6624	-1.11247
70193201	chr13:70193201:A:T	8.93455e-08	-1.65642	-1.15101
70193312	chr13:70193312:T:G	4.33722e-07	-0.119085	-1.10845
70193387	chr13:70193387:T:C	5.71037e-07	-1.44051e-10	-0.952485
70193659	chr13:70193659:A:C	4.97243e-07	-1.44051e-10	-1.09086
70193707	chr13:70193707:C:T	1.39034e-07	-1.56209	-0.803133
70193832	chr13:70193832:T:C	2.36969e-07	-1.25862	-0.573386
70193979	chr13:70193979:A:C	9.28984e-07	-0.465848	-2.75265e-10
70194080	chr13:70194080:T:C	9.65538e-08	-1.6499	-1.07994
70194290	chr13:70194290:G:C	9.47087e-08	-1.64048	-1.10866
70194386	chr13:70194386:C:T	9.14231e-08	-1.65518	-1.12926
70194550	chr13:70194550:A:G	8.67131e-08	-1.67972	-1.15762
70194552	chr13:70194552:A:G	3.01927e-07	-0.348591	-1.24116
70194657	chr13:70194657:A:G	4.55242e-07	-1.44051e-10	-1.17911
70194731	chr13:70194731:A:G	1.16379e-07	-1.33108	-1.21201
70194767	chr13:70194767:A:C	4.59188e-07	-1.44051e-10	-1.17048
70194940	chr13:70194940:G:A	7.98397e-08	-1.69103	-1.22889
70195085	chr13:70195085:G:A	2.05202e-07	-1.35735	-0.618597
70195087	chr13:70195087:T:A	9.3074e-08	-1.61056	-1.15599
70195135	chr13:70195135:G:A	9.37117e-07	-0.457131	-2.75265e-10
70195217	chr13:70195217:G:C	4.28457e-07	-1.44051e-10	-1.23975
70195375	chr13:70195375:G:A	1.90101e-07	-1.17082	-0.881565
70195907	chr13:70195907:C:T	5.61964e-06	-1.44051e-10	1.33408
70196069	chr13:70196069:T:C	5.1286e-07	-1.44051e-10	-1.05994
70196195	chr13:70196195:T:A	9.45419e-08	-1.55813	-1.19277
70196499	chr13:70196499:G:C	2.78797e-07	-1.66945	-2.75265e-10
70196636	chr13:70196636:G:A	8.07062e-08	-1.68696	-1.22216
70197309	chr13:70197309:T:G	4.35777e-07	-1.44051e-10	-1.22281
70197420	chr13:70197420:C:T	5.70941e-07	-0.0770164	-0.875637
70197654	chr13:70197654:C:T	4.78526e-07	-1.44051e-10	-1.12923
70197889	chr13:70197889:G:A	9.94944e-08	-1.55502	-1.14482
70198207	chr13:70198207:A:G	4.4056e-07	-1.44051e-10	-1.21189
70198524	chr13:70198524:A:G	5.453e-07	0.243407	-1.24201
70198583	chr13:70198583:G:A	2.64071e-07	-0.56537	-1.15835
70198591	chr13:70198591:G:A	1.20406e-06	-0.206483	-2.75265e-10
70198923	chr13:70198923:T:A	3.51679e-07	-0.206978	-1.23024
70198935	chr13:70198935:T:A	2.67304e-07	-0.545554	-1.166
70199473	chr13:70199473:G:T	1.77046e-07	-1.30959	-0.813942
70199954	chr13:70199954:C:T	1.18625e-06	-1.44051e-10	-0.221387
70200165	chr13:70200165:A:G	1.16087e-07	-1.33921	-1.20639
70200241	chr13:70200241:G:A	2.76953e-07	-1.67609	-2.75265e-10
70200244	chr13:70200244:G:T	4.35708e-07	-1.44051e-10	-1.22297
70200359	chr13:70200359:C:T	2.57235e-07	-0.638231	-1.11172
70200628	chr13:70200628:C:G	5.2155e-07	-1.44051e-10	-1.04313
70200674	chr13:70200674:G:A	1.25992e-07	-1.23229	-1.23143
70201139	chr13:70201139:A:G	6.34202e-07	-1.44051e-10	-0.847571
70201559	chr13:70201559:A:T	5.1949e-07	-1.44051e-10	-1.04709
70201623	chr13:70201623:A:T	4.46007e-07	-1.44051e-10	-1.1996
70202387	chr13:70202387:G:A	4.19103e-07	-0.029724	-1.2321
70202575	chr13:70202575:T:C	1.04094e-06	-0.35206	-2.75265e-10
70202811	chr13:70202811:A:G	1.40346e-07	-1.17332	-1.18251
70202912	chr13:70202912:A:G	4.27855e-07	-0.209487	-1.03167
70202952	chr13:70202952:T:C	2.7303e-07	-0.610615	-1.07974
70203283	chr13:70203283:T:C	5.06648e-07	-1.07212	-2.75265e-10
70203438	chr13:70203438:G:A	5.7149e-07	-1.44051e-10	-0.951692
70204085	chr13:70204085:T:C	3.48219e-06	1.407	-0.551518
70204852	chr13:70204852:C:T	4.38663e-07	-1.44051e-10	-1.21621
70205042	chr13:70205042:A:T	3.92755e-06	1.56984	-0.594008
70205236	chr13:70205236:T:C	9.39547e-08	-1.52994	-1.22718
70205366	chr13:70205366:G:A	9.37541e-08	-1.54023	-1.21903
70205396	chr13:70205396:T:C	9.34857e-08	-1.53723	-1.2249
70205563	chr13:70205563:TA:T	1.66567e-07	-1.69069	-0.493849
70205700	chr13:70205700:A:T	4.47757e-07	-1.44051e-10	-1.19569
70205721	chr13:70205721:T:C	5.20242e-07	0.0967054	-1.14235
70206148	chr13:70206148:A:G	1.64859e-05	2.58558	-0.175256
70206701	chr13:70206701:CATT:C	5.1995e-06	1.80221	-0.545834
70206728	chr13:70206728:T:C	3.11863e-07	-1.55737	-2.75265e-10
70206825	chr13:70206825:A:T	7.59727e-07	-0.66698	-2.75265e-10
70207102	chr13:70207102:G:A	2.72996e-07	-1.69048	-2.75265e-10
70207351	chr13:70207351:C:A	4.44752e-07	0.00927235	-1.2117
70207539	chr13:70207539:T:C	2.83723e-07	-0.437807	-1.21413
70207627	chr13:70207627:GC:G	5.84752e-06	1.88258	-0.508741
70207898	chr13:70207898:T:C	4.47194e-07	-0.156897	-1.04005
70207989	chr13:70207989:T:C	6.54595e-07	-1.44051e-10	-0.815922
70208231	chr13:70208231:C:T	5.19149e-07	-1.44051e-10	-1.04775
70208314	chr13:70208314:T:C	4.47275e-07	-1.44051e-10	-1.19676
70208357	chr13:70208357:C:T	9.16472e-07	-1.44051e-10	-0.479407
70208375	chr13:70208375:C:G	5.66773e-07	-1.44051e-10	-0.959979
70208490	chr13:70208490:G:C	4.63495e-07	-1.44051e-10	-1.16114
70208563	chr13:70208563:C:T	4.38663e-07	-1.44051e-10	-1.21621
70208603	chr13:70208603:G:A	4.47776e-07	-1.44051e-10	-1.19565
70208951	chr13:70208951:ACTT:A	5.00845e-07	-1.44051e-10	-1.08364
70209358	chr13:70209358:G:A	2.6949e-07	-0.479349	-1.22406
70209379	chr13:70209379:T:C	4.50462e-07	-1.44051e-10	-1.18967
70209572	chr13:70209572:C:T	5.62095e-07	-1.44051e-10	-0.968268
70209602	chr13:70209602:G:A	4.04082e-07	-0.212406	-1.08592
70209653	chr13:70209653:C:T	4.46684e-07	-1.44051e-10	-1.19809
70209925	chr13:70209925:C:T	4.73278e-07	-1.44051e-10	-1.14026
70209973	chr13:70209973:T:C	4.35605e-07	-0.106968	-1.11623
70210222	chr13:70210222:T:C	1.88811e-07	-0.940315	-1.11888
70211036	chr13:70211036:A:C	2.62305e-07	-0.543614	-1.18681
70211340	chr13:70211340:A:G	4.9698e-07	-1.44051e-10	-1.09139
70211341	chr13:70211341:C:T	4.98157e-07	-1.44051e-10	-1.08902
70211361	chr13:70211361:C:G	9.4652e-07	-1.44051e-10	-0.447146
70211904	chr13:70211904:C:T	4.39363e-07	-1.44051e-10	-1.21461
70211965	chr13:70211965:T:C	4.93565e-07	-1.44051e-10	-1.09828
70212020	chr13:70212020:C:T	9.88864e-06	-1.44051e-10	1.8992
70212325	chr13:70212325:C:T	1.51134e-07	-1.18407	-1.09771
70212487	chr13:70212487:T:C	1.30529e-07	-1.20477	-1.22358
70212538	chr13:70212538:G:A	2.73255e-07	-1.68953	-2.75265e-10
70212563	chr13:70212563:C:G	1.08856e-06	-1.44051e-10	-0.307327
70212819	chr13:70212819:A:C	3.82081e-07	-1.35431	-2.75265e-10
70212855	chr13:70212855:A:G	2.73031e-07	-1.69035	-2.75265e-10
70212961	chr13:70212961:T:C	6.43639e-07	-0.832801	-2.75265e-10
70213317	chr13:70213317:T:A	4.71616e-07	-1.44051e-10	-1.14377
70213320	chr13:70213320:G:A	2.13357e-07	-0.77562	-1.16135
70213450	chr13:70213450:C:T	3.47275e-07	-1.44982	-2.75265e-10
70213505	chr13:70213505:G:T	4.88641e-07	-1.44051e-10	-1.10831
70213589	chr13:70213589:T:A	5.80066e-07	-1.44051e-10	-0.936797
70213745	chr13:70213745:C:A	4.36083e-07	-0.0176808	-1.20443
70214120	chr13:70214120:A:C	4.68637e-07	-1.44051e-10	-1.15011
70214241	chr13:70214241:G:A	4.99062e-07	-1.44051e-10	-1.08721
70214284	chr13:70214284:T:C	9.0142e-07	-1.44051e-10	-0.495967
70214402	chr13:70214402:T:A	4.49813e-06	1.67018	-0.558705
70214452	chr13:70214452:A:G	4.68713e-07	-1.44051e-10	-1.14995
70214959	chr13:70214959:A:T	1.96253e-07	-1.03866	-0.981878
70215039	chr13:70215039:C:G	4.68713e-07	-1.44051e-10	-1.14995
70215410	chr13:70215410:G:T	4.48588e-07	-1.44051e-10	-1.19383
70215784	chr13:70215784:A:G	4.66043e-07	-0.156702	-0.998959
70215910	chr13:70215910:T:A	4.68303e-07	-0.168593	-0.98223
70215917	chr13:70215917:G:T	5.60892e-07	-1.44051e-10	-0.970411
70215982	chr13:70215982:G:A	4.58426e-07	-1.44051e-10	-1.17214
70216044	chr13:70216044:A:G	2.92912e-07	-1.62007	-2.75265e-10
70216261	chr13:70216261:G:A	4.69007e-07	-1.44051e-10	-1.14932
70216308	chr13:70216308:C:T	4.43402e-07	-1.44051e-10	-1.20546
70216381	chr13:70216381:C:G	4.44086e-07	-1.44051e-10	-1.20392
70216400	chr13:70216400:GTATA:G	4.2972e-07	-1.44051e-10	-1.2368
70216633	chr13:70216633:ACT:A	1.26124e-07	-1.48648	-0.976192
70216981	chr13:70216981:G:T	4.71616e-07	-1.44051e-10	-1.14377
70217060	chr13:70217060:A:T	5.01957e-07	-1.44051e-10	-1.08142
70217447	chr13:70217447:A:G	1.06393e-06	-1.44051e-10	-0.33021
70217654	chr13:70217654:C:T	4.2119e-07	-0.287276	-0.96958
70218020	chr13:70218020:C:A	3.6813e-07	-0.328375	-1.06313
70218260	chr13:70218260:G:T	4.30195e-07	-1.44051e-10	-1.2357
70218413	chr13:70218413:GCTTT:G	4.28754e-07	-1.44051e-10	-1.23906
70218510	chr13:70218510:T:C	1.19164e-06	-0.216849	-2.75265e-10
70218822	chr13:70218822:C:T	1.86933e-07	-1.25918	-0.810012
70219047	chr13:70219047:A:G	5.52098e-07	-0.986213	-2.75265e-10
70219105	chr13:70219105:T:C	3.94594e-06	1.49507	-0.514571
70219176	chr13:70219176:A:T	1.68338e-07	-1.1793	-0.994664
70219416	chr13:70219416:A:G	3.19896e-07	-0.342297	-1.18965
70219566	chr13:70219566:G:A	4.51575e-07	-1.44051e-10	-1.1872
70219913	chr13:70219913:C:T	9.35848e-08	-1.54911	-1.21197
70219999	chr13:70219999:AT:A	1.74617e-07	-1.07607	-1.06127
70220217	chr13:70220217:T:G	1.10121e-05	-1.44051e-10	2.00681
70220475	chr13:70220475:A:G	5.11208e-07	-1.44051e-10	-1.06316
70220580	chr13:70220580:C:T	7.52487e-06	2.13243	-0.506397
70220916	chr13:70220916:A:G	4.56502e-07	-1.44051e-10	-1.17635
70221210	chr13:70221210:C:T	8.74336e-08	-1.60605	-1.22301
70221505	chr13:70221505:A:G	4.67469e-07	-1.44051e-10	-1.15261
70221524	chr13:70221524:AAT:A	5.17945e-07	-1.44051e-10	-1.05007
70221544	chr13:70221544:G:A	3.06532e-07	-0.758363	-0.816255
70221718	chr13:70221718:A:G	2.62018e-07	-0.983219	-0.748306
70221858	chr13:70221858:G:C	6.09297e-07	-1.44051e-10	-0.887633
70222502	chr13:70222502:TTGAA:T	4.7832e-07	-1.44051e-10	-1.12966
70223374	chr13:70223374:A:G	4.58688e-07	-1.44051e-10	-1.17157
70223906	chr13:70223906:C:G	1.18495e-06	-0.222485	-2.75265e-10
70224222	chr13:70224222:T:C	8.82208e-07	0.586355	-1.10386
70224377	chr13:70224377:A:ATG	1.81704e-07	-1.13375	-0.963811
70224434	chr13:70224434:G:A	1.30432e-07	-1.21621	-1.21288
70224556	chr13:70224556:G:A	9.49744e-08	-1.5428	-1.20353
70224559	chr13:70224559:G:T	6.9036e-07	-1.44051e-10	-0.762725
70224996	chr13:70224996:A:G	1.53887e-07	-1.15544	-1.10828
70225197	chr13:70225197:T:C	5.05983e-07	-1.44051e-10	-1.07343
70225297	chr13:70225297:T:C	6.48e-07	0.371848	-1.1979
70225649	chr13:70225649:T:C	9.5718e-07	0.793809	-1.22976
70226242	chr13:70226242:A:C	1.01905e-07	-1.44652	-1.22937
70226247	chr13:70226247:CTCTA:C	6.25745e-07	-0.47176	-0.389235
70226507	chr13:70226507:T:A	1.23801e-07	-1.68948	-0.791782
70226672	chr13:70226672:T:C	1.23953e-06	0.911278	-1.08873
70226830	chr13:70226830:A:G	1.28848e-06	0.980383	-1.11911
70226882	chr13:70226882:A:G	4.47885e-07	-1.44051e-10	-1.1954
70227352	chr13:70227352:A:T	1.09589e-07	-1.53586	-1.06734
70227376	chr13:70227376:C:T	1.18529e-06	0.851787	-1.07398
70227723	chr13:70227723:G:A	1.01604e-06	-0.376274	-2.75265e-10
70227877	chr13:70227877:C:T	6.89046e-07	-0.478675	-0.285956
70228017	chr13:70228017:C:G	6.54842e-07	-0.430394	-0.385152
70228097	chr13:70228097:T:A	6.75397e-07	-0.485537	-0.299101
70228588	chr13:70228588:A:C	9.98902e-08	-1.56452	-1.13134
70228642	chr13:70228642:G:T	1.21117e-06	1.04141	-1.24201
70229038	chr13:70229038:A:G	1.30074e-06	0.930886	-1.06013
70229265	chr13:70229265:T:G	1.03123e-06	0.710537	-1.07197
70229320	chr13:70229320:T:G	4.80803e-07	-1.44051e-10	-1.12448
70229347	chr13:70229347:C:T	1.50493e-06	0.0165634	-2.75265e-10
70229438	chr13:70229438:C:A	4.29491e-07	-1.44051e-10	-1.23734
70229655	chr13:70229655:A:C	4.08502e-06	1.69147	-0.676329
70230017	chr13:70230017:A:T	4.30616e-07	-1.44051e-10	-1.23472
70230029	chr13:70230029:G:A	4.74967e-07	-1.44051e-10	-1.13669
70230264	chr13:70230264:G:C	2.13855e-07	-1.15064	-0.784005
70230762	chr13:70230762:C:T	6.20143e-07	-1.44051e-10	-0.869988
70230879	chr13:70230879:A:G	5.55722e-07	-1.44051e-10	-0.979671
70230885	chr13:70230885:T:C	4.95745e-07	-1.44051e-10	-1.09388
70231250	chr13:70231250:T:A	2.05902e-07	-1.42073	-0.551814
70231355	chr13:70231355:T:C	2.7371e-07	-0.993439	-0.694432
70232343	chr13:70232343:C:T	1.31318e-06	0.813715	-0.933445
70232418	chr13:70232418:G:A	9.60046e-08	-1.49568	-1.23986
70232763	chr13:70232763:G:A	4.59858e-07	-1.44051e-10	-1.16902
70232784	chr13:70232784:G:A	4.77154e-07	-1.44051e-10	-1.1321
70232987	chr13:70232987:C:T	5.4393e-07	-1.44051e-10	-1.00112
70233072	chr13:70233072:G:A	4.42048e-07	-1.44051e-10	-1.20852
70233237	chr13:70233237:C:A	4.91812e-07	-1.44051e-10	-1.10184
70233407	chr13:70233407:G:T	2.83471e-07	-1.5093	-0.143524
70233746	chr13:70233746:C:G	4.293e-07	-1.44051e-10	-1.23778
70233817	chr13:70233817:A:G	2.54802e-07	-1.12282	-0.636636
70234858	chr13:70234858:A:G	3.72437e-05	3.02295	0.202355
70235093	chr13:70235093:G:A	4.33116e-07	-0.839113	-0.389819
70236091	chr13:70236091:G:A	2.96755e-06	1.43976	-0.744202
70236328	chr13:70236328:C:T	1.97813e-05	-1.44051e-10	2.59255
70236330	chr13:70236330:A:G	2.37763e-07	-1.41523	-0.413435
70237117	chr13:70237117:C:G	1.07979e-06	0.878236	-1.19365
70237155	chr13:70237155:A:G	2.18012e-06	-1.44051e-10	0.387198
70237495	chr13:70237495:A:G	2.79437e-07	-0.889801	-0.777363
70237672	chr13:70237672:A:G	4.69575e-07	-1.44051e-10	-1.14811
70237720	chr13:70237720:A:G	4.28928e-07	-1.44051e-10	-1.23865
70237756	chr13:70237756:G:A	1.55421e-07	-1.41874	-0.835064
70237865	chr13:70237865:T:C	4.27588e-07	-1.44051e-10	-1.24178
70238119	chr13:70238119:T:C	1.60062e-07	-1.33653	-0.887849
70238282	chr13:70238282:G:A	4.27722e-07	-1.44051e-10	-1.24147
70240188	chr13:70240188:C:T	2.02889e-07	-1.65729	-0.329994
70240615	chr13:70240615:T:C	9.67429e-07	-0.425297	-2.75265e-10
70240733	chr13:70240733:C:A	4.27595e-07	-1.44051e-10	-1.24176
70240742	chr13:70240742:T:C	2.46379e-07	-1.3228	-0.470266
70241127	chr13:70241127:T:C	8.25847e-07	-1.44051e-10	-0.583529
70241317	chr13:70241317:C:T	2.62742e-07	-1.46821	-0.260561
70241318	chr13:70241318:G:A	2.64944e-07	-1.45656	-0.263857
70241513	chr13:70241513:A:G	4.27489e-07	-1.44051e-10	-1.24201
70242006	chr13:70242006:G:T	3.23861e-07	-1.44413	-0.0754986
70242159	chr13:70242159:C:T	6.57385e-07	-1.44051e-10	-0.811668
70242836	chr13:70242836:C:T	2.52444e-07	-1.67357	-0.0951829
70242907	chr13:70242907:A:T	1.48847e-06	0.00556849	-2.75265e-10
70243223	chr13:70243223:A:G	3.38227e-07	-1.47622	-2.75265e-10
70243768	chr13:70243768:CA:C	4.27502e-07	-1.44051e-10	-1.24198
70243960	chr13:70243960:AAC:A	4.33343e-07	-1.44051e-10	-1.22841
70244299	chr13:70244299:A:T	3.99635e-07	-1.33015	0.0207676
70244513	chr13:70244513:G:A	5.11126e-07	-1.44051e-10	-1.06332
70245358	chr13:70245358:G:T	2.01929e-07	-1.68964	-0.302382
70245711	chr13:70245711:C:T	6.10898e-07	-1.44051e-10	-0.885009
70245860	chr13:70245860:T:G	4.32762e-07	-1.44051e-10	-1.22975
70246137	chr13:70246137:A:G	1.3383e-06	-1.44051e-10	-0.100782
70246269	chr13:70246269:C:T	4.74873e-07	-1.44051e-10	-1.13689
70246381	chr13:70246381:G:A	5.74787e-07	-1.44051e-10	-0.945938
70246450	chr13:70246450:T:C	4.68317e-07	-1.44051e-10	-1.15079
70246508	chr13:70246508:G:A	9.64717e-08	-1.50131	-1.22938
70247006	chr13:70247006:C:T	7.36186e-07	-1.44051e-10	-0.698456
70247092	chr13:70247092:A:G	9.91986e-07	0.619938	-1.02017
70247252	chr13:70247252:T:C	1.22298e-07	-1.69032	-0.803162
70247706	chr13:70247706:T:C	1.66091e-06	0.809331	-0.694147
70247722	chr13:70247722:G:A	3.41171e-06	1.51562	-0.680593
70247936	chr13:70247936:G:A	1.13945e-07	-1.37791	-1.18632
70248010	chr13:70248010:C:G	9.18617e-08	-1.65957	-1.12008
70249208	chr13:70249208:G:A	1.13904e-06	-1.44051e-10	-0.261999
70249502	chr13:70249502:C:A	4.30796e-07	-1.44051e-10	-1.2343
70249888	chr13:70249888:G:A	2.76221e-07	-1.67874	-2.75265e-10
70249977	chr13:70249977:T:C	2.19977e-07	-1.02856	-0.877858
70250240	chr13:70250240:TCA:T	9.09189e-06	-1.44051e-10	1.8152
70250526	chr13:70250526:T:C	4.35347e-07	-1.44051e-10	-1.22379
70250760	chr13:70250760:C:G	1.06655e-07	-1.3895	-1.24084
70251102	chr13:70251102:C:CA	1.61781e-07	-1.65142	-0.562272
70251152	chr13:70251152:C:T	4.4858e-07	-1.44051e-10	-1.19385
70251191	chr13:70251191:A:G	4.38999e-07	-1.44051e-10	-1.21544
70251234	chr13:70251234:A:T	4.27363e-06	2.11162	-1.05134
70251554	chr13:70251554:T:C	8.40886e-08	-1.64767	-1.2204
70252056	chr13:70252056:T:C	2.03104e-06	-1.44051e-10	0.316364
70253528	chr13:70253528:C:T	6.91037e-07	-0.761746	-2.75265e-10
70253891	chr13:70253891:G:A	3.74394e-06	1.98223	-1.05428
70254192	chr13:70254192:T:C	4.56881e-07	-1.44051e-10	-1.17552
70254524	chr13:70254524:T:TG	1.35552e-07	-1.4703	-0.920283
70254836	chr13:70254836:G:T	1.0082e-06	-0.384017	-2.75265e-10
70255451	chr13:70255451:C:T	4.33054e-07	-1.44051e-10	-1.22908
70255530	chr13:70255530:C:A	4.28096e-07	-1.44051e-10	-1.24059
70256234	chr13:70256234:A:G	1.18791e-07	-1.66056	-0.862014
70256277	chr13:70256277:C:CT	1.24386e-06	-1.44051e-10	-0.173962
70256319	chr13:70256319:C:T	6.3358e-07	-1.44051e-10	-0.848552
70256574	chr13:70256574:C:T	1.37564e-07	-1.44334	-0.932508
70257070	chr13:70257070:C:A	4.3511e-07	-1.44051e-10	-1.22434
70257240	chr13:70257240:T:C	3.03889e-06	-1.44051e-10	0.719307
70257297	chr13:70257297:T:G	4.53362e-07	-1.44051e-10	-1.18325
70258243	chr13:70258243:TAAGTG:T	1.01216e-07	-1.67102	-1.01167
70259021	chr13:70259021:C:T	9.49724e-08	-1.66095	-1.0854
70259347	chr13:70259347:G:A	5.37986e-07	-1.44051e-10	-1.01211
70259469	chr13:70259469:C:A	1.04239e-06	-1.44051e-10	-0.350667
70259475	chr13:70259475:T:A	4.28777e-07	-1.44051e-10	-1.239
70259809	chr13:70259809:T:C	5.30205e-07	-1.44051e-10	-1.02667
70260355	chr13:70260355:G:A	4.31785e-07	-1.44051e-10	-1.23201
70260883	chr13:70260883:G:A	9.01116e-08	-1.55761	-1.24128
70260935	chr13:70260935:G:T	1.28338e-07	-1.44877	-0.9965
70261133	chr13:70261133:C:T	2.84811e-07	-1.64519	-0.002919
70261395	chr13:70261395:C:T	5.02459e-07	-1.44051e-10	-1.08042
70261471	chr13:70261471:C:T	9.45224e-07	-1.44051e-10	-0.448516
70261568	chr13:70261568:A:G	3.74702e-06	-1.44051e-10	0.928777
70261637	chr13:70261637:C:A	1.13456e-07	-1.46431	-1.10422
70261972	chr13:70261972:T:C	1.26947e-07	-1.61438	-0.841789
70262047	chr13:70262047:C:A	4.62372e-07	-1.44051e-10	-1.16357
70262240	chr13:70262240:G:A	5.90618e-07	-1.44051e-10	-0.918769
70262764	chr13:70262764:A:AT	7.60393e-07	-0.666103	-2.75265e-10
70262963	chr13:70262963:T:C	8.35857e-07	-1.44051e-10	-0.571481
70262972	chr13:70262972:G:A	4.20474e-06	-1.44051e-10	1.04403
70263158	chr13:70263158:C:T	4.54786e-07	-1.44051e-10	-1.18011
70263332	chr13:70263332:C:T	4.68178e-07	-1.15109	-2.75265e-10
70263361	chr13:70263361:C:T	4.57091e-07	-1.44051e-10	-1.17506
70264006	chr13:70264006:C:T	4.27816e-07	-1.44051e-10	-1.24125
70264735	chr13:70264735:A:T	1.45713e-07	-1.33972	-0.978586
70264785	chr13:70264785:A:G	4.33117e-07	-1.44051e-10	-1.22893
70264795	chr13:70264795:C:T	9.4817e-08	-1.50598	-1.24201
70264941	chr13:70264941:C:T	8.95864e-08	-1.62733	-1.17741
70265257	chr13:70265257:G:C	1.08866e-06	-1.44051e-10	-0.307238
70265908	chr13:70265908:T:G	7.44841e-07	-1.44051e-10	-0.686768
70266010	chr13:70266010:T:C	1.31137e-07	-1.37536	-1.04834
70266604	chr13:70266604:TA:T	1.34837e-07	-1.36735	-1.02852
70266610	chr13:70266610:A:T	1.38217e-07	-1.3455	-1.02562
70267071	chr13:70267071:T:C	5.06322e-07	-1.44051e-10	-1.07277
70267417	chr13:70267417:G:C	1.7357e-06	1.23451	-1.07528
70267424	chr13:70267424:A:G	3.95416e-07	-1.32	-2.75265e-10
70268056	chr13:70268056:C:T	3.66859e-07	-0.154492	-1.24047
70268080	chr13:70268080:A:C	4.53538e-07	-1.44051e-10	-1.18286
70268089	chr13:70268089:G:A	8.4821e-08	-1.62976	-1.22964
70268151	chr13:70268151:C:T	2.76536e-07	-1.6776	-2.75265e-10
70268738	chr13:70268738:T:C	3.2253e-07	-1.52374	-2.75265e-10
70268806	chr13:70268806:C:G	2.80748e-06	-1.44051e-10	0.640105
70268863	chr13:70268863:A:C	1.49858e-06	-1.44051e-10	0.0123374
70269613	chr13:70269613:G:A	1.25359e-07	-1.32354	-1.14522
70270110	chr13:70270110:T:A	4.32758e-07	-1.44051e-10	-1.22976
70270116	chr13:70270116:C:T	3.39822e-07	-1.47152	-2.75265e-10
70270148	chr13:70270148:T:C	3.55432e-06	-1.44051e-10	0.875979
70270439	chr13:70270439:T:A	8.91566e-08	-1.5688	-1.24074
70270529	chr13:70270529:C:A	8.13403e-07	-0.598712	-2.75265e-10
70270819	chr13:70270819:T:C	4.29837e-07	-1.44051e-10	-1.23653
70270931	chr13:70270931:C:A	4.28105e-07	-1.44051e-10	-1.24057
70271153	chr13:70271153:G:A	1.15605e-07	-1.65417	-0.895589
70271247	chr13:70271247:A:T	1.16769e-06	-1.44051e-10	-0.237159
70271527	chr13:70271527:TAGTA:T	1.11307e-07	-1.65914	-0.928501
70271695	chr13:70271695:C:G	8.95462e-08	-1.56664	-1.23855
70272005	chr13:70272005:G:A	4.33367e-07	-1.44051e-10	-1.22835
70272054	chr13:70272054:C:T	1.02518e-07	-1.63528	-1.03462
70272232	chr13:70272232:T:C	1.10113e-07	-1.38809	-1.21034
70272333	chr13:70272333:G:A	6.04911e-06	-1.44051e-10	1.40773
70273100	chr13:70273100:CA:C	3.15976e-07	-1.54427	-2.75265e-10
70273189	chr13:70273189:T:C	5.72731e-07	-1.44051e-10	-0.949522
70273373	chr13:70273373:C:A	9.86657e-08	-1.63505	-1.07315
70273991	chr13:70273991:T:C	4.27798e-07	-1.44051e-10	-1.24129
70274210	chr13:70274210:A:C	3.30131e-07	-1.50045	-2.75265e-10
70274354	chr13:70274354:AAAC:A	3.07918e-07	-1.5701	-2.75265e-10
70274539	chr13:70274539:T:G	4.36376e-07	-1.44051e-10	-1.22143
70275021	chr13:70275021:G:A	2.75721e-07	-0.489879	-1.19067
70275626	chr13:70275626:G:T	4.78924e-07	-1.44051e-10	-1.1284
70276154	chr13:70276154:C:T	4.31468e-07	-1.44051e-10	-1.23274
70276874	chr13:70276874:G:GAA	1.09763e-07	-1.36409	-1.23752
70276910	chr13:70276910:G:A	2.77308e-07	-1.67481	-2.75265e-10
70277049	chr13:70277049:A:T	1.19931e-06	-1.44051e-10	-0.21044
70277227	chr13:70277227:G:A	1.17405e-06	-1.44051e-10	-0.23172
70277688	chr13:70277688:T:C	9.34712e-08	-1.53882	-1.22347
70278410	chr13:70278410:G:C	1.79404e-05	-1.44051e-10	2.49487
70278747	chr13:70278747:T:C	4.47056e-06	1.10533	-2.75265e-10
70279569	chr13:70279569:G:A	1.04184e-07	-1.53886	-1.11492
70279972	chr13:70279972:A:T	9.25467e-08	-1.56467	-1.20756
70280017	chr13:70280017:T:A	1.36012e-07	-1.14637	-1.24082
70280040	chr13:70280040:A:G	4.29246e-07	-1.44051e-10	-1.23791
70280283	chr13:70280283:G:C	4.36651e-07	-1.44051e-10	-1.2208
70280738	chr13:70280738:C:T	5.50156e-07	-1.44051e-10	-0.989736
70281644	chr13:70281644:T:G	1.99052e-06	1.52254	-1.22633
70281722	chr13:70281722:ACT:A	2.93473e-07	-1.61815	-2.75265e-10
70282229	chr13:70282229:T:C	1.32146e-05	2.01322	0.175919
70282349	chr13:70282349:C:T	1.86701e-06	1.45673	-1.22457
70282384	chr13:70282384:T:C	2.35268e-07	-0.724385	-1.11483
70283919	chr13:70283919:C:T	2.68741e-07	-0.483815	-1.22238
70283971	chr13:70283971:A:G	4.72304e-07	-1.44051e-10	-1.14232
70285064	chr13:70285064:T:C	4.73057e-07	-1.44051e-10	-1.14072
70286083	chr13:70286083:A:G	9.71476e-06	-1.44051e-10	1.88146
70286143	chr13:70286143:T:G	5.99211e-07	0.204872	-1.1092
70287929	chr13:70287929:C:T	1.38298e-06	-1.44051e-10	-0.0679409
70288327	chr13:70288327:C:A	6.72952e-05	2.16294	1.65397
70288422	chr13:70288422:T:C	4.3517e-07	-1.44051e-10	-1.2242
70288446	chr13:70288446:A:G	7.36951e-07	0.185419	-0.882836
70288471	chr13:70288471:T:C	2.784e-07	-0.5265	-1.14438
70289427	chr13:70289427:G:A	4.62272e-07	-1.44051e-10	-1.16378
70289607	chr13:70289607:C:T	1.11346e-06	-0.28869	0.0039767
70289895	chr13:70289895:G:A	4.44224e-07	-1.44051e-10	-1.20361
70289902	chr13:70289902:A:C	1.02197e-07	-1.45452	-1.21852
70290197	chr13:70290197:A:G	5.1496e-07	-1.44051e-10	-1.05585
70290481	chr13:70290481:G:T	4.35548e-07	-1.44051e-10	-1.22333
70290627	chr13:70290627:T:A	1.24001e-07	-1.61459	-0.865059
70290847	chr13:70290847:G:C	1.01286e-07	-1.64249	-1.0395
70291108	chr13:70291108:G:A	1.29524e-07	-1.66951	-0.766561
70291439	chr13:70291439:T:C	1.42399e-06	-1.44051e-10	-0.0387214
70291761	chr13:70291761:C:T	1.64923e-07	-1.27123	-0.923231
70291827	chr13:70291827:C:G	3.41729e-07	-1.46592	-2.75265e-10
70291872	chr13:70291872:T:C	7.60312e-07	-1.66688	1.00067
70292275	chr13:70292275:T:C	4.60642e-07	-1.44051e-10	-1.16732
70292310	chr13:70292310:A:G	2.11013e-06	-1.44051e-10	0.354567
70292379	chr13:70292379:A:T	4.45126e-07	-1.44051e-10	-1.20158
70292510	chr13:70292510:G:A	8.27602e-08	-1.65307	-1.23092
70292548	chr13:70292548:C:T	1.07496e-06	-0.319897	-2.75265e-10
70293548	chr13:70293548:C:T	8.74981e-08	-1.68824	-1.14009
70293629	chr13:70293629:C:T	9.25497e-08	-1.69035	-1.08184
70293694	chr13:70293694:C:T	5.19139e-07	-1.44051e-10	-1.04777
70293878	chr13:70293878:T:C	8.15416e-08	-1.65847	-1.24036
70293958	chr13:70293958:C:T	3.67546e-06	-1.44051e-10	0.909496
70294515	chr13:70294515:G:A	4.35837e-07	-1.44051e-10	-1.22267
70294703	chr13:70294703:T:C	4.42401e-07	-1.44051e-10	-1.20772
70295205	chr13:70295205:A:G	8.22718e-08	-1.67883	-1.21108
70295607	chr13:70295607:C:T	8.8376e-08	-1.68961	-1.12872
70295670	chr13:70295670:A:C	1.15316e-07	-1.66757	-0.884697
70295940	chr13:70295940:T:C	9.12408e-08	-1.68437	-1.10207
70296759	chr13:70296759:A:G	5.34551e-07	-1.44051e-10	-1.01851
70296772	chr13:70296772:A:G	9.77861e-08	-1.53245	-1.18471
70296890	chr13:70296890:T:A	5.42299e-07	-1.68868	0.684558
70296891	chr13:70296891:T:C	5.60723e-07	-1.68874	0.718028
70296897	chr13:70296897:T:C	8.10657e-08	-1.66951	-1.23517
70297364	chr13:70297364:G:C	8.1593e-07	-1.61776	1.02215
70297828	chr13:70297828:G:A	4.81104e-07	-1.44051e-10	-1.12386
70297839	chr13:70297839:G:A	1.31211e-07	-1.63231	-0.790816
70297866	chr13:70297866:T:G	8.14054e-08	-1.67141	-1.22909
70297909	chr13:70297909:A:C	1.79258e-07	-1.66401	-0.447103
70298030	chr13:70298030:TG:T	8.30861e-08	-1.66814	-1.21193
70298257	chr13:70298257:T:C	1.32535e-07	-1.50807	-0.905019
70298323	chr13:70298323:A:C	9.44538e-08	-1.68627	-1.06556
70298360	chr13:70298360:G:T	1.01497e-06	-1.44051e-10	-0.377328
70298361	chr13:70298361:T:C	1.01737e-06	-1.44051e-10	-0.374961
70298362	chr13:70298362:TAAAC:T	1.01484e-06	-1.44051e-10	-0.377451
70298583	chr13:70298583:T:C	8.25469e-08	-1.66543	-1.22114
70298594	chr13:70298594:T:C	1.80716e-07	-1.66152	-0.441489
70298647	chr13:70298647:C:A	8.25539e-08	-1.65338	-1.23311
70298688	chr13:70298688:T:C	5.34289e-07	-1.44051e-10	-1.019
70298700	chr13:70298700:T:C	1.45035e-06	-1.44051e-10	-0.02038
70298887	chr13:70298887:A:G	1.29246e-07	-1.68969	-0.748536
70298946	chr13:70298946:T:C	8.25989e-08	-1.66485	-1.2211
70299264	chr13:70299264:A:C	9.4563e-07	-1.44051e-10	-0.448087
70299294	chr13:70299294:A:G	8.24454e-08	-1.66665	-1.22116
70299380	chr13:70299380:C:G	8.13868e-06	-1.44051e-10	1.70445
70299396	chr13:70299396:T:G	1.63267e-06	-1.44051e-10	0.0980344
70299478	chr13:70299478:T:C	8.29747e-08	-1.66025	-1.22116
70299583	chr13:70299583:C:T	9.47746e-08	-1.68475	-1.06368
70299586	chr13:70299586:A:G	1.2567e-07	-1.68349	-0.782785
70299647	chr13:70299647:C:A	1.30223e-07	-1.50322	-0.927476
70299864	chr13:70299864:G:A	1.99937e-07	-1.66828	-0.333654
70300003	chr13:70300003:A:C	8.89507e-08	-1.68943	-1.12242
70300018	chr13:70300018:A:G	3.02531e-06	-1.44051e-10	0.71483
70300190	chr13:70300190:C:T	8.19892e-08	-1.66631	-1.22704
70300208	chr13:70300208:G:A	5.8936e-07	-0.920902	-2.75265e-10
70300449	chr13:70300449:T:C	1.92889e-07	-1.67896	-0.358865
70300516	chr13:70300516:T:C	1.91268e-07	-1.68033	-0.365937
70300596	chr13:70300596:T:C	8.28012e-08	-1.6598	-1.2237
70300712	chr13:70300712:G:A	1.24816e-07	-1.68528	-0.787826
70300844	chr13:70300844:C:A	2.11408e-07	-1.68111	-0.265035
70300973	chr13:70300973:G:A	1.66233e-06	-1.44051e-10	0.116037
70301142	chr13:70301142:A:G	1.44896e-06	-1.44051e-10	-0.0213382
70301358	chr13:70301358:C:T	1.85099e-07	-1.68548	-0.393566
70301494	chr13:70301494:C:G	9.77464e-07	-1.44051e-10	-0.414977
70301528	chr13:70301528:C:T	4.80659e-07	-1.44051e-10	-1.12478
70301617	chr13:70301617:G:A	4.88128e-07	-1.44051e-10	-1.10936
70301669	chr13:70301669:G:A	1.84474e-07	-1.68742	-0.39501
70301673	chr13:70301673:C:T	2.04452e-07	-1.57915	-0.400458
70301753	chr13:70301753:C:T	9.90894e-08	-1.54416	-1.15975
70301793	chr13:70301793:G:A	1.40025e-06	-1.44051e-10	-0.0555346
70301903	chr13:70301903:A:G	1.89217e-06	-1.44051e-10	0.245543
70301927	chr13:70301927:A:AAGAC	8.16217e-08	-1.67218	-1.22566
70301929	chr13:70301929:T:G	7.84977e-06	-1.44051e-10	1.6683
70301930	chr13:70301930:A:G	8.20404e-08	-1.6718	-1.22093
70302016	chr13:70302016:T:C	9.31158e-08	-1.67751	-1.08858
70302110	chr13:70302110:GTA:G	1.61488e-06	-1.44051e-10	0.0870762
70302266	chr13:70302266:C:T	7.94906e-07	-1.44051e-10	-0.621715
70302394	chr13:70302394:T:C	1.6831e-06	-1.44051e-10	0.128454
70302471	chr13:70302471:T:C	1.32223e-07	-1.58338	-0.832068
70302594	chr13:70302594:A:G	2.36405e-06	-1.44051e-10	0.468194
70302605	chr13:70302605:C:T	8.44795e-08	-1.691	-1.17243
70302813	chr13:70302813:T:G	4.57484e-07	-1.44051e-10	-1.1742
70303009	chr13:70303009:A:G	8.47511e-08	-1.68883	-1.17139
70303253	chr13:70303253:T:C	1.09872e-07	-1.68365	-0.916974
70303401	chr13:70303401:T:TGACTTCTA	1.26865e-07	-1.68782	-0.768996
70303546	chr13:70303546:C:G	8.56057e-08	-1.68916	-1.16103
70303865	chr13:70303865:T:C	1.78479e-06	-1.44051e-10	0.187118
70303873	chr13:70303873:A:G	2.4375e-07	-1.53856	-0.265239
70303881	chr13:70303881:T:C	1.26692e-07	-1.68856	-0.769622
70303915	chr13:70303915:C:T	1.66354e-06	-1.44051e-10	0.116764
70304383	chr13:70304383:A:G	1.2088e-07	-1.46154	-1.0436
70304464	chr13:70304464:A:G	5.42579e-07	-1.68487	0.681261
70304503	chr13:70304503:ATCATCTG:A	1.60061e-07	-1.67139	-0.552993
70304510	chr13:70304510:G:A	1.65736e-06	-1.44051e-10	0.113041
70305448	chr13:70305448:C:T	1.40612e-07	-1.66018	-0.69375
70305555	chr13:70305555:T:C	6.17534e-07	-1.44051e-10	-0.874204
70305691	chr13:70305691:G:T	1.80739e-07	-1.68129	-0.421595
70305810	chr13:70305810:G:A	8.28579e-08	-1.68285	-1.19996
70305889	chr13:70305889:A:T	1.35341e-07	-1.68258	-0.70956
70306186	chr13:70306186:T:C	6.62937e-07	-1.44051e-10	-0.803259
70306289	chr13:70306289:C:T	5.76648e-07	-1.44051e-10	-0.942707
70306291	chr13:70306291:G:T	5.76648e-07	-1.44051e-10	-0.942707
70306424	chr13:70306424:AT:A	2.74216e-07	-1.68602	-2.75265e-10
70306490	chr13:70306490:C:T	4.35265e-07	-1.44051e-10	-1.22398
70306581	chr13:70306581:A:C	1.50344e-07	-1.6539	-0.633108
70306694	chr13:70306694:GAGTA:G	7.06674e-07	-1.44051e-10	-0.739369
70306710	chr13:70306710:A:G	1.42771e-07	-1.67737	-0.661323
70306878	chr13:70306878:A:G	1.39316e-07	-1.67817	-0.685027
70306899	chr13:70306899:G:C	1.39195e-07	-1.67903	-0.685027
70307157	chr13:70307157:A:G	1.42324e-07	-1.6547	-0.687131
70307273	chr13:70307273:A:G	2.09943e-07	-1.69055	-0.262547
70307333	chr13:70307333:A:G	1.99516e-07	-1.69079	-0.313252
70307522	chr13:70307522:A:T	2.0628e-07	-1.69068	-0.280028
70307533	chr13:70307533:A:G	1.94781e-07	-1.69052	-0.33754
70307565	chr13:70307565:G:C	1.43461e-07	-1.68179	-0.652088
70307721	chr13:70307721:T:G	8.74783e-08	-1.67763	-1.15092
70307833	chr13:70307833:T:C	1.41037e-07	-1.68187	-0.669043
70307936	chr13:70307936:T:C	9.48715e-08	-1.64924	-1.09818
70308010	chr13:70308010:A:C	1.43191e-07	-1.67867	-0.657089
70308139	chr13:70308139:T:C	4.7457e-07	-1.44051e-10	-1.13753
70308167	chr13:70308167:C:T	1.9747e-07	-1.68867	-0.325681
70308333	chr13:70308333:C:A	5.23716e-07	-1.44051e-10	-1.03899
70308467	chr13:70308467:T:C	2.00105e-07	-1.68942	-0.311673
70308474	chr13:70308474:T:C	2.473e-06	0.513249	-2.75265e-10
70308574	chr13:70308574:A:T	2.13373e-07	-1.68736	-0.249542
70308709	chr13:70308709:A:G	3.20462e-07	-1.65968	0.129501
70308976	chr13:70308976:C:CAT	5.72054e-06	-1.44051e-10	1.35188
70309126	chr13:70309126:C:T	1.49865e-07	-1.58856	-0.701643
70309268	chr13:70309268:A:G	8.38439e-08	-1.68129	-1.18969
70309593	chr13:70309593:G:C	1.41629e-07	-1.61134	-0.735387
70309892	chr13:70309892:T:C	1.35397e-07	-1.61071	-0.781014
70309980	chr13:70309980:C:T	2.1091e-06	0.35408	-2.75265e-10
70310024	chr13:70310024:T:G	9.05598e-08	-1.66793	-1.126
70310088	chr13:70310088:A:G	1.17328e-07	-1.68934	-0.845625
70310233	chr13:70310233:C:G	9.18826e-08	-1.58509	-1.19434
70310240	chr13:70310240:T:C	9.33324e-08	-1.56897	-1.1948
70310380	chr13:70310380:G:A	1.54674e-07	-1.56568	-0.692938
70310495	chr13:70310495:TG:T	2.69717e-07	-1.68857	-0.0139941
70310506	chr13:70310506:C:A	2.60553e-07	-1.68928	-0.0478536
70310544	chr13:70310544:G:A	2.66969e-07	-1.68547	-0.0273339
70310805	chr13:70310805:T:C	2.3323e-06	-1.44051e-10	0.454673
70310880	chr13:70310880:C:T	1.08082e-07	-1.63408	-0.982967
70311099	chr13:70311099:T:A	1.17433e-07	-1.59801	-0.936062
70311155	chr13:70311155:T:C	1.00921e-07	-1.67078	-1.01481
70311467	chr13:70311467:G:A	1.02962e-07	-1.65272	-1.01286
70311518	chr13:70311518:A:G	1.09101e-07	-1.50477	-1.10289
70311650	chr13:70311650:C:T	1.04471e-07	-1.64553	-1.00549
70311692	chr13:70311692:T:C	1.05152e-07	-1.66812	-0.976419
70312010	chr13:70312010:A:T	5.96353e-07	-1.44051e-10	-0.909106
70312263	chr13:70312263:C:T	5.76359e-07	-1.44051e-10	-0.943209
70312268	chr13:70312268:C:A	4.27833e-07	-1.44051e-10	-1.24121
70312366	chr13:70312366:T:C	1.05195e-07	-1.6645	-0.979621
70312426	chr13:70312426:G:T	8.04956e-08	-1.6883	-1.22343
70312715	chr13:70312715:G:T	1.0091e-07	-1.65633	-1.02938
70312862	chr13:70312862:T:A	7.79058e-06	-1.44051e-10	1.66073
70313344	chr13:70313344:C:T	9.78394e-08	-1.67078	-1.04583
70313372	chr13:70313372:AC:A	8.6569e-08	-1.67038	-1.16862
70313728	chr13:70313728:T:C	4.42711e-07	-1.44051e-10	-1.20702
70313749	chr13:70313749:G:A	1.86547e-06	-1.44051e-10	0.23133
70313906	chr13:70313906:C:T	4.68374e-07	-1.44051e-10	-1.15067
70314070	chr13:70314070:C:A	8.82258e-08	-1.67242	-1.14762
70314132	chr13:70314132:C:T	5.20418e-07	-1.44051e-10	-1.04531
70314200	chr13:70314200:A:G	8.35661e-08	-1.66775	-1.20655
70314236	chr13:70314236:A:G	1.16754e-07	-1.67969	-0.86018
70314461	chr13:70314461:G:A	2.02888e-06	-1.44051e-10	0.315303
70314767	chr13:70314767:A:G	3.13724e-06	-1.44051e-10	0.751159
70314802	chr13:70314802:G:A	2.49914e-07	-1.69043	-0.0883952
70314881	chr13:70314881:T:C	1.00413e-07	-1.66333	-1.02732
70314901	chr13:70314901:A:G	1.01191e-07	-1.66192	-1.02101
70315100	chr13:70315100:A:G	1.00705e-07	-1.6707	-1.01704
70315118	chr13:70315118:A:C	2.84179e-06	-1.44051e-10	0.652249
70315398	chr13:70315398:G:A	7.54067e-07	-1.14737	0.472908
70315732	chr13:70315732:A:T	4.75636e-07	-1.13529	-2.75265e-10
70315832	chr13:70315832:T:TTAA	1.01879e-07	-1.66932	-1.00683
70315909	chr13:70315909:T:C	8.71398e-08	-1.67714	-1.15528
70315935	chr13:70315935:A:T	9.99182e-07	-1.44051e-10	-0.393001
70316126	chr13:70316126:G:A	4.88064e-07	-1.44051e-10	-1.10949
70316184	chr13:70316184:A:G	1.38722e-07	-1.66723	-0.700241
70316218	chr13:70316218:T:C	3.60284e-06	-1.44051e-10	0.889539
70316322	chr13:70316322:G:T	1.00258e-06	-1.44051e-10	-0.389605
70316491	chr13:70316491:T:C	8.36205e-08	-1.69081	-1.18284
70316550	chr13:70316550:T:C	5.12255e-07	-1.44051e-10	-1.06112
70316615	chr13:70316615:A:G	5.13024e-07	-1.44051e-10	-1.05962
70316687	chr13:70316687:A:G	9.78974e-08	-1.68166	-1.03436
70316970	chr13:70316970:A:G	4.95863e-07	-1.44051e-10	-1.09364
70317019	chr13:70317019:T:C	7.9532e-08	-1.68924	-1.23454
70317294	chr13:70317294:C:T	7.93219e-08	-1.69024	-1.23618
70317364	chr13:70317364:G:A	1.10981e-07	-1.67505	-0.915529
70317568	chr13:70317568:C:T	8.46067e-08	-1.63229	-1.22964
70317665	chr13:70317665:T:C	8.05648e-08	-1.67866	-1.23221
70317996	chr13:70317996:G:T	8.12104e-08	-1.66602	-1.23687
70318213	chr13:70318213:C:T	1.25847e-06	-1.44051e-10	-0.16229
70318431	chr13:70318431:C:T	4.75915e-07	-1.44051e-10	-1.1347
70318544	chr13:70318544:A:G	9.34207e-08	-1.68836	-1.07447
70318755	chr13:70318755:A:G	1.55989e-07	-1.46706	-0.783096
70318897	chr13:70318897:C:T	7.69224e-07	-1.44051e-10	-0.654557
70319499	chr13:70319499:CAT:C	2.92953e-07	-1.61993	-2.75265e-10
70319524	chr13:70319524:T:C	2.98984e-07	-1.59955	-2.75265e-10
70319528	chr13:70319528:T:A	1.09662e-07	-1.63427	-0.968264
70319828	chr13:70319828:A:G	8.95029e-08	-1.6871	-1.11857
70320029	chr13:70320029:A:T	2.91279e-07	-1.62566	-2.75265e-10
70320264	chr13:70320264:A:G	8.72131e-08	-1.66669	-1.16489
70320512	chr13:70320512:G:A	1.06716e-07	-1.65296	-0.976807
70320994	chr13:70320994:T:C	8.83366e-08	-1.61487	-1.20391
70321571	chr13:70321571:T:C	4.32663e-07	-1.44051e-10	-1.22998
70321996	chr13:70321996:T:C	4.41778e-07	-1.44051e-10	-1.20913
70322228	chr13:70322228:C:T	2.32129e-06	-1.44051e-10	0.449939
70322404	chr13:70322404:A:C	4.34616e-07	-1.44051e-10	-1.22547
70322595	chr13:70322595:A:G	4.68554e-07	-1.44051e-10	-1.15029
70322623	chr13:70322623:A:G	5.60955e-07	-1.44051e-10	-0.970297
70322804	chr13:70322804:A:C	5.79995e-07	-1.44051e-10	-0.93692
70322865	chr13:70322865:C:T	7.16797e-07	-1.44051e-10	-0.725146
70323302	chr13:70323302:A:G	5.74959e-07	-1.44051e-10	-0.945639
70323414	chr13:70323414:C:T	4.41335e-07	-1.44051e-10	-1.21013
70323579	chr13:70323579:C:A	1.71476e-07	-1.1627	-0.992795
70323621	chr13:70323621:A:G	2.45342e-07	-1.21951	-0.577772
70323676	chr13:70323676:G:A	4.45764e-07	-1.44051e-10	-1.20015
70323696	chr13:70323696:A:G	4.51114e-07	-1.44051e-10	-1.18822
70323771	chr13:70323771:AATTG:A	9.04902e-07	-1.44051e-10	-0.492112
70324061	chr13:70324061:A:G	7.32928e-07	-1.44051e-10	-0.702891
70324270	chr13:70324270:A:C	9.6133e-07	-1.44051e-10	-0.431621
70324458	chr13:70324458:C:T	5.10608e-07	-1.44051e-10	-1.06434
70324600	chr13:70324600:T:C	5.79529e-07	-1.44051e-10	-0.937723
70324842	chr13:70324842:A:G	8.84729e-07	-1.44051e-10	-0.514657
70324921	chr13:70324921:G:A	5.78814e-07	-1.44051e-10	-0.938958
70324923	chr13:70324923:T:C	8.70664e-07	-1.44051e-10	-0.530683
70325229	chr13:70325229:T:C	2.08546e-07	-0.974785	-0.984996
70325834	chr13:70325834:C:T	1.07759e-07	-1.68617	-0.933868
70325848	chr13:70325848:C:T	1.42038e-07	-1.10186	-1.24199
70326104	chr13:70326104:C:T	1.2117e-07	-1.68735	-0.81539
70326107	chr13:70326107:A:G	1.83854e-07	-1.12027	-0.965532
70326167	chr13:70326167:C:T	1.70878e-06	-1.44051e-10	0.143596
70326309	chr13:70326309:C:T	6.03282e-07	-0.527051	-0.370503
70326505	chr13:70326505:T:G	2.2463e-07	-1.06115	-0.824337
70326519	chr13:70326519:A:G	1.97573e-07	-1.06291	-0.950922
70326523	chr13:70326523:T:C	6.25919e-07	-1.44051e-10	-0.860717
70326697	chr13:70326697:C:T	6.16846e-07	-1.44051e-10	-0.87532
70326726	chr13:70326726:T:C	1.9714e-07	-1.08588	-0.930144
70326750	chr13:70326750:CCATGTTTGTTGGCTG:C	1.24213e-07	-1.68716	-0.790781
70326841	chr13:70326841:T:C	2.03131e-07	-0.982924	-1.00316
70327141	chr13:70327141:T:C	1.16611e-07	-1.68364	-0.85746
70327475	chr13:70327475:AAT:A	2.01918e-07	-1.04901	-0.943068
70327713	chr13:70327713:T:C	8.87023e-07	-1.44051e-10	-0.512068
70328160	chr13:70328160:A:C	5.05292e-07	-1.44051e-10	-1.0748
70328271	chr13:70328271:A:G	9.39217e-07	-1.44051e-10	-0.454892
70328469	chr13:70328469:T:C	1.44551e-07	-1.0845	-1.24181
70328663	chr13:70328663:T:A	1.41671e-07	-1.10449	-1.24194
70328774	chr13:70328774:A:G	1.46658e-07	-1.07033	-1.2415
70328816	chr13:70328816:C:T	1.18958e-07	-1.68375	-0.837423
70328851	chr13:70328851:T:C	4.92429e-07	-1.44051e-10	-1.10059
70329557	chr13:70329557:G:A	7.13382e-07	-1.44051e-10	-0.729922
70329656	chr13:70329656:T:C	1.28063e-07	-1.66438	-0.783038
70329873	chr13:70329873:T:G	1.57821e-06	-1.44051e-10	0.0641097
70329996	chr13:70329996:A:G	1.15574e-07	-1.6849	-0.865134
70330202	chr13:70330202:A:G	9.49345e-08	-1.55045	-1.1963
70330789	chr13:70330789:A:G	1.79212e-07	-0.870281	-1.24109
70331086	chr13:70331086:A:T	1.46427e-07	-1.07522	-1.23819
70331091	chr13:70331091:C:A	5.78898e-07	-1.44051e-10	-0.938812
70331094	chr13:70331094:C:T	1.38931e-07	-1.12734	-1.23862
70332011	chr13:70332011:C:T	2.74062e-07	-1.68658	-2.75265e-10
70332122	chr13:70332122:A:G	1.53469e-05	-1.44051e-10	2.33873
70332227	chr13:70332227:C:T	1.86697e-07	-1.68441	-0.386043
70332263	chr13:70332263:C:T	1.0302e-07	-1.61083	-1.05419
70332463	chr13:70332463:G:A	4.51785e-07	-1.44051e-10	-1.18673
70332752	chr13:70332752:G:C	1.74327e-06	-1.44051e-10	0.16358
70332807	chr13:70332807:A:G	3.67272e-07	-1.39384	-2.75265e-10
70332875	chr13:70332875:A:G	1.72117e-06	-1.44051e-10	0.150821
70333119	chr13:70333119:G:A	9.32974e-07	-1.44051e-10	-0.461561
70333199	chr13:70333199:C:T	4.29405e-07	-1.44051e-10	-1.23754
70333501	chr13:70333501:A:G	8.19865e-08	-1.65255	-1.24083
70333906	chr13:70333906:C:T	2.76742e-07	-0.46892	-1.20793
70333946	chr13:70333946:T:C	4.38656e-07	-1.44051e-10	-1.21622
70334020	chr13:70334020:T:G	9.94926e-08	-1.59638	-1.10347
70334241	chr13:70334241:ATTTAT:A	9.22123e-08	-1.68313	-1.09271
70334293	chr13:70334293:TAATATA:T	1.54323e-07	-1.21545	-1.04544
70334484	chr13:70334484:C:T	1.28928e-07	-1.44087	-0.999814
70334697	chr13:70334697:T:C	2.59718e-07	-0.669106	-1.07124
70334730	chr13:70334730:G:A	1.57018e-07	-1.49436	-0.749216
70334900	chr13:70334900:C:T	1.68767e-06	-1.44051e-10	0.131165
70335074	chr13:70335074:G:A	4.37684e-06	-1.44051e-10	1.08414
70335185	chr13:70335185:A:C	2.35264e-07	-0.807588	-1.03164
70335652	chr13:70335652:C:T	3.02452e-07	-1.58802	-2.75265e-10
70335840	chr13:70335840:T:C	1.00067e-07	-1.68483	-1.00927
70335841	chr13:70335841:G:A	1.19205e-06	-1.44051e-10	-0.216505
70336054	chr13:70336054:G:A	1.65337e-07	-1.15012	-1.04184
70336113	chr13:70336113:C:A	1.76186e-06	0.174188	-2.75265e-10
70336749	chr13:70336749:C:T	1.7199e-06	-1.44051e-10	0.150081
70336884	chr13:70336884:T:C	9.82796e-08	-1.68582	-1.0263
70337048	chr13:70337048:G:A	4.51312e-07	-1.44051e-10	-1.18778
70337068	chr13:70337068:A:G	2.10705e-07	-0.93691	-1.01257
70337473	chr13:70337473:C:T	9.89073e-08	-1.67813	-1.02762
70337520	chr13:70337520:A:G	8.91538e-07	-0.506991	-2.75265e-10
70337628	chr13:70337628:T:C	1.01702e-07	-1.60722	-1.07067
70337657	chr13:70337657:G:A	1.68483e-06	-1.44051e-10	0.129481
70337726	chr13:70337726:C:T	6.80472e-07	-1.44051e-10	-0.777152
70338214	chr13:70338214:G:C	4.61442e-07	-0.648445	-0.517138
70338498	chr13:70338498:C:A	8.84563e-08	-1.57656	-1.24087
70338553	chr13:70338553:C:G	9.51024e-07	-1.44051e-10	-0.442399
70338575	chr13:70338575:A:T	1.21213e-07	-1.29212	-1.21027
70338668	chr13:70338668:C:G	4.37419e-07	-1.64194	0.422891
70339283	chr13:70339283:TTTAC:T	1.13166e-06	-1.44051e-10	-0.268501
70339309	chr13:70339309:T:C	8.45337e-06	-1.44051e-10	1.74238
70339357	chr13:70339357:C:A	1.87164e-06	-1.44051e-10	0.234633
70339510	chr13:70339510:T:C	5.55504e-07	-0.980063	-2.75265e-10
70339748	chr13:70339748:T:C	2.79229e-07	-1.66791	-2.75265e-10
70339975	chr13:70339975:A:G	8.78292e-07	-0.521959	-2.75265e-10
70340029	chr13:70340029:C:T	9.03885e-07	-1.44051e-10	-0.493237
70340232	chr13:70340232:G:A	8.7752e-07	-1.44051e-10	-0.522839
70340501	chr13:70340501:T:A	1.21385e-06	-1.44051e-10	-0.198383
70340774	chr13:70340774:G:A	1.81643e-07	-1.05712	-1.04078
70340842	chr13:70340842:A:G	4.31011e-07	-1.44051e-10	-1.23381
70341093	chr13:70341093:C:T	1.8815e-06	-1.44051e-10	0.239887
70341140	chr13:70341140:C:T	1.58064e-07	-1.25679	-0.980155
70342043	chr13:70342043:A:T	1.59594e-06	-1.44051e-10	0.0752789
70342154	chr13:70342154:T:C	1.17689e-07	-1.39941	-1.13248
70342294	chr13:70342294:C:T	4.37854e-07	-0.707262	-0.510792
70342465	chr13:70342465:G:A	1.70225e-07	-1.66748	-0.495339
70342812	chr13:70342812:C:T	9.38842e-07	-1.44051e-10	-0.455291
70342917	chr13:70342917:TA:T	1.83909e-07	-1.05205	-1.03345
70342930	chr13:70342930:A:G	7.08823e-07	-1.44051e-10	-0.736332
70342980	chr13:70342980:A:G	4.47553e-07	-1.44051e-10	-1.19614
70343035	chr13:70343035:G:A	4.43164e-07	-0.666653	-0.539346
70343064	chr13:70343064:A:G	1.79901e-06	-1.44051e-10	0.195054
70343134	chr13:70343134:T:C	7.63274e-07	-1.44051e-10	-0.662321
70343494	chr13:70343494:C:T	2.85796e-07	-1.64466	-2.75265e-10
70343589	chr13:70343589:A:G	1.93299e-07	-0.975168	-1.06053
70343620	chr13:70343620:C:T	1.95356e-07	-0.792517	-1.2326
70343790	chr13:70343790:T:C	1.58091e-06	0.065816	-2.75265e-10
70343980	chr13:70343980:C:T	6.96507e-07	-1.44051e-10	-0.753861
70344030	chr13:70344030:T:C	4.5301e-07	-1.44051e-10	-1.18402
70344181	chr13:70344181:A:G	1.58361e-06	0.0675253	-2.75265e-10
70344457	chr13:70344457:T:G	2.47832e-07	-0.769557	-1.01763
70344724	chr13:70344724:T:C	4.42193e-06	-1.44051e-10	1.09439
70344865	chr13:70344865:C:G	4.60263e-07	-1.44051e-10	-1.16814
70344872	chr13:70344872:C:A	2.86484e-07	-1.64226	-2.75265e-10
70345051	chr13:70345051:A:G	2.07792e-07	-0.922496	-1.04091
70345267	chr13:70345267:G:A	5.50016e-07	-1.64885	0.658861
70345394	chr13:70345394:A:G	4.17438e-07	-1.2658	-2.75265e-10
70345805	chr13:70345805:G:A	1.95861e-07	-0.852678	-1.16986
70346166	chr13:70346166:A:G	1.85259e-07	-1.04261	-1.03557
70346220	chr13:70346220:T:A	1.22563e-07	-1.32735	-1.16397
70346614	chr13:70346614:A:C	8.30202e-06	-1.44051e-10	1.72432
70346641	chr13:70346641:A:G	1.22352e-07	-1.34167	-1.15137
70346748	chr13:70346748:C:T	1.10135e-07	-1.5112	-1.08703
70346844	chr13:70346844:A:T	5.48284e-07	-1.44051e-10	-0.993145
70347045	chr13:70347045:C:G	5.08078e-07	-1.65767	0.588364
70347390	chr13:70347390:AAG:A	1.0034e-07	-1.67795	-1.01343
70347436	chr13:70347436:A:G	9.90262e-08	-1.68419	-1.02036
70347441	chr13:70347441:T:C	5.36921e-07	-1.01409	-2.75265e-10
70348022	chr13:70348022:A:G	4.18165e-07	-1.26406	-2.75265e-10
70348198	chr13:70348198:G:C	1.0233e-07	-1.68133	-0.990407
70348331	chr13:70348331:A:C	1.05464e-07	-1.67743	-0.964138
70348395	chr13:70348395:T:C	9.73867e-08	-1.68003	-1.04122
70348840	chr13:70348840:A:G	1.39686e-06	-1.44051e-10	-0.0579597
70349113	chr13:70349113:T:C	1.09231e-07	-1.67923	-0.92724
70349282	chr13:70349282:A:T	1.48644e-06	-1.44051e-10	0.0042024
70349437	chr13:70349437:G:A	1.49233e-06	-1.44051e-10	0.00815375
70349611	chr13:70349611:A:C	4.64241e-07	-1.44051e-10	-1.15953
70349808	chr13:70349808:A:C	1.48818e-06	-1.44051e-10	0.00537002
70349838	chr13:70349838:C:T	8.46722e-08	-1.6535	-1.20765
70350544	chr13:70350544:T:C	8.44921e-08	-1.64583	-1.21745
70350549	chr13:70350549:A:G	1.83544e-07	-1.1272	-0.960284
70350980	chr13:70350980:T:C	7.92296e-07	-1.44051e-10	-0.625004
70351215	chr13:70351215:G:A	8.30596e-08	-1.64644	-1.23394
70351306	chr13:70351306:C:A	4.09415e-07	-1.64107	0.355857
70351470	chr13:70351470:T:G	4.40793e-07	-1.44051e-10	-1.21136
70351617	chr13:70351617:T:C	8.49959e-06	-1.44051e-10	1.74783
70351688	chr13:70351688:G:A	1.60569e-07	-1.42042	-0.800795
70351858	chr13:70351858:C:T	1.15392e-07	-1.42271	-1.12889
70351859	chr13:70351859:T:C	8.39503e-08	-1.63578	-1.23393
70351941	chr13:70351941:A:G	2.37897e-07	-0.665967	-1.16213
70352005	chr13:70352005:C:G	1.07145e-06	-1.44051e-10	-0.323172
70352008	chr13:70352008:G:T	2.42325e-07	-0.598021	-1.21164
70352042	chr13:70352042:G:A	7.93835e-07	-1.44051e-10	-0.623062
70352108	chr13:70352108:T:C	1.16218e-07	-1.35412	-1.19035
70352136	chr13:70352136:CAT:C	1.12395e-06	-1.44051e-10	-0.275331
70352243	chr13:70352243:G:C	8.25532e-08	-1.6589	-1.22759
70352244	chr13:70352244:C:T	5.51659e-07	-0.987009	-2.75265e-10
70352303	chr13:70352303:CTGA:C	1.19896e-07	-1.36676	-1.14656
70352349	chr13:70352349:A:G	1.72345e-07	-1.06779	-1.08265
70352448	chr13:70352448:A:G	9.80529e-07	-1.44051e-10	-0.411847
70352454	chr13:70352454:G:A	8.33393e-08	-1.65184	-1.22518
70352518	chr13:70352518:C:T	5.23228e-07	-1.44051e-10	-1.03992
70352563	chr13:70352563:G:T	1.19466e-07	-1.36642	-1.15048
70352739	chr13:70352739:C:T	1.20925e-07	-1.34583	-1.15894
70352832	chr13:70352832:A:C	4.26849e-07	-1.63663	0.393117
70352910	chr13:70352910:C:T	1.77691e-07	-1.07579	-1.0441
70352984	chr13:70352984:A:G	1.1528e-07	-1.32142	-1.23116
70353016	chr13:70353016:T:C	1.72597e-07	-1.12601	-1.02297
70353258	chr13:70353258:C:T	1.11263e-07	-1.35722	-1.23082
70353846	chr13:70353846:C:T	1.15708e-07	-1.32113	-1.22774
70353874	chr13:70353874:A:C	1.20334e-07	-1.28158	-1.22809
70353909	chr13:70353909:G:A	1.14387e-07	-1.32934	-1.23101
70353943	chr13:70353943:G:T	1.15088e-07	-1.32001	-1.23423
70354077	chr13:70354077:G:A	1.15721e-07	-1.3157	-1.23305
70354104	chr13:70354104:C:G	9.58802e-07	-1.44051e-10	-0.434254
70354158	chr13:70354158:A:G	1.24203e-06	-1.44051e-10	-0.175435
70354169	chr13:70354169:C:T	7.41222e-07	-1.44051e-10	-0.691639
70354173	chr13:70354173:G:A	4.58445e-06	-1.44051e-10	1.13049
70354431	chr13:70354431:A:G	8.94968e-06	-1.44051e-10	1.79943
70354629	chr13:70354629:C:T	4.35611e-07	-1.44051e-10	-1.22319
70354861	chr13:70354861:A:C	1.15531e-07	-1.41047	-1.13992
70355342	chr13:70355342:C:T	5.18589e-07	-1.65727	0.60844
70356275	chr13:70356275:A:G	1.34143e-06	-1.44051e-10	-0.098449
70356297	chr13:70356297:A:T	1.21495e-07	-1.6154	-0.884669
70356815	chr13:70356815:T:C	8.37201e-08	-1.66227	-1.21019
70357039	chr13:70357039:T:C	8.30975e-08	-1.65987	-1.22005
70357162	chr13:70357162:G:A	6.46043e-07	-0.829073	-2.75265e-10
70357342	chr13:70357342:A:G	6.64875e-07	-1.44051e-10	-0.800339
70357361	chr13:70357361:C:G	1.72514e-07	-1.05264	-1.09682
70357611	chr13:70357611:CTAATTA:C	2.72901e-07	-1.69083	-2.75265e-10
70357758	chr13:70357758:G:A	5.99798e-07	-1.44051e-10	-0.903345
70357873	chr13:70357873:T:A	1.12411e-07	-1.42635	-1.15142
70358704	chr13:70358704:G:C	1.65388e-06	-1.44051e-10	0.110942
70359171	chr13:70359171:A:T	1.14481e-07	-1.40253	-1.157
70359630	chr13:70359630:C:T	6.85527e-07	-1.44051e-10	-0.769751
70359653	chr13:70359653:G:T	1.17052e-07	-1.41957	-1.11775
70359934	chr13:70359934:G:A	1.12943e-07	-1.45168	-1.12138
70360183	chr13:70360183:T:A	1.18348e-06	-1.44051e-10	-0.223726
70360332	chr13:70360332:AAAT:A	1.18854e-07	-1.37817	-1.14387
70360484	chr13:70360484:C:T	1.41473e-07	-1.38544	-0.962393
70360489	chr13:70360489:G:A	1.30134e-06	-1.44051e-10	-0.128787
70360498	chr13:70360498:G:A	5.31941e-07	-1.44051e-10	-1.02341
70360540	chr13:70360540:TA:T	8.30066e-08	-1.64719	-1.23382
70360884	chr13:70360884:T:C	4.98195e-07	-1.65034	0.561396
70361093	chr13:70361093:G:A	1.10285e-07	-1.36244	-1.23443
70361195	chr13:70361195:C:T	1.7514e-07	-0.91105	-1.2233
70361439	chr13:70361439:G:A	5.84903e-07	-1.44051e-10	-0.928492
70361637	chr13:70361637:G:C	9.51118e-08	-1.6502	-1.09469
70361654	chr13:70361654:T:C	9.42556e-08	-1.65514	-1.09878
70361701	chr13:70361701:A:G	9.60272e-08	-1.65137	-1.08394
70361715	chr13:70361715:T:C	1.64564e-06	-1.44051e-10	0.105945
70361804	chr13:70361804:T:C	1.56239e-07	-1.36233	-0.886222
70361859	chr13:70361859:T:C	1.12209e-07	-1.43302	-1.14656
70361901	chr13:70361901:A:G	1.03154e-07	-1.63426	-1.02946
70362238	chr13:70362238:G:T	1.11471e-07	-1.44159	-1.14458
70362290	chr13:70362290:C:T	1.57162e-07	-1.36703	-0.875631
70362367	chr13:70362367:A:G	1.01737e-07	-1.63687	-1.04068
70362519	chr13:70362519:C:A	1.49043e-06	-1.44051e-10	0.00688001
70362659	chr13:70362659:T:G	1.46151e-07	-1.3812	-0.934096
70362806	chr13:70362806:G:A	2.2657e-07	-1.10769	-0.769189
70362845	chr13:70362845:A:C	4.33905e-07	-1.44051e-10	-1.22711
70362912	chr13:70362912:C:T	6.6951e-07	-1.44051e-10	-0.793392
70362997	chr13:70362997:C:T	5.86556e-07	-1.44051e-10	-0.925671
70363016	chr13:70363016:C:T	1.50591e-07	-1.36074	-0.924629
70363407	chr13:70363407:C:A	4.89203e-07	-1.64054	0.533384
70363618	chr13:70363618:C:T	1.19599e-07	-1.35949	-1.1563
70363761	chr13:70363761:T:C	2.55116e-07	-1.44761	-0.310607
70363951	chr13:70363951:A:G	1.05215e-07	-1.50638	-1.13756
70364214	chr13:70364214:C:T	1.35689e-06	-1.44051e-10	-0.0869882
70364248	chr13:70364248:C:T	1.62996e-07	-1.09432	-1.1119
70364500	chr13:70364500:T:C	1.60562e-07	-1.34972	-0.871543
70364542	chr13:70364542:C:G	1.64935e-07	-1.18326	-1.01112
70364554	chr13:70364554:A:G	1.46167e-07	-1.47688	-0.838308
70364703	chr13:70364703:G:A	1.21709e-07	-1.39407	-1.10424
70364744	chr13:70364744:T:C	1.58119e-07	-1.41004	-0.826548
70364758	chr13:70364758:T:G	1.13466e-07	-1.42528	-1.14316
70364838	chr13:70364838:T:C	6.88172e-07	-1.44051e-10	-0.765899
70364932	chr13:70364932:C:T	2.38626e-07	-0.741206	-1.08383
70365025	chr13:70365025:C:T	1.03292e-07	-1.48455	-1.17784
70365237	chr13:70365237:A:G	1.55559e-07	-1.541	-0.711913
70365395	chr13:70365395:A:T	5.89254e-07	-0.682241	-0.238841
70365545	chr13:70365545:A:AC	5.84494e-07	-0.280613	-0.64858
70365685	chr13:70365685:A:G	4.12914e-07	-0.471822	-0.804877
70365815	chr13:70365815:C:T	3.1513e-07	-1.54695	-2.75265e-10
70365934	chr13:70365934:G:A	5.7442e-07	-1.33617	0.389588
70365946	chr13:70365946:C:T	9.14257e-07	-1.44051e-10	-0.481827
70366141	chr13:70366141:C:T	1.39643e-07	-1.24997	-1.11088
70366193	chr13:70366193:C:G	1.25568e-06	-1.21904	1.05454
70366918	chr13:70366918:G:T	2.02928e-06	1.00727	-0.691775
70367011	chr13:70367011:T:C	2.79333e-07	-0.502234	-1.1653
70367346	chr13:70367346:T:C	5.77827e-07	-1.44051e-10	-0.940665
70367367	chr13:70367367:G:A	4.29694e-07	-1.44051e-10	-1.23686
70367411	chr13:70367411:C:G	5.85583e-07	-0.215491	-0.71184
70367540	chr13:70367540:C:T	1.48591e-06	-1.44051e-10	0.00384079
70367597	chr13:70367597:G:A	9.65627e-07	-0.427161	-2.75265e-10
70367814	chr13:70367814:T:A	8.28358e-08	-1.68876	-1.19432
70367844	chr13:70367844:T:C	8.19894e-08	-1.68934	-1.20401
70368355	chr13:70368355:T:C	4.69685e-07	-1.01098	-0.136893
70368391	chr13:70368391:C:T	5.10164e-06	1.23738	-2.75265e-10
70368438	chr13:70368438:A:G	6.65884e-07	-1.44051e-10	-0.798823
70368677	chr13:70368677:T:C	2.9444e-07	-1.16936	-0.44551
70368994	chr13:70368994:G:A	1.2098e-07	-1.36779	-1.13652
70369291	chr13:70369291:A:G	1.9376e-06	-0.204658	0.473923
70369442	chr13:70369442:G:A	8.63092e-07	-0.914299	0.374882
70369791	chr13:70369791:A:G	2.9759e-07	-1.12758	-0.476639
70369834	chr13:70369834:C:T	2.87319e-07	-1.63934	-2.75265e-10
70369884	chr13:70369884:T:C	3.04229e-07	-1.13621	-0.44595
70370312	chr13:70370312:C:T	4.36456e-07	-1.06116	-0.160087
70370347	chr13:70370347:C:T	6.68652e-07	-1.44051e-10	-0.794675
70370394	chr13:70370394:C:T	6.11487e-07	-1.44051e-10	-0.884045
70370399	chr13:70370399:T:C	6.07505e-07	-1.44051e-10	-0.890578
70370449	chr13:70370449:C:T	4.28769e-07	-1.44051e-10	-1.23902
70370541	chr13:70370541:T:A	5.48585e-07	0.0980428	-1.09064
70370967	chr13:70370967:C:T	4.41668e-07	-1.44051e-10	-1.20938
70371244	chr13:70371244:C:T	8.54826e-06	-0.672271	2.42581
70371280	chr13:70371280:T:C	5.34253e-07	-1.44051e-10	-1.01907
70371595	chr13:70371595:G:T	2.79885e-07	-1.66556	-2.75265e-10
70372333	chr13:70372333:CAA:C	4.46662e-07	-1.44051e-10	-1.19814
70373235	chr13:70373235:A:C	1.22132e-07	-1.25285	-1.24199
70373483	chr13:70373483:T:C	1.17741e-06	-1.44051e-10	-0.228863
70373647	chr13:70373647:G:A	4.5014e-07	-1.44051e-10	-1.19038
70373770	chr13:70373770:T:C	5.18279e-07	-1.44051e-10	-1.04943
70373781	chr13:70373781:C:A	1.3947e-07	-1.6414	-0.720694
70373887	chr13:70373887:C:T	1.32228e-07	-1.64687	-0.76854
70373933	chr13:70373933:T:C	1.88952e-07	-1.59394	-0.464508
70374063	chr13:70374063:T:C	4.60636e-06	-1.44051e-10	1.13525
70374078	chr13:70374078:A:G	2.86066e-07	-1.5788	-0.0649175
70374101	chr13:70374101:A:C	2.25797e-07	-0.667799	-1.21251
70374132	chr13:70374132:T:C	2.92662e-07	-1.59994	-0.0209775
70374408	chr13:70374408:C:A	2.00412e-07	-0.899506	-1.10006
70375055	chr13:70375055:C:A	5.99842e-07	-1.44051e-10	-0.903273
70375275	chr13:70375275:A:G	1.5214e-07	-1.62787	-0.647265
70375606	chr13:70375606:C:A	2.14817e-07	-0.690488	-1.23967
70375727	chr13:70375727:A:G	1.51338e-07	-1.63331	-0.64711
70375729	chr13:70375729:T:G	5.78497e-07	-1.44051e-10	-0.939505
70375902	chr13:70375902:T:C	7.14403e-07	-1.44051e-10	-0.728491
70376841	chr13:70376841:T:C	9.0762e-08	-1.60336	-1.18834
70376862	chr13:70376862:C:T	6.2801e-07	-1.44051e-10	-0.857382
70376891	chr13:70376891:G:A	9.14405e-08	-1.58603	-1.19822
70376906	chr13:70376906:T:C	8.22075e-08	-1.66545	-1.22524
70376954	chr13:70376954:A:C	9.21152e-08	-1.5851	-1.1918
70377101	chr13:70377101:A:AAAC	4.87893e-07	-1.44051e-10	-1.10984
70377145	chr13:70377145:T:TTTCCC	1.01559e-07	-1.58892	-1.09038
70377298	chr13:70377298:T:C	6.26334e-07	-1.44051e-10	-0.860055
70377359	chr13:70377359:G:T	5.09422e-07	-1.44051e-10	-1.06666
70377548	chr13:70377548:T:C	6.68243e-07	-1.44051e-10	-0.795286
70377597	chr13:70377597:T:C	4.74083e-07	-1.44051e-10	-1.13856
70377779	chr13:70377779:G:C	8.69723e-08	-1.63502	-1.19933
70377967	chr13:70377967:A:T	9.00382e-08	-1.58932	-1.21038
70377978	chr13:70377978:G:A	2.88916e-06	-1.44051e-10	0.668783
70378125	chr13:70378125:T:C	1.03061e-07	-1.586	-1.07862
70378281	chr13:70378281:T:C	1.05516e-07	-1.51358	-1.1275
70378389	chr13:70378389:C:A	9.79005e-07	-1.44051e-10	-0.413402
70378740	chr13:70378740:C:T	8.35062e-08	-1.63678	-1.23824
70379015	chr13:70379015:A:G	5.09108e-07	-1.44051e-10	-1.06728
70379182	chr13:70379182:C:T	9.48744e-08	-1.53232	-1.21506
70379386	chr13:70379386:C:A	5.40765e-07	-1.44051e-10	-1.00695
70379435	chr13:70379435:T:C	1.23103e-06	-1.44051e-10	-0.184332
70379494	chr13:70379494:TATAA:T	4.94345e-07	-1.44051e-10	-1.0967
70379884	chr13:70379884:C:T	4.42482e-07	-1.44051e-10	-1.20754
70380025	chr13:70380025:T:C	1.11671e-07	-1.6832	-0.90118
70380279	chr13:70380279:T:A	8.07721e-08	-1.67035	-1.23796
70380597	chr13:70380597:C:T	5.53449e-07	-1.44051e-10	-0.98377
70380873	chr13:70380873:T:G	5.29857e-07	-1.44051e-10	-1.02733
70380932	chr13:70380932:G:A	9.11188e-07	-1.44051e-10	-0.48519
70381080	chr13:70381080:G:A	1.0142e-07	-1.6051	-1.07556
70381181	chr13:70381181:C:T	6.6256e-07	-1.44051e-10	-0.803828
70381546	chr13:70381546:A:G	1.02575e-07	-1.5774	-1.09194
70381851	chr13:70381851:A:C	5.12871e-07	-1.44051e-10	-1.05991
70381967	chr13:70381967:C:G	4.3104e-07	-1.44051e-10	-1.23374
70382030	chr13:70382030:G:A	9.88479e-08	-1.59522	-1.11114
70382341	chr13:70382341:A:T	1.00679e-07	-1.57259	-1.11541
70382426	chr13:70382426:A:G	3.47586e-07	-1.44893	-2.75265e-10
70382463	chr13:70382463:TAC:T	1.03149e-07	-1.5774	-1.08636
70382467	chr13:70382467:A:G	1.21216e-07	-1.56612	-0.936243
70383402	chr13:70383402:A:G	8.59486e-08	-1.6234	-1.22279
70383452	chr13:70383452:A:T	5.6547e-07	-1.44051e-10	-0.962281
70383804	chr13:70383804:T:C	2.11152e-07	-1.6761	-0.271264
70383809	chr13:70383809:C:T	3.99482e-07	-1.68459	0.374824
70383952	chr13:70383952:T:C	1.73304e-07	-0.974648	-1.17024
70384219	chr13:70384219:A:G	3.37547e-07	-1.67208	0.193848
70384576	chr13:70384576:T:C	2.02733e-07	-0.752962	-1.23508
70384678	chr13:70384678:G:T	1.98623e-07	-1.64147	-0.367055
70384780	chr13:70384780:ATATAAT:A	1.10034e-06	-1.44051e-10	-0.296563
70384914	chr13:70384914:T:G	2.02038e-07	-1.64469	-0.346791
70385466	chr13:70385466:G:T	2.33658e-07	-1.65374	-0.19234
70385801	chr13:70385801:A:C	2.4178e-07	-1.65754	-0.154375
70386069	chr13:70386069:A:C	2.38713e-07	-1.64033	-0.184344
70386206	chr13:70386206:C:T	7.21445e-07	-1.44051e-10	-0.718683
70386207	chr13:70386207:A:G	2.66806e-07	-1.6248	-0.0886198
70386356	chr13:70386356:G:A	4.88514e-07	-1.44051e-10	-1.10857
70386458	chr13:70386458:C:T	7.91468e-08	-1.68973	-1.2389
70386679	chr13:70386679:T:C	2.46964e-07	-1.65199	-0.138701
70386719	chr13:70386719:C:T	4.01628e-07	-1.30441	-2.75265e-10
70387054	chr13:70387054:T:C	2.16147e-07	-1.65832	-0.265656
70387581	chr13:70387581:C:CA	9.69829e-08	-1.6405	-1.08491
70387617	chr13:70387617:A:G	4.58636e-07	-1.44051e-10	-1.17168
70387732	chr13:70387732:T:C	2.26941e-07	-1.65262	-0.222624
70387821	chr13:70387821:A:G	2.21223e-07	-1.66296	-0.237812
70387954	chr13:70387954:C:T	4.47349e-07	-1.44051e-10	-1.1966
70387962	chr13:70387962:A:G	2.26338e-07	-1.65104	-0.226863
70387994	chr13:70387994:T:C	2.71274e-07	-1.64368	-0.0531294
70388091	chr13:70388091:G:A	8.12237e-08	-1.66163	-1.2411
70388116	chr13:70388116:G:A	8.06568e-08	-1.67002	-1.23972
70388269	chr13:70388269:G:A	4.99764e-07	-1.44051e-10	-1.0858
70388717	chr13:70388717:A:G	4.65951e-07	-1.44051e-10	-1.15586
70388759	chr13:70388759:G:A	1.33599e-06	-1.44051e-10	-0.102514
70388911	chr13:70388911:T:C	4.29748e-07	-1.66283	0.426089
70388915	chr13:70388915:C:T	5.57615e-07	-0.97627	-2.75265e-10
70389259	chr13:70389259:G:A	8.13825e-08	-1.65905	-1.24173
70389623	chr13:70389623:T:C	9.23127e-07	-1.44051e-10	-0.472172
70389705	chr13:70389705:C:T	1.20246e-07	-1.62001	-0.890391
70389733	chr13:70389733:AAC:A	2.85982e-07	-1.64401	-2.75265e-10
70390144	chr13:70390144:G:T	4.69792e-07	-1.44051e-10	-1.14765
70390306	chr13:70390306:C:T	5.13022e-07	-1.64132	0.581696
70390319	chr13:70390319:C:A	1.74518e-06	-1.44051e-10	0.164675
70390410	chr13:70390410:C:G	5.68879e-07	-1.44051e-10	-0.95627
70390636	chr13:70390636:T:A	2.25256e-07	-1.64939	-0.233311
70390696	chr13:70390696:A:G	2.42342e-07	-1.63108	-0.178511
70390934	chr13:70390934:C:CT	2.46848e-07	-1.65237	-0.138798
70390997	chr13:70390997:C:A	1.16057e-06	-1.44051e-10	-0.243271
70391661	chr13:70391661:G:A	2.86772e-07	-1.64125	-2.75265e-10
70391860	chr13:70391860:A:G	4.50788e-07	-1.44051e-10	-1.18894
70391868	chr13:70391868:G:A	7.36179e-07	-1.44051e-10	-0.698465
70391914	chr13:70391914:C:T	4.39936e-07	-1.21331	-2.75265e-10
70392565	chr13:70392565:T:G	4.50197e-07	-1.44051e-10	-1.19025
70392595	chr13:70392595:A:G	2.7128e-07	-0.495402	-1.20138
70392678	chr13:70392678:C:T	8.60184e-07	-1.44051e-10	-0.542792
70392932	chr13:70392932:A:G	8.27308e-08	-1.64576	-1.23859
70392988	chr13:70392988:G:A	1.44033e-06	-1.44051e-10	-0.0273127
70393058	chr13:70393058:A:G	2.75549e-07	-0.484785	-1.19639
70393244	chr13:70393244:T:C	1.04708e-07	-1.67479	-0.973974
70393321	chr13:70393321:T:TA	1.144e-07	-1.61027	-0.949963
70393470	chr13:70393470:A:T	9.30419e-08	-1.53234	-1.23455
70393644	chr13:70393644:T:A	2.11337e-07	-1.67085	-0.275634
70394082	chr13:70394082:C:T	8.39225e-08	-1.62914	-1.2409
70394123	chr13:70394123:G:A	1.47059e-07	-1.59739	-0.711721
70394814	chr13:70394814:T:A	5.7918e-07	-1.44051e-10	-0.938325
70395092	chr13:70395092:G:A	8.54647e-08	-1.61202	-1.23981
70395136	chr13:70395136:T:C	4.27521e-07	-1.44051e-10	-1.24193
70395148	chr13:70395148:A:G	4.12359e-07	-1.67253	0.394487
70395170	chr13:70395170:T:G	4.43497e-07	-1.66906	0.463807
70395376	chr13:70395376:G:A	8.57331e-08	-1.68917	-1.15953
70395590	chr13:70395590:G:A	4.31235e-07	-1.44051e-10	-1.23329
70396522	chr13:70396522:C:T	4.29012e-07	-1.44051e-10	-1.23845
70396590	chr13:70396590:T:C	5.20494e-07	-1.44051e-10	-1.04516
70396622	chr13:70396622:G:A	8.43672e-08	-1.62293	-1.24183
70396775	chr13:70396775:C:A	8.1462e-08	-1.68834	-1.21146
70397215	chr13:70397215:T:C	1.72409e-07	-1.52089	-0.629182
70397315	chr13:70397315:T:G	4.95665e-07	-1.44051e-10	-1.09404
70397412	chr13:70397412:G:A	5.63591e-07	-1.44051e-10	-0.965609
70397458	chr13:70397458:C:CA	2.08058e-07	-1.68908	-0.273038
70397680	chr13:70397680:T:C	4.56672e-07	-1.44051e-10	-1.17597
70397802	chr13:70397802:C:A	7.33661e-07	-1.44051e-10	-0.701891
70398049	chr13:70398049:T:C	1.01269e-07	-1.57527	-1.10689
70398058	chr13:70398058:T:A	1.00372e-07	-1.57222	-1.11883
70398181	chr13:70398181:T:A	4.74294e-07	-1.44051e-10	-1.13811
70398359	chr13:70398359:G:A	9.73842e-08	-1.50858	-1.21269
70398584	chr13:70398584:G:A	8.98291e-08	-1.59594	-1.20609
70398639	chr13:70398639:A:G	2.04242e-07	-1.01343	-0.967208
70398651	chr13:70398651:A:G	9.6013e-08	-1.59289	-1.14257
70399155	chr13:70399155:G:A	4.58723e-07	-1.44051e-10	-1.17149
70399342	chr13:70399342:A:C	6.24909e-07	-0.862333	-2.75265e-10
70399441	chr13:70399441:T:C	5.4188e-07	-1.44051e-10	-1.00489
70399557	chr13:70399557:A:G	1.57236e-06	-0.494271	0.554667
70400075	chr13:70400075:T:A	1.14639e-07	-1.59333	-0.964824
70400166	chr13:70400166:G:A	2.99544e-07	-1.59768	-2.75265e-10
70400426	chr13:70400426:C:T	4.51157e-07	-1.44051e-10	-1.18812
70400590	chr13:70400590:A:G	1.0915e-07	-1.57697	-1.03025
70400642	chr13:70400642:A:G	4.27625e-07	-1.44051e-10	-1.24169
70401131	chr13:70401131:T:C	4.70156e-07	-1.44051e-10	-1.14687
70401196	chr13:70401196:A:G	8.57339e-08	-1.61988	-1.22881
70401686	chr13:70401686:G:A	4.56302e-07	-1.44051e-10	-1.17678
70401772	chr13:70401772:T:C	8.78662e-08	-1.68265	-1.14147
70401931	chr13:70401931:G:A	8.50347e-08	-1.6469	-1.20998
70402106	chr13:70402106:A:C	4.74505e-07	-1.44051e-10	-1.13767
70402294	chr13:70402294:G:A	9.51544e-08	-1.56781	-1.17662
70402525	chr13:70402525:T:A	8.73327e-08	-1.66518	-1.16503
70402943	chr13:70402943:G:A	9.42915e-08	-1.61013	-1.14342
70402957	chr13:70402957:T:C	1.12989e-07	-1.52764	-1.04501
70403477	chr13:70403477:A:C	4.99059e-07	-1.44051e-10	-1.08721
70403568	chr13:70403568:C:T	4.37681e-07	-1.44051e-10	-1.21845
70403916	chr13:70403916:A:T	2.73139e-07	-1.68996	-2.75265e-10
70404141	chr13:70404141:G:C	8.69779e-08	-1.68708	-1.14721
70404369	chr13:70404369:T:C	4.33595e-07	-1.44051e-10	-1.22783
70404508	chr13:70404508:A:G	5.019e-07	-1.44051e-10	-1.08154
70404717	chr13:70404717:T:A	5.54211e-07	-1.44051e-10	-0.982393
70404750	chr13:70404750:G:A	8.2728e-08	-1.65517	-1.22921
70404896	chr13:70404896:G:T	9.51643e-08	-1.53265	-1.21169
70405165	chr13:70405165:T:A	4.19628e-07	-1.26057	-2.75265e-10
70405302	chr13:70405302:T:C	4.98607e-07	-1.44051e-10	-1.08812
70405395	chr13:70405395:C:T	2.72871e-07	-1.69094	-2.75265e-10
70406262	chr13:70406262:G:A	2.35767e-07	-1.63179	-0.205309
70406437	chr13:70406437:T:C	2.59739e-07	-1.64475	-0.0955113
70406632	chr13:70406632:T:C	4.51871e-07	-1.44051e-10	-1.18654
70406709	chr13:70406709:T:A	4.55532e-07	-1.44051e-10	-1.17847
70407020	chr13:70407020:C:T	4.75484e-07	-1.44051e-10	-1.1356
70407075	chr13:70407075:G:A	8.76186e-08	-1.58933	-1.23761
70407133	chr13:70407133:G:GC	8.80058e-08	-1.58184	-1.2407
70407644	chr13:70407644:GTGAACATT:G	3.3418e-07	-1.61326	0.125001
70407898	chr13:70407898:C:T	6.10677e-07	-1.44051e-10	-0.885371
70407942	chr13:70407942:C:A	3.53401e-07	-0.464187	-0.968148
70408118	chr13:70408118:T:C	5.44447e-07	-1.44051e-10	-1.00017
70408250	chr13:70408250:C:A	8.66329e-08	-1.67405	-1.16421
70408276	chr13:70408276:A:G	1.31507e-06	-1.44051e-10	-0.118295
70408370	chr13:70408370:T:A	3.80048e-07	-1.35964	-2.75265e-10
70408390	chr13:70408390:C:T	4.48595e-07	-1.44051e-10	-1.19382
70408434	chr13:70408434:C:T	9.71438e-08	-1.63479	-1.08896
70408527	chr13:70408527:T:C	1.26852e-07	-1.4253	-1.03163
70408663	chr13:70408663:T:C	3.43395e-07	-1.46106	-2.75265e-10
70408677	chr13:70408677:G:C	6.91308e-07	-1.44051e-10	-0.761353
70408784	chr13:70408784:A:T	5.67115e-07	-1.44051e-10	-0.959377
70409118	chr13:70409118:C:T	4.32059e-07	-1.44051e-10	-1.23138
70409441	chr13:70409441:A:G	8.0498e-08	-1.69076	-1.22094
70409773	chr13:70409773:T:G	5.28915e-07	-1.44051e-10	-1.02911
70409800	chr13:70409800:A:C	8.95052e-08	-1.68144	-1.1242
70409827	chr13:70409827:T:C	8.90611e-08	-1.67533	-1.13529
70409917	chr13:70409917:T:C	1.95875e-07	-1.61155	-0.410906
70409923	chr13:70409923:A:T	4.30138e-07	-1.44051e-10	-1.23583
70409973	chr13:70409973:G:C	7.4757e-07	-1.44051e-10	-0.683111
70410151	chr13:70410151:G:A	1.34238e-06	-0.0977381	-2.75265e-10
70410532	chr13:70410532:T:C	4.53209e-07	-1.44051e-10	-1.18358
70410650	chr13:70410650:A:G	3.33073e-07	-1.49158	-2.75265e-10
70410925	chr13:70410925:C:A	8.00007e-08	-1.68429	-1.23361
70411119	chr13:70411119:C:T	4.3847e-07	-1.44051e-10	-1.21665
70411136	chr13:70411136:G:A	4.28796e-07	-1.44051e-10	-1.23896
70411390	chr13:70411390:A:T	4.35692e-07	-1.44051e-10	-1.223
70411411	chr13:70411411:A:T	8.57771e-08	-1.69052	-1.15766
70411542	chr13:70411542:A:G	1.79417e-07	-1.68685	-0.423382
70411568	chr13:70411568:T:C	8.34782e-08	-1.69097	-1.18438
70411661	chr13:70411661:G:T	9.08331e-08	-1.68815	-1.10277
70411750	chr13:70411750:T:C	4.38672e-07	-1.44051e-10	-1.21619
70411837	chr13:70411837:T:A	4.38624e-07	-1.44051e-10	-1.2163
70411859	chr13:70411859:T:G	4.40413e-07	-1.44051e-10	-1.21223
70411952	chr13:70411952:T:TA	4.40267e-07	-1.44051e-10	-1.21256
70411954	chr13:70411954:T:C	1.43622e-06	-0.0301702	-2.75265e-10
70412153	chr13:70412153:T:TCA	4.42842e-07	-1.44051e-10	-1.20673
70412246	chr13:70412246:A:T	4.43095e-07	-1.44051e-10	-1.20615
70412411	chr13:70412411:C:G	7.34974e-07	-1.44051e-10	-0.700103
70412658	chr13:70412658:AT:A	6.35898e-07	-1.44051e-10	-0.8449
70412710	chr13:70412710:T:C	6.08775e-07	-1.44051e-10	-0.88849
70412872	chr13:70412872:A:AT	6.95593e-07	-1.44051e-10	-0.755173
70412906	chr13:70412906:TG:T	1.2807e-07	-1.68906	-0.758296
70413098	chr13:70413098:A:T	4.43142e-07	-1.44051e-10	-1.20605
70413205	chr13:70413205:C:T	4.39877e-07	-1.44051e-10	-1.21344
70413211	chr13:70413211:T:C	4.39869e-07	-1.44051e-10	-1.21346
70413289	chr13:70413289:G:A	2.75276e-07	-1.68217	-2.75265e-10
70413510	chr13:70413510:C:T	2.88457e-07	-1.63539	-2.75265e-10
70413724	chr13:70413724:C:G	8.54149e-08	-1.69057	-1.16185
70413726	chr13:70413726:G:A	4.92849e-07	-1.44051e-10	-1.09974
70413907	chr13:70413907:G:A	4.35829e-07	-1.44051e-10	-1.22269
70413951	chr13:70413951:C:CTTTA	4.37409e-07	-1.44051e-10	-1.21907
70414011	chr13:70414011:T:G	2.30934e-07	-1.56268	-0.295132
70414032	chr13:70414032:G:A	4.36481e-07	-1.44051e-10	-1.22119
70414230	chr13:70414230:A:G	4.53787e-07	-1.44051e-10	-1.18231
70414269	chr13:70414269:C:T	8.06952e-08	-1.66762	-1.24164
70414529	chr13:70414529:T:C	9.54051e-08	-1.68365	-1.05816
70414752	chr13:70414752:A:G	4.40449e-07	-1.44051e-10	-1.21214
70414786	chr13:70414786:C:T	6.89864e-07	-1.44051e-10	-0.763445
70414823	chr13:70414823:T:C	6.97935e-07	-1.44051e-10	-0.751813
70415030	chr13:70415030:T:G	4.37722e-07	-1.44051e-10	-1.21835
70415343	chr13:70415343:T:TTC	4.46689e-07	-1.44051e-10	-1.19808
70415417	chr13:70415417:T:C	5.27055e-07	-1.44051e-10	-1.03263
70415458	chr13:70415458:C:T	1.77881e-07	-1.65709	-0.461741
70415775	chr13:70415775:A:G	8.67342e-08	-1.60733	-1.22976
70416513	chr13:70416513:G:A	5.06059e-07	-1.44051e-10	-1.07329
70416637	chr13:70416637:A:G	4.41158e-07	-1.44051e-10	-1.21053
70416661	chr13:70416661:A:C	8.51213e-08	-1.63918	-1.21669
70416742	chr13:70416742:T:C	1.57988e-07	-1.2567	-0.980722
70417059	chr13:70417059:A:G	1.93797e-07	-1.68709	-0.346035
70417633	chr13:70417633:C:A	4.41499e-07	-1.44051e-10	-1.20976
70418152	chr13:70418152:T:G	4.30198e-07	-1.44051e-10	-1.23569
70418775	chr13:70418775:G:A	4.64593e-07	-1.44051e-10	-1.15878
70418961	chr13:70418961:T:C	4.3939e-07	-1.44051e-10	-1.21455
70419168	chr13:70419168:G:A	6.12038e-07	-1.44051e-10	-0.883144
70419317	chr13:70419317:A:G	4.60929e-07	-1.44051e-10	-1.1667
70419637	chr13:70419637:G:A	2.55056e-07	-1.59387	-0.164588
70420404	chr13:70420404:A:T	1.69886e-07	-1.69105	-0.473763
70420662	chr13:70420662:ATAC:A	9.58564e-08	-1.49815	-1.23893
70420849	chr13:70420849:GA:G	1.01023e-06	-1.44051e-10	-0.382001
70420986	chr13:70420986:G:A	2.75719e-07	-1.68055	-2.75265e-10
70421603	chr13:70421603:T:C	4.28634e-07	-1.44051e-10	-1.23934
70421746	chr13:70421746:T:C	5.03731e-07	-1.44051e-10	-1.0779
70421841	chr13:70421841:ATAAT:A	4.31961e-07	-1.44051e-10	-1.2316
70421868	chr13:70421868:C:T	8.78193e-08	-1.69029	-1.13436
70422215	chr13:70422215:A:G	4.58381e-07	-1.44051e-10	-1.17224
70422313	chr13:70422313:G:C	5.47998e-07	-1.44051e-10	-0.993667
70422384	chr13:70422384:C:T	4.36652e-07	-1.44051e-10	-1.2208
70422467	chr13:70422467:T:C	8.23333e-07	-1.44051e-10	-0.586578
70422496	chr13:70422496:G:T	4.43952e-07	-1.44051e-10	-1.20422
70422568	chr13:70422568:C:T	4.57871e-07	-1.44051e-10	-1.17335
70422582	chr13:70422582:C:T	4.57476e-07	-1.44051e-10	-1.17421
70422627	chr13:70422627:G:C	6.18883e-07	-1.44051e-10	-0.872023
70422730	chr13:70422730:T:C	1.27036e-07	-1.58099	-0.874475
70422821	chr13:70422821:C:T	1.07718e-07	-1.65626	-0.964163
70423158	chr13:70423158:G:T	4.37956e-07	-1.44051e-10	-1.21782
70423308	chr13:70423308:G:T	4.31314e-07	-1.44051e-10	-1.2331
70423379	chr13:70423379:C:G	8.80978e-08	-1.58008	-1.24141
70423433	chr13:70423433:ATG:A	8.82688e-08	-1.6885	-1.13106
70423952	chr13:70423952:TTTTATTTTACTTTGTTGA:T	6.89617e-07	-1.44051e-10	-0.763802
70424168	chr13:70424168:A:C	2.92228e-07	-1.6224	-2.75265e-10
70424917	chr13:70424917:A:G	8.97363e-08	-1.6465	-1.15657
70424976	chr13:70424976:T:C	8.60208e-08	-1.68786	-1.15749
70424979	chr13:70424979:TGAAGTA:T	4.6536e-07	-1.44051e-10	-1.15713
70425121	chr13:70425121:TCTCA:T	9.32528e-07	-1.44051e-10	-0.462039
70425819	chr13:70425819:A:C	5.45235e-07	-1.44051e-10	-0.998722
70425856	chr13:70425856:C:A	2.19095e-07	-0.759622	-1.15081
70426036	chr13:70426036:C:T	8.07151e-07	-1.44051e-10	-0.606428
70426253	chr13:70426253:T:C	2.00185e-07	-0.772261	-1.22844
70426482	chr13:70426482:GAAGTCTAGTCAATTTTT:G	3.32912e-07	-1.32593	-0.166128
70426561	chr13:70426561:A:G	2.97358e-07	-0.98325	-0.621753
70426900	chr13:70426900:G:A	2.32401e-07	-1.00161	-0.849864
70427075	chr13:70427075:A:G	2.66664e-07	-0.90147	-0.812481
70427162	chr13:70427162:A:C	4.41527e-07	-1.44051e-10	-1.2097
70427175	chr13:70427175:A:G	1.21272e-07	-1.27859	-1.22331
70427213	chr13:70427213:A:C	4.31946e-07	-1.44051e-10	-1.23164
70427326	chr13:70427326:C:A	4.29732e-07	-1.44051e-10	-1.23678
70427533	chr13:70427533:C:G	5.53691e-07	-1.44051e-10	-0.983332
70427811	chr13:70427811:C:CT	3.19464e-06	-1.44051e-10	0.769291
70427913	chr13:70427913:T:C	9.56224e-08	-1.65062	-1.08891
70428447	chr13:70428447:G:A	3.03861e-07	-1.64536	0.0619891
70428458	chr13:70428458:T:C	3.0042e-07	-1.64705	0.0522925
70428560	chr13:70428560:C:T	4.46454e-07	-1.1986	-2.75265e-10
70429198	chr13:70429198:C:T	8.99226e-07	-1.44051e-10	-0.498405
70429213	chr13:70429213:T:C	4.27836e-07	-1.44051e-10	-1.2412
70429265	chr13:70429265:T:G	9.41815e-08	-1.52175	-1.23296
70429636	chr13:70429636:C:G	7.28871e-07	-1.44051e-10	-0.708442
70429645	chr13:70429645:G:T	4.60065e-07	-1.44051e-10	-1.16857
70430483	chr13:70430483:A:G	1.75796e-07	-0.990974	-1.13964
70430560	chr13:70430560:A:T	1.52338e-07	-1.22487	-1.04897
70430567	chr13:70430567:C:T	1.84397e-07	-0.847228	-1.23562
70430574	chr13:70430574:A:C	5.03808e-07	-1.44051e-10	-1.07774
70430683	chr13:70430683:A:G	4.32276e-07	-1.44051e-10	-1.23087
70430821	chr13:70430821:T:C	1.42662e-07	-1.289	-1.05046
70430841	chr13:70430841:T:C	1.47782e-07	-1.24734	-1.05686
70431144	chr13:70431144:C:T	4.95267e-07	-1.44051e-10	-1.09484
70431208	chr13:70431208:C:T	1.87695e-07	-1.1004	-0.964722
70431210	chr13:70431210:CAT:C	4.61655e-07	-1.44051e-10	-1.16512
70431298	chr13:70431298:C:T	6.32724e-07	-1.44051e-10	-0.849904
70431323	chr13:70431323:A:C	2.33495e-07	-1.07155	-0.775233
70431966	chr13:70431966:C:A	7.898e-08	-1.69082	-1.23993
70432239	chr13:70432239:G:GA	1.71343e-07	-1.19767	-0.958596
70432463	chr13:70432463:G:A	6.01184e-07	-0.60138	-0.299657
70432465	chr13:70432465:G:A	1.49346e-07	-1.35189	-0.941787
70432522	chr13:70432522:T:A	3.56656e-06	-1.44051e-10	0.879417
70433048	chr13:70433048:C:T	6.81948e-07	-1.44051e-10	-0.774985
70433129	chr13:70433129:C:T	3.20634e-07	-0.421927	-1.10771
70433514	chr13:70433514:T:C	3.49282e-07	-1.22678	-0.217273
70433616	chr13:70433616:G:A	4.27566e-07	-1.44051e-10	-1.24183
70433818	chr13:70433818:A:T	2.94204e-07	-1.37658	-0.239086
70433992	chr13:70433992:A:G	1.40935e-07	-1.11267	-1.23897
70434007	chr13:70434007:C:T	4.32471e-07	-1.44051e-10	-1.23042
70434061	chr13:70434061:G:A	4.13624e-07	-1.27498	-2.75265e-10
70434173	chr13:70434173:G:A	1.88797e-07	-1.68707	-0.372198
70434185	chr13:70434185:C:T	7.99318e-07	-0.61618	-2.75265e-10
70434228	chr13:70434228:A:G	1.43086e-07	-1.18909	-1.1474
70434492	chr13:70434492:G:A	4.52407e-07	-1.44051e-10	-1.18536
70434618	chr13:70434618:G:A	9.45531e-07	-1.44051e-10	-0.448192
70434891	chr13:70434891:A:T	1.15098e-07	-1.4701	-1.08405
70434942	chr13:70434942:G:A	3.64059e-07	-1.40262	-2.75265e-10
70435023	chr13:70435023:T:C	6.74342e-07	-1.44051e-10	-0.786201
70435185	chr13:70435185:A:G	1.4484e-07	-1.4967	-0.827609
70435291	chr13:70435291:G:A	9.16699e-08	-1.56837	-1.21338
70435421	chr13:70435421:A:G	8.02084e-08	-1.67663	-1.23868
70435556	chr13:70435556:T:C	4.3764e-07	-1.44051e-10	-1.21854
70435601	chr13:70435601:A:G	1.8501e-07	-0.840657	-1.23887
70435795	chr13:70435795:T:C	2.74957e-07	-0.448934	-1.23439
70435855	chr13:70435855:C:T	1.1572e-07	-1.38412	-1.16464
70436019	chr13:70436019:C:T	6.57988e-05	-1.44051e-10	3.79442
70436035	chr13:70436035:A:T	2.05746e-07	-0.765216	-1.20808
70436070	chr13:70436070:T:C	1.53278e-07	-1.26826	-0.999432
70436084	chr13:70436084:A:G	1.91235e-07	-1.68994	-0.356493
70436288	chr13:70436288:T:C	6.38567e-07	-1.44051e-10	-0.840712
70436540	chr13:70436540:A:G	4.4281e-07	-1.44051e-10	-1.2068
70436824	chr13:70436824:A:G	4.39244e-07	-1.44051e-10	-1.21488
70436860	chr13:70436860:T:C	4.31978e-07	-1.44051e-10	-1.23157
70436864	chr13:70436864:A:G	4.28352e-07	-1.44051e-10	-1.23999
70437024	chr13:70437024:A:T	1.37667e-07	-1.36465	-1.01045
70437051	chr13:70437051:G:A	1.79318e-07	-1.68863	-0.422147
70437815	chr13:70437815:A:G	9.24034e-08	-1.53215	-1.24163
70437825	chr13:70437825:G:A	9.75404e-07	-1.44051e-10	-0.417087
70438188	chr13:70438188:AAG:A	1.33283e-06	1.13679	-1.24167
70438263	chr13:70438263:C:T	1.15925e-07	-1.62035	-0.926648
70438268	chr13:70438268:T:C	1.65661e-07	-1.47596	-0.714029
70438333	chr13:70438333:C:T	1.21435e-07	-1.30967	-1.19089
70438496	chr13:70438496:A:G	9.93679e-06	2.78976	-0.885694
70438615	chr13:70438615:T:C	4.28892e-07	-1.44051e-10	-1.23873
70438984	chr13:70438984:A:G	4.39962e-07	-1.44051e-10	-1.21325
70439073	chr13:70439073:A:T	9.65659e-07	-1.44051e-10	-0.427128
70439184	chr13:70439184:C:A	5.16046e-07	-1.44051e-10	-1.05374
70439243	chr13:70439243:T:C	1.73241e-07	-1.64427	-0.500989
70439245	chr13:70439245:T:C	1.74645e-07	-1.64397	-0.493215
70439298	chr13:70439298:C:T	1.91463e-07	-1.65446	-0.390781
70439431	chr13:70439431:G:T	1.64806e-07	-1.6726	-0.522563
70439517	chr13:70439517:T:G	2.96514e-07	-1.60785	-2.75265e-10
70439544	chr13:70439544:A:C	1.1486e-07	-1.55686	-0.999366
70439992	chr13:70439992:C:T	1.03567e-07	-1.61968	-1.04004
70440121	chr13:70440121:C:T	1.94726e-07	-1.68245	-0.345899
70440196	chr13:70440196:A:G	2.95673e-07	-1.61068	-2.75265e-10
70440484	chr13:70440484:T:A	2.12793e-07	-1.65504	-0.284585
70440492	chr13:70440492:A:G	1.64762e-07	-1.65734	-0.53809
70440524	chr13:70440524:G:T	4.93546e-07	-1.44051e-10	-1.09832
70440665	chr13:70440665:G:A	4.39969e-07	-1.44051e-10	-1.21323
70440926	chr13:70440926:T:C	4.93223e-07	-1.44051e-10	-1.09898
70440977	chr13:70440977:A:G	1.70789e-07	-1.09457	-1.06494
70441178	chr13:70441178:C:T	1.06222e-07	-1.58681	-1.0476
70441251	chr13:70441251:A:C	2.19043e-07	-1.22076	-0.689908
70441641	chr13:70441641:C:T	3.38041e-07	-0.438287	-1.03848
70441765	chr13:70441765:C:T	7.32202e-07	0.53329	-1.23717
70441846	chr13:70441846:T:C	2.55108e-07	-0.97727	-0.780983
70442142	chr13:70442142:A:G	4.8774e-07	-1.44051e-10	-1.11016
70442173	chr13:70442173:C:T	4.65143e-07	-1.44051e-10	-1.15759
70442333	chr13:70442333:T:C	8.60873e-08	-1.68016	-1.16441
70442334	chr13:70442334:G:A	6.56134e-07	-1.44051e-10	-0.813573
70442410	chr13:70442410:T:C	4.29516e-07	-1.44051e-10	-1.23728
70442476	chr13:70442476:A:G	4.63366e-07	-1.44051e-10	-1.16142
70442723	chr13:70442723:T:C	5.1736e-07	-1.44051e-10	-1.0512
70442958	chr13:70442958:G:A	4.27497e-07	-1.44051e-10	-1.24199
70442977	chr13:70442977:A:C	1.08389e-07	-1.68849	-0.925723
70443329	chr13:70443329:AC:A	6.14877e-07	-0.878516	-2.75265e-10
70443331	chr13:70443331:G:A	2.10277e-07	-0.807403	-1.14411
70443665	chr13:70443665:C:G	1.03997e-07	-1.68934	-0.966232
70443900	chr13:70443900:G:A	2.76487e-07	-1.67777	-2.75265e-10
70444148	chr13:70444148:C:G	6.43999e-07	-1.44051e-10	-0.832242
70444217	chr13:70444217:G:A	7.54402e-07	-0.674013	-2.75265e-10
70444259	chr13:70444259:C:A	1.5402e-07	-1.07323	-1.18962
70444277	chr13:70444277:T:A	4.3089e-07	-1.44051e-10	-1.23409
70444291	chr13:70444291:G:A	1.03687e-07	-1.68806	-0.970498
70444307	chr13:70444307:G:A	1.55111e-07	-1.68075	-0.575048
70444326	chr13:70444326:C:T	1.65117e-07	-1.02402	-1.16927
70444339	chr13:70444339:T:C	7.91126e-08	-1.69101	-1.23805
70444373	chr13:70444373:G:T	4.58232e-07	-1.44051e-10	-1.17256
70444586	chr13:70444586:T:C	1.78458e-07	-1.10929	-1.0063
70444670	chr13:70444670:G:T	1.59182e-07	-1.07738	-1.15251
70444899	chr13:70444899:C:A	4.35317e-07	-1.44051e-10	-1.22386
70445077	chr13:70445077:C:T	1.0444e-07	-1.6901	-0.961227
70445122	chr13:70445122:T:C	8.55163e-08	-1.6909	-1.16033
70445156	chr13:70445156:T:C	1.65628e-07	-1.03191	-1.15828
70445184	chr13:70445184:T:A	6.42012e-07	-1.44051e-10	-0.835332
70445424	chr13:70445424:T:C	4.42334e-07	-1.44051e-10	-1.20787
70445538	chr13:70445538:A:G	1.7012e-07	-1.01732	-1.14611
70446164	chr13:70446164:C:T	5.45242e-07	-0.998709	-2.75265e-10
70446484	chr13:70446484:G:A	1.50748e-07	-1.11533	-1.16899
70446970	chr13:70446970:G:A	1.61625e-07	-1.03858	-1.17608
70447105	chr13:70447105:C:T	5.21125e-07	-1.44051e-10	-1.04395
70447179	chr13:70447179:G:A	4.27638e-07	-1.44051e-10	-1.24166
70447479	chr13:70447479:G:A	1.65964e-07	-1.05826	-1.12991
70447682	chr13:70447682:G:A	1.57011e-07	-1.07474	-1.16888
70448207	chr13:70448207:A:G	1.17868e-07	-1.67382	-0.856551
70448409	chr13:70448409:A:G	4.33914e-07	-1.44051e-10	-1.22709
70448419	chr13:70448419:A:T	1.59637e-07	-0.987306	-1.23973
70448461	chr13:70448461:G:A	1.56679e-07	-1.02055	-1.22519
70448769	chr13:70448769:C:T	1.58768e-07	-0.99063	-1.24187
70448854	chr13:70448854:T:A	1.65306e-07	-0.951658	-1.24048
70449250	chr13:70449250:T:C	6.15897e-07	-1.44051e-10	-0.876859
70449329	chr13:70449329:G:A	1.63331e-07	-0.985288	-1.21887
70449348	chr13:70449348:T:G	8.35767e-08	-1.66944	-1.20473
70449379	chr13:70449379:C:T	1.83654e-07	-1.05896	-1.02792
70449391	chr13:70449391:G:C	4.53463e-07	-1.44051e-10	-1.18303
70449446	chr13:70449446:C:T	8.64045e-08	-1.68857	-1.15233
70449448	chr13:70449448:G:A	4.37119e-07	-1.44051e-10	-1.21973
70449620	chr13:70449620:G:A	7.88039e-08	-1.691	-1.24198
70449724	chr13:70449724:G:A	1.34078e-07	-1.67976	-0.721758
70449863	chr13:70449863:G:C	8.44006e-08	-1.68881	-1.17555
70450262	chr13:70450262:T:C	4.99517e-07	-1.44051e-10	-1.0863
70450279	chr13:70450279:T:C	1.7894e-07	-1.09248	-1.02041
70450312	chr13:70450312:T:C	8.13838e-08	-1.67395	-1.22681
70450554	chr13:70450554:A:T	1.60204e-07	-1.03708	-1.18641
70450742	chr13:70450742:A:G	2.15671e-07	-0.835308	-1.09088
70450781	chr13:70450781:A:AT	4.58138e-07	-1.44051e-10	-1.17277
70450864	chr13:70450864:C:T	1.36048e-07	-1.67042	-0.716512
70451051	chr13:70451051:A:G	1.35568e-07	-1.673	-0.717469
70451061	chr13:70451061:C:T	1.37363e-07	-1.65984	-0.717469
70451155	chr13:70451155:G:A	6.66713e-07	-1.44051e-10	-0.79758
70451352	chr13:70451352:C:T	1.19787e-07	-1.30631	-1.20791
70451934	chr13:70451934:T:C	5.15325e-07	-1.44051e-10	-1.05514
70451960	chr13:70451960:A:G	4.33516e-07	-1.44051e-10	-1.22801
70451974	chr13:70451974:A:G	5.25133e-07	-1.44051e-10	-1.03629
70452042	chr13:70452042:G:A	5.10232e-07	-1.44051e-10	-1.06507
70452051	chr13:70452051:A:C	1.36325e-07	-1.14375	-1.24114
70452187	chr13:70452187:A:G	8.26133e-08	-1.68263	-1.20314
70452261	chr13:70452261:T:G	1.33925e-07	-1.23778	-1.16488
70452278	chr13:70452278:T:C	4.49929e-07	-1.44051e-10	-1.19085
70452556	chr13:70452556:T:C	1.26348e-07	-1.21963	-1.24127
70452725	chr13:70452725:A:T	1.2663e-07	-1.28548	-1.17319
70453022	chr13:70453022:C:T	1.3047e-07	-1.25902	-1.16977
70453193	chr13:70453193:C:T	4.54357e-07	-1.44051e-10	-1.18106
70453358	chr13:70453358:G:A	1.32153e-07	-1.20013	-1.21585
70454570	chr13:70454570:T:C	8.36976e-07	-1.44051e-10	-0.570143
70454659	chr13:70454659:G:A	9.14065e-08	-1.67913	-1.10549
70454712	chr13:70454712:G:A	1.2847e-07	-1.28378	-1.16047
70454727	chr13:70454727:C:T	4.35219e-07	-1.44051e-10	-1.22409
70454756	chr13:70454756:A:G	1.16801e-07	-1.66198	-0.877484
70454832	chr13:70454832:G:A	4.35484e-07	-1.44051e-10	-1.22348
70454955	chr13:70454955:C:A	1.45565e-07	-1.24858	-1.07073
70455045	chr13:70455045:C:T	9.07182e-08	-1.69005	-1.10214
70455394	chr13:70455394:A:G	2.778e-07	-1.67304	-2.75265e-10
70455412	chr13:70455412:G:A	8.08421e-07	-1.44051e-10	-0.604856
70455579	chr13:70455579:T:G	4.33527e-07	-1.44051e-10	-1.22798
70455784	chr13:70455784:G:A	1.5792e-07	-1.28721	-0.950637
70455848	chr13:70455848:A:G	1.28181e-07	-1.26926	-1.17724
70455858	chr13:70455858:A:G	1.58932e-07	-1.31407	-0.917391
70456321	chr13:70456321:A:G	4.541e-07	-1.44051e-10	-1.18162
70456797	chr13:70456797:C:T	8.27405e-08	-1.68585	-1.19838
70456973	chr13:70456973:C:T	6.15897e-07	-1.44051e-10	-0.876859
70457092	chr13:70457092:T:C	1.55278e-07	-1.2883	-0.966418
70457154	chr13:70457154:G:A	1.55691e-07	-1.3078	-0.944263
70457182	chr13:70457182:C:T	9.39299e-08	-1.68046	-1.07693
70457269	chr13:70457269:C:T	1.56697e-07	-1.29188	-0.953745
70457335	chr13:70457335:C:T	1.45387e-07	-1.24268	-1.07787
70457465	chr13:70457465:C:T	3.37867e-06	0.8253	-2.75265e-10
70457663	chr13:70457663:A:C	8.31072e-08	-1.66618	-1.21363
70457704	chr13:70457704:C:T	1.51496e-07	-1.69014	-0.589237
70457949	chr13:70457949:C:G	5.26168e-07	-1.44051e-10	-1.03432
70458018	chr13:70458018:T:C	7.93491e-08	-1.68594	-1.24014
70458186	chr13:70458186:A:C	7.96491e-08	-1.69103	-1.23128
70458187	chr13:70458187:A:T	8.84563e-07	-0.514845	-2.75265e-10
70458397	chr13:70458397:C:T	4.37102e-07	-1.44051e-10	-1.21977
70458441	chr13:70458441:T:G	1.51141e-07	-1.32346	-0.95827
70458628	chr13:70458628:A:G	6.62368e-07	-0.804117	-2.75265e-10
70458669	chr13:70458669:A:G	4.9072e-07	-1.44051e-10	-1.10407
70458750	chr13:70458750:G:GA	1.53315e-07	-1.31523	-0.952212
70458912	chr13:70458912:G:A	1.59081e-07	-1.30281	-0.927718
70458921	chr13:70458921:G:A	4.37231e-07	-1.44051e-10	-1.21948
70459025	chr13:70459025:G:A	1.09562e-07	-1.68924	-0.914204
70459083	chr13:70459083:C:T	3.44153e-06	0.843732	-2.75265e-10
70459116	chr13:70459116:A:G	1.56327e-07	-1.28524	-0.962748
70459174	chr13:70459174:C:T	1.50246e-07	-1.32891	-0.958747
70459431	chr13:70459431:G:T	4.29399e-07	-1.44051e-10	-1.23755
70459605	chr13:70459605:C:T	1.40012e-07	-1.28579	-1.07242
70459659	chr13:70459659:G:A	4.70424e-07	-1.44051e-10	-1.1463
70459713	chr13:70459713:G:A	1.51195e-07	-1.29503	-0.986333
70459765	chr13:70459765:G:T	1.52098e-07	-1.30681	-0.968607
70460057	chr13:70460057:T:C	1.46788e-07	-1.31063	-1.00031
70460145	chr13:70460145:G:T	1.48377e-07	-1.34216	-0.958019
70460229	chr13:70460229:A:G	4.35484e-07	-1.44051e-10	-1.22348
70460468	chr13:70460468:C:A	1.48592e-07	-1.19303	-1.1057
70460539	chr13:70460539:A:C	1.81184e-07	-1.33345	-0.766974
70460718	chr13:70460718:C:T	1.38875e-07	-1.29433	-1.07204
70461060	chr13:70461060:T:A	1.49933e-07	-1.34218	-0.947574
70461372	chr13:70461372:A:G	1.4114e-07	-1.69073	-0.65946
70461452	chr13:70461452:G:A	1.45179e-07	-1.6909	-0.631071
70461884	chr13:70461884:G:A	3.20082e-07	-1.53136	-2.75265e-10
70461946	chr13:70461946:A:G	6.32984e-07	-1.44051e-10	-0.849493
70462279	chr13:70462279:A:G	1.49832e-07	-1.33088	-0.959547
70462354	chr13:70462354:G:A	1.38105e-07	-1.35324	-1.01869
70462966	chr13:70462966:T:G	1.30282e-07	-1.27614	-1.1541
70463160	chr13:70463160:C:A	1.51695e-07	-1.33025	-0.947816
70463202	chr13:70463202:C:T	1.30254e-07	-1.28054	-1.14991
70463332	chr13:70463332:T:C	1.46413e-07	-1.34571	-0.967798
70463384	chr13:70463384:A:C	1.28012e-07	-1.68858	-0.759235
70463403	chr13:70463403:G:C	1.23207e-07	-1.6846	-0.801475
70463445	chr13:70463445:A:G	1.44971e-07	-1.33204	-0.991364
70463501	chr13:70463501:C:T	1.47512e-07	-1.31963	-0.986401
70463707	chr13:70463707:C:T	1.48146e-07	-1.34206	-0.95968
70463802	chr13:70463802:G:A	4.48052e-07	-1.44051e-10	-1.19503
70464433	chr13:70464433:A:C	1.57069e-07	-1.31064	-0.932613
70464436	chr13:70464436:G:A	1.54304e-07	-1.23225	-1.02877
70464611	chr13:70464611:CA:C	1.49181e-07	-1.34446	-0.950325
70464648	chr13:70464648:A:G	8.33646e-08	-1.68546	-1.19125
70464721	chr13:70464721:A:T	1.40968e-07	-1.29231	-1.05909
70464776	chr13:70464776:A:G	7.55939e-07	-1.44051e-10	-0.671978
70464791	chr13:70464791:A:G	1.48428e-07	-1.35489	-0.94495
70464882	chr13:70464882:C:A	1.31986e-07	-1.28753	-1.12971
70464953	chr13:70464953:C:T	1.54177e-07	-1.31455	-0.947291
70465022	chr13:70465022:T:C	1.41362e-07	-1.30008	-1.04853
70465132	chr13:70465132:A:G	1.48229e-07	-1.36054	-0.940642
70465729	chr13:70465729:T:C	1.32803e-07	-1.26458	-1.1465
70465893	chr13:70465893:AT:A	5.3628e-07	-1.44051e-10	-1.01528
70465979	chr13:70465979:T:C	1.51658e-07	-1.33949	-0.938819
70466000	chr13:70466000:TA:T	1.50793e-07	-1.35195	-0.932073
70466114	chr13:70466114:C:G	1.5966e-07	-1.29605	-0.93084
70466122	chr13:70466122:T:A	1.47911e-07	-1.31969	-0.983646
70466267	chr13:70466267:T:G	8.46072e-08	-1.6877	-1.17422
70466331	chr13:70466331:A:G	1.11006e-07	-1.68797	-0.902386
70466443	chr13:70466443:A:AGT	1.50648e-07	-1.32011	-0.964884
70466472	chr13:70466472:G:T	1.38454e-07	-1.15005	-1.21935
70466617	chr13:70466617:G:T	1.5432e-07	-1.32409	-0.936826
70467449	chr13:70467449:G:A	5.58655e-07	-1.44051e-10	-0.974407
70467484	chr13:70467484:AATGCATAGTTTATACATGAGAAATTGTC:A	1.36361e-07	-1.33547	-1.04917
70467517	chr13:70467517:C:T	4.39253e-07	-1.44051e-10	-1.21486
70467869	chr13:70467869:A:C	1.38891e-07	-1.23264	-1.13361
70467871	chr13:70467871:T:A	5.54136e-07	-1.44051e-10	-0.982529
70468480	chr13:70468480:G:A	1.71424e-07	-1.23349	-0.92231
70468643	chr13:70468643:A:G	5.92863e-07	-1.44051e-10	-0.914975
70468958	chr13:70468958:A:C	9.96652e-08	-1.69	-1.00812
70469144	chr13:70469144:A:G	7.49888e-07	-1.44051e-10	-0.680015
70469729	chr13:70469729:C:T	1.2174e-07	-1.68446	-0.813595
70469732	chr13:70469732:A:G	2.86902e-06	0.661788	-2.75265e-10
70470073	chr13:70470073:T:C	8.03282e-08	-1.67276	-1.24106
70470425	chr13:70470425:T:G	4.31194e-07	-1.44051e-10	-1.23338
70470734	chr13:70470734:T:C	4.94695e-07	-1.44051e-10	-1.096
70470796	chr13:70470796:A:T	4.27871e-07	-1.44051e-10	-1.24112
70470869	chr13:70470869:A:G	4.29899e-07	-1.44051e-10	-1.23639
70470983	chr13:70470983:T:A	4.27508e-07	-1.44051e-10	-1.24197
70471042	chr13:70471042:G:A	9.16877e-07	-1.44051e-10	-0.478965
70471206	chr13:70471206:T:A	2.24825e-07	-1.46178	-0.422833
70471362	chr13:70471362:T:C	2.54089e-07	-1.45318	-0.309079
70471484	chr13:70471484:G:T	4.72793e-07	-1.44051e-10	-1.14128
70471756	chr13:70471756:A:G	4.403e-07	-1.44051e-10	-1.21248
70471963	chr13:70471963:T:C	1.05982e-07	-1.64236	-0.99431
70472731	chr13:70472731:C:T	6.09922e-07	-1.44051e-10	-0.886607
70472944	chr13:70472944:A:G	2.81979e-07	-1.65811	-2.75265e-10
70473291	chr13:70473291:A:G	4.43039e-07	-1.44051e-10	-1.20628
70473907	chr13:70473907:C:A	8.20702e-08	-1.65035	-1.24201
70474039	chr13:70474039:A:T	1.31202e-07	-1.3652	-1.05799
70474909	chr13:70474909:A:T	5.7049e-07	-1.44051e-10	-0.953443
70475557	chr13:70475557:T:C	2.75972e-07	-1.67964	-2.75265e-10
70475654	chr13:70475654:A:G	1.20676e-07	-1.37208	-1.13475
70475831	chr13:70475831:A:G	9.19455e-06	2.95891	-1.13248
70476972	chr13:70476972:C:T	2.5069e-07	-1.41934	-0.356378
70477031	chr13:70477031:G:A	4.86295e-07	-1.44051e-10	-1.11312
70477570	chr13:70477570:CCACCA:C	2.78725e-07	-1.66971	-2.75265e-10
70477713	chr13:70477713:G:A	4.28448e-07	-1.44051e-10	-1.23977
70477728	chr13:70477728:A:T	4.29902e-07	-1.44051e-10	-1.23638
70478071	chr13:70478071:G:A	4.38861e-07	-1.44051e-10	-1.21576
70478413	chr13:70478413:G:A	4.28377e-07	-1.44051e-10	-1.23994
70478876	chr13:70478876:G:A	4.27645e-07	-1.44051e-10	-1.24165
70479002	chr13:70479002:T:C	4.44922e-07	-1.44051e-10	-1.20204
70479604	chr13:70479604:G:A	4.2927e-07	-1.44051e-10	-1.23785
70479664	chr13:70479664:C:T	4.85764e-07	-1.44051e-10	-1.11422
70479693	chr13:70479693:T:C	6.25147e-07	-1.44051e-10	-0.861952
70479844	chr13:70479844:A:G	1.03889e-07	-1.54167	-1.11495
70480056	chr13:70480056:T:C	9.78604e-08	-1.51929	-1.1971
70480255	chr13:70480255:C:A	4.50306e-07	-1.44051e-10	-1.19001
70480360	chr13:70480360:T:C	1.00354e-07	-1.68126	-1.00997
70480556	chr13:70480556:T:C	4.69135e-07	-1.44051e-10	-1.14905
70480620	chr13:70480620:A:G	4.27607e-07	-1.44051e-10	-1.24173
70480949	chr13:70480949:T:C	4.62791e-06	-1.44051e-10	1.13992
70480976	chr13:70480976:A:G	4.61779e-07	-1.44051e-10	-1.16485
70481062	chr13:70481062:G:C	4.54555e-07	-1.44051e-10	-1.18062
70481130	chr13:70481130:G:A	9.35996e-08	-1.5452	-1.21571
70481790	chr13:70481790:C:T	3.01551e-07	-0.775522	-0.815477
70482285	chr13:70482285:C:G	1.13439e-07	-1.4375	-1.13117
70483166	chr13:70483166:T:G	4.46992e-07	-1.44051e-10	-1.1974
70483909	chr13:70483909:C:T	7.55532e-07	-1.44051e-10	-0.672517
70484059	chr13:70484059:G:A	4.30958e-07	-1.44051e-10	-1.23393
70484228	chr13:70484228:C:T	5.12946e-07	-1.44051e-10	-1.05977
70484323	chr13:70484323:A:ATTG	4.32315e-07	-1.44051e-10	-1.23078
70484612	chr13:70484612:G:T	4.33662e-07	-1.44051e-10	-1.22767
70484638	chr13:70484638:T:C	4.34165e-07	-1.44051e-10	-1.22651
70485005	chr13:70485005:G:A	4.30989e-07	-1.44051e-10	-1.23386
70485027	chr13:70485027:A:T	4.29924e-07	-1.44051e-10	-1.23633
70485379	chr13:70485379:C:A	7.73416e-07	-1.44051e-10	-0.649121
70485716	chr13:70485716:GGAGA:G	4.29074e-07	-1.44051e-10	-1.23831
70485847	chr13:70485847:G:A	5.3892e-07	-1.44051e-10	-1.01037
70485980	chr13:70485980:C:G	4.28504e-07	-1.44051e-10	-1.23964
70486406	chr13:70486406:A:G	4.30224e-07	-1.44051e-10	-1.23563
70486533	chr13:70486533:G:C	4.33946e-07	-1.44051e-10	-1.22702
70486622	chr13:70486622:CAT:C	9.34224e-08	-1.53525	-1.22755
70486682	chr13:70486682:C:T	1.0068e-07	-1.61215	-1.07584
70486779	chr13:70486779:G:A	4.76483e-07	-1.44051e-10	-1.13351
70487144	chr13:70487144:A:C	4.62579e-07	-1.44051e-10	-1.16312
70487204	chr13:70487204:G:A	1.00164e-07	-1.60946	-1.08367
70487214	chr13:70487214:T:C	4.49554e-07	-1.44051e-10	-1.19168
70487257	chr13:70487257:A:G	4.30412e-07	-1.44051e-10	-1.23519
70487267	chr13:70487267:G:A	4.30882e-07	-1.44051e-10	-1.2341
70487851	chr13:70487851:A:G	1.16861e-07	-1.65709	-0.881862
70488306	chr13:70488306:A:AT	6.70212e-07	-1.44051e-10	-0.792344
70488424	chr13:70488424:G:T	4.33816e-07	-1.44051e-10	-1.22732
70488539	chr13:70488539:C:T	8.60945e-08	-1.60341	-1.24108
70489033	chr13:70489033:C:T	8.59275e-08	-1.62415	-1.22228
70489047	chr13:70489047:T:G	5.50052e-07	-1.44051e-10	-0.989926
70489231	chr13:70489231:A:G	4.57099e-07	-1.44051e-10	-1.17504
70489288	chr13:70489288:A:C	5.0676e-07	-1.44051e-10	-1.0719
70489660	chr13:70489660:T:C	4.32012e-07	-1.44051e-10	-1.23148
70490260	chr13:70490260:A:G	4.31791e-07	-1.44051e-10	-1.232
70490283	chr13:70490283:A:T	8.32062e-07	-1.44051e-10	-0.576031
70490494	chr13:70490494:C:T	8.30449e-07	-1.44051e-10	-0.577972
70490582	chr13:70490582:C:T	8.56866e-07	-1.44051e-10	-0.546657
70490880	chr13:70490880:C:T	4.96981e-07	-1.44051e-10	-1.09139
70491000	chr13:70491000:G:C	4.35342e-07	-1.44051e-10	-1.22381
70491346	chr13:70491346:G:A	4.33946e-07	-1.44051e-10	-1.22702
70491744	chr13:70491744:G:A	9.55053e-08	-1.51214	-1.22861
70491962	chr13:70491962:A:G	9.00642e-08	-1.62523	-1.17418
70492125	chr13:70492125:A:G	4.32494e-07	-1.44051e-10	-1.23037
70492372	chr13:70492372:A:G	8.17948e-08	-1.69008	-1.20565
70492796	chr13:70492796:C:T	8.78005e-08	-1.58291	-1.24197
70492921	chr13:70492921:C:T	4.57876e-07	-1.44051e-10	-1.17334
70493642	chr13:70493642:C:T	8.90111e-08	-1.56918	-1.242
70494254	chr13:70494254:A:G	4.30889e-07	-1.44051e-10	-1.23409
70494375	chr13:70494375:G:A	4.43456e-07	-1.44051e-10	-1.20534
70494598	chr13:70494598:C:T	7.87459e-07	-1.44051e-10	-0.631127
70495079	chr13:70495079:A:C	6.36157e-07	-1.44051e-10	-0.844493
70495450	chr13:70495450:C:T	6.12074e-07	-1.44051e-10	-0.883086
70495950	chr13:70495950:A:T	8.00456e-07	-0.614757	-2.75265e-10
70496067	chr13:70496067:A:G	8.49203e-08	-1.61817	-1.24006
70496158	chr13:70496158:A:C	4.38988e-07	-1.44051e-10	-1.21547
70496604	chr13:70496604:C:T	7.61537e-07	0.574753	-1.23935
70496688	chr13:70496688:C:A	5.13237e-07	-1.44051e-10	-1.0592
70497142	chr13:70497142:T:C	1.00824e-07	-1.68895	-0.997613
70497291	chr13:70497291:C:A	8.96536e-08	-1.57797	-1.22602
70497591	chr13:70497591:A:G	4.30479e-07	-1.44051e-10	-1.23504
70497764	chr13:70497764:G:A	8.72485e-08	-1.59152	-1.23966
70497861	chr13:70497861:C:G	8.36554e-08	-1.64443	-1.2288
70498154	chr13:70498154:C:T	4.28342e-07	-1.44051e-10	-1.24002
70498373	chr13:70498373:G:T	4.28159e-07	-1.44051e-10	-1.24044
70498495	chr13:70498495:T:G	4.30565e-07	-1.44051e-10	-1.23484
70498608	chr13:70498608:A:G	4.30716e-07	-1.44051e-10	-1.23449
70498648	chr13:70498648:G:A	8.89602e-08	-1.62693	-1.18482
70498754	chr13:70498754:A:T	2.94959e-07	-1.6131	-2.75265e-10
70499057	chr13:70499057:A:T	4.29709e-07	-1.44051e-10	-1.23683
70499096	chr13:70499096:G:A	8.74389e-08	-1.59677	-1.23222
70499138	chr13:70499138:T:C	9.06649e-08	-1.56895	-1.22382
70499843	chr13:70499843:T:G	9.82739e-08	-1.68979	-1.02239
70500544	chr13:70500544:A:T	4.77202e-07	-1.44051e-10	-1.132
70500915	chr13:70500915:T:C	5.28477e-07	-1.44051e-10	-1.02994
70500942	chr13:70500942:C:T	8.78513e-08	-1.59015	-1.23414
70501232	chr13:70501232:C:T	5.92158e-07	-1.44051e-10	-0.916165
70501848	chr13:70501848:A:G	4.80901e-07	-1.44051e-10	-1.12428
70502328	chr13:70502328:T:G	4.42155e-07	-1.44051e-10	-1.20828
70502391	chr13:70502391:C:T	4.62288e-07	-1.44051e-10	-1.16375
70502411	chr13:70502411:A:G	1.03181e-07	-1.64944	-1.01402
70502641	chr13:70502641:G:A	4.40686e-07	-1.44051e-10	-1.2116
70502687	chr13:70502687:A:G	6.09058e-07	-1.44051e-10	-0.888025
70502984	chr13:70502984:A:T	8.8604e-07	-1.44051e-10	-0.513176
70503466	chr13:70503466:G:A	6.48657e-07	-1.44051e-10	-0.825034
70503491	chr13:70503491:G:A	9.96035e-08	-1.65016	-1.04858
70503648	chr13:70503648:C:G	5.22588e-07	-1.44051e-10	-1.04114
70504082	chr13:70504082:A:T	2.74482e-07	-1.68505	-2.75265e-10
70504148	chr13:70504148:G:T	8.55376e-08	-1.62643	-1.22455
70504232	chr13:70504232:C:T	3.25057e-07	-1.51594	-2.75265e-10
70504640	chr13:70504640:A:T	1.02256e-07	-1.63529	-1.03717
70504730	chr13:70504730:C:T	1.22474e-07	-1.59581	-0.896236
70504804	chr13:70504804:G:A	4.29682e-07	-1.44051e-10	-1.23689
70504991	chr13:70504991:C:T	4.3142e-07	-1.44051e-10	-1.23286
70505111	chr13:70505111:A:T	7.56006e-07	-0.671889	-2.75265e-10
70505582	chr13:70505582:G:A	9.50264e-08	-1.57646	-1.16932
70506247	chr13:70506247:C:A	3.28175e-07	-1.50639	-2.75265e-10
70506375	chr13:70506375:G:C	1.28395e-07	-1.51571	-0.929113
70506804	chr13:70506804:A:T	4.69043e-07	-1.44051e-10	-1.14924
70507054	chr13:70507054:T:G	4.27939e-07	-1.44051e-10	-1.24096
70507057	chr13:70507057:G:A	1.03603e-07	-1.66686	-0.992506
70507153	chr13:70507153:C:T	9.32975e-08	-1.5425	-1.22164
70507651	chr13:70507651:C:T	4.35281e-07	-1.44051e-10	-1.22395
70507945	chr13:70507945:A:G	9.96087e-08	-1.66799	-1.0307
70508191	chr13:70508191:C:A	2.75863e-07	-1.68004	-2.75265e-10
70508553	chr13:70508553:A:G	4.34416e-07	-1.44051e-10	-1.22594
70508868	chr13:70508868:A:G	8.31007e-08	-1.67832	-1.20156
70508966	chr13:70508966:A:G	8.58301e-08	-1.6478	-1.19977
70509190	chr13:70509190:A:G	8.75161e-08	-1.65069	-1.17743
70509522	chr13:70509522:G:A	8.75564e-07	-1.44051e-10	-0.52507
70509547	chr13:70509547:T:C	9.21144e-08	-1.6857	-1.09121
70509678	chr13:70509678:G:A	4.28561e-07	-1.44051e-10	-1.2395
70509830	chr13:70509830:C:G	2.74902e-07	-1.68352	-2.75265e-10
70509992	chr13:70509992:C:G	7.17428e-07	-0.724266	-2.75265e-10
70510157	chr13:70510157:T:A	8.17394e-07	-0.593817	-2.75265e-10
70510569	chr13:70510569:C:T	3.32239e-07	-1.49408	-2.75265e-10
70510813	chr13:70510813:G:A	4.68873e-07	-1.44051e-10	-1.14961
70510865	chr13:70510865:T:C	9.42987e-08	-1.69009	-1.06338
70511153	chr13:70511153:A:G	1.02019e-07	-1.6904	-0.98438
70511288	chr13:70511288:A:G	7.8879e-08	-1.69028	-1.24175
70511488	chr13:70511488:G:A	8.18961e-08	-1.69004	-1.20445
70511499	chr13:70511499:C:T	8.87034e-08	-1.69043	-1.12421
70511528	chr13:70511528:G:T	4.27495e-07	-1.44051e-10	-1.242
70511981	chr13:70511981:G:T	4.8391e-07	-1.44051e-10	-1.11804
70512083	chr13:70512083:A:C	1.04194e-07	-1.68894	-0.964745
70513167	chr13:70513167:G:A	7.93169e-08	-1.68983	-1.23666
70513678	chr13:70513678:G:A	4.27498e-07	-1.44051e-10	-1.24199
70513714	chr13:70513714:C:T	4.36086e-07	-1.44051e-10	-1.2221
70513835	chr13:70513835:A:G	6.35961e-07	-1.44051e-10	-0.844802
70513986	chr13:70513986:A:G	8.67395e-08	-1.64058	-1.19645
70514010	chr13:70514010:G:A	4.38503e-07	-1.44051e-10	-1.21657
70514568	chr13:70514568:AAAAC:A	4.93883e-07	-1.44051e-10	-1.09764
70514917	chr13:70514917:A:G	1.36441e-07	-1.68625	-0.697791
70515186	chr13:70515186:T:G	4.36999e-07	-1.44051e-10	-1.22001
70515526	chr13:70515526:T:A	4.47789e-07	-1.44051e-10	-1.19562
70515535	chr13:70515535:T:C	8.38844e-08	-1.68471	-1.18579
70516118	chr13:70516118:T:A	4.36278e-07	-1.44051e-10	-1.22166
70516581	chr13:70516581:TATATATAAAGATAC:T	4.37741e-07	-1.44051e-10	-1.21831
70516731	chr13:70516731:T:C	6.98317e-07	-1.44051e-10	-0.751265
70516864	chr13:70516864:A:G	8.0843e-08	-1.66631	-1.24112
70517036	chr13:70517036:G:A	8.00005e-08	-1.67589	-1.24201
70517284	chr13:70517284:T:A	4.3757e-07	-1.44051e-10	-1.2187
70517327	chr13:70517327:GTTA:G	4.37473e-07	-1.44051e-10	-1.21892
70517410	chr13:70517410:G:A	8.2156e-08	-1.65108	-1.24024
70517981	chr13:70517981:A:C	4.30314e-07	-1.44051e-10	-1.23542
70518001	chr13:70518001:G:A	4.94141e-07	-1.44051e-10	-1.09712
70518255	chr13:70518255:AC:A	4.30225e-07	-1.44051e-10	-1.23563
70518257	chr13:70518257:A:T	4.30131e-07	-1.44051e-10	-1.23585
70518281	chr13:70518281:C:T	4.2798e-07	-1.44051e-10	-1.24086
70518450	chr13:70518450:C:T	8.00024e-08	-1.67853	-1.23935
70519077	chr13:70519077:G:A	8.05566e-08	-1.67763	-1.23335
70519268	chr13:70519268:G:C	5.09534e-07	-1.44051e-10	-1.06644
70519290	chr13:70519290:G:A	1.14741e-07	-1.68208	-0.875185
70519478	chr13:70519478:T:G	4.29149e-07	-1.44051e-10	-1.23813
70519537	chr13:70519537:T:C	3.04266e-07	-1.58204	-2.75265e-10
70519828	chr13:70519828:G:A	5.72204e-07	-1.44051e-10	-0.950443
70519879	chr13:70519879:T:G	8.20998e-08	-1.65336	-1.23864
70519965	chr13:70519965:C:G	1.00765e-07	-1.64433	-1.04282
70520101	chr13:70520101:A:C	4.34739e-07	-1.44051e-10	-1.22519
70520283	chr13:70520283:G:A	4.38584e-07	-1.44051e-10	-1.21639
70520596	chr13:70520596:A:G	2.54525e-07	-1.0575	-0.703041
70520915	chr13:70520915:A:G	3.1975e-07	-1.5324	-2.75265e-10
70521085	chr13:70521085:G:C	1.1311e-07	-1.68492	-0.886662
70521417	chr13:70521417:A:G	4.30348e-07	-1.44051e-10	-1.23534
70521654	chr13:70521654:G:C	6.88963e-07	-0.764751	-2.75265e-10
70522020	chr13:70522020:C:T	4.52491e-07	-1.44051e-10	-1.18517
70522965	chr13:70522965:A:G	1.10195e-07	-1.6696	-0.928087
70522981	chr13:70522981:T:C	1.14195e-07	-1.67874	-0.883288
70523057	chr13:70523057:G:C	1.12431e-07	-1.67023	-0.907368
70523306	chr13:70523306:G:A	6.59387e-07	-1.44051e-10	-0.808628
70523350	chr13:70523350:A:T	8.14502e-08	-1.66012	-1.23983
70523619	chr13:70523619:C:A	9.88172e-08	-1.62807	-1.0786
70523834	chr13:70523834:C:T	4.30516e-07	-1.44051e-10	-1.23495
70523944	chr13:70523944:G:A	1.01458e-07	-1.64252	-1.03777
70524190	chr13:70524190:G:T	4.77282e-07	-1.44051e-10	-1.13183
70524657	chr13:70524657:T:C	4.36768e-07	-1.44051e-10	-1.22054
70525341	chr13:70525341:A:G	3.29588e-07	-1.5021	-2.75265e-10
70525500	chr13:70525500:T:C	4.35509e-07	-1.44051e-10	-1.22342
70525639	chr13:70525639:C:T	3.98017e-07	-0.473303	-0.840141
70525719	chr13:70525719:C:T	5.13927e-07	-0.371686	-0.686171
70525741	chr13:70525741:T:G	4.745e-07	-1.44051e-10	-1.13768
70525850	chr13:70525850:T:C	4.5163e-07	-1.44051e-10	-1.18707
70526334	chr13:70526334:C:A	1.07634e-07	-1.4302	-1.19099
70526440	chr13:70526440:G:A	1.78642e-06	1.34959	-1.16156
70527391	chr13:70527391:T:C	3.04121e-07	-1.58251	-2.75265e-10
70527425	chr13:70527425:T:C	2.74229e-07	-1.68597	-2.75265e-10
70527731	chr13:70527731:G:A	5.95776e-07	-0.910073	-2.75265e-10
70527847	chr13:70527847:T:C	1.53044e-06	-1.44051e-10	0.0333722
70527862	chr13:70527862:C:G	5.23655e-07	-1.44051e-10	-1.03911
70528201	chr13:70528201:T:C	5.09439e-07	-1.44051e-10	-1.06663
70528360	chr13:70528360:G:A	5.86363e-07	0.180275	-1.10627
70529234	chr13:70529234:G:A	1.95858e-06	-1.44051e-10	0.280038
70529301	chr13:70529301:A:G	4.63517e-07	-1.44051e-10	-1.1611
70529643	chr13:70529643:A:T	1.61364e-07	-1.68756	-0.528715
70529705	chr13:70529705:G:A	1.46548e-07	-1.67986	-0.632724
70530060	chr13:70530060:A:G	2.85101e-07	-1.64709	-2.75265e-10
70530239	chr13:70530239:T:C	4.45033e-07	-1.44051e-10	-1.20179
70530304	chr13:70530304:G:C	5.30052e-07	-1.44051e-10	-1.02696
70530505	chr13:70530505:A:G	4.27488e-07	-1.44051e-10	-1.24201
70530764	chr13:70530764:A:G	4.86922e-07	-1.44051e-10	-1.11183
70530865	chr13:70530865:G:A	6.88734e-07	-1.44051e-10	-0.765083
70530968	chr13:70530968:G:A	6.07223e-07	-0.891043	-2.75265e-10
70531099	chr13:70531099:GT:G	2.82905e-07	-0.418436	-1.23639
70531129	chr13:70531129:G:T	4.43381e-07	-1.44051e-10	-1.20551
70531471	chr13:70531471:T:G	6.92518e-07	0.399347	-1.15895
70531888	chr13:70531888:A:G	1.83579e-06	0.208408	0.00688512
70532213	chr13:70532213:T:C	3.85238e-07	-0.575694	-0.770382
70532397	chr13:70532397:C:T	7.01784e-07	0.350716	-1.09703
70532906	chr13:70532906:T:A	4.99044e-07	-1.44051e-10	-1.08724
70533026	chr13:70533026:C:T	1.03848e-07	-1.62289	-1.03412
70533292	chr13:70533292:A:T	4.49052e-07	-1.44051e-10	-1.1928
70533360	chr13:70533360:C:T	4.39482e-07	-1.65996	0.44562
70533477	chr13:70533477:A:G	4.62393e-07	-1.44051e-10	-1.16352
70534071	chr13:70534071:G:A	5.00133e-07	-1.08506	-2.75265e-10
70534346	chr13:70534346:G:A	2.25623e-07	-1.53965	-0.341422
70534745	chr13:70534745:A:G	1.49716e-07	-1.07838	-1.21282
70535117	chr13:70535117:G:A	5.4587e-07	-1.44051e-10	-0.997558
70535182	chr13:70535182:C:T	5.02928e-07	-1.44051e-10	-1.07949
70535238	chr13:70535238:T:C	2.98486e-07	-1.60121	-2.75265e-10
70535893	chr13:70535893:A:G	1.11944e-07	-1.39362	-1.18832
70536169	chr13:70536169:AG:A	4.58377e-07	-1.44051e-10	-1.17225
70536216	chr13:70536216:T:A	5.00333e-07	-1.44051e-10	-1.08466
70536842	chr13:70536842:G:A	4.56713e-07	-1.44051e-10	-1.17588
70536844	chr13:70536844:T:C	1.11859e-07	-1.47542	-1.10728
70537078	chr13:70537078:A:G	2.49254e-07	-0.548028	-1.23344
70537500	chr13:70537500:C:T	8.96566e-08	-1.59145	-1.21251
70537989	chr13:70537989:A:C	4.43053e-07	-1.44051e-10	-1.20625
70538069	chr13:70538069:A:G	5.46291e-07	-1.44051e-10	-0.996787
70538533	chr13:70538533:G:A	4.41277e-07	-1.44051e-10	-1.21027
70538822	chr13:70538822:C:T	2.1131e-07	-0.798512	-1.1481
70539334	chr13:70539334:A:G	1.05078e-07	-1.45102	-1.19421
70539425	chr13:70539425:T:C	4.58689e-07	-1.44051e-10	-1.17157
70539477	chr13:70539477:C:T	1.96424e-07	-0.870371	-1.14929
70539768	chr13:70539768:A:C	4.59037e-07	-1.44051e-10	-1.17081
70539835	chr13:70539835:T:C	1.04489e-07	-1.44592	-1.20494
70539860	chr13:70539860:G:A	2.90356e-07	-1.62883	-2.75265e-10
70539973	chr13:70539973:T:G	1.34184e-07	-1.16027	-1.24046
70540268	chr13:70540268:C:T	8.15715e-07	-0.595874	-2.75265e-10
70540282	chr13:70540282:C:T	8.55474e-07	-1.44051e-10	-0.548283
70540481	chr13:70540481:G:A	2.85127e-07	-1.64701	-2.75265e-10
70540696	chr13:70540696:T:A	2.05429e-07	-1.58164	-0.393198
70540900	chr13:70540900:A:G	7.55145e-07	-1.44051e-10	-0.673029
70540996	chr13:70540996:A:G	9.11019e-08	-1.56134	-1.22662
70541123	chr13:70541123:G:T	4.31333e-07	-1.44051e-10	-1.23306
70541513	chr13:70541513:C:CA	5.54949e-07	-1.44051e-10	-0.981062
70541519	chr13:70541519:A:G	1.90758e-07	-0.920456	-1.12848
70541674	chr13:70541674:C:T	9.11357e-08	-1.56271	-1.22487
70541706	chr13:70541706:T:C	2.07414e-07	-0.815308	-1.14991
70541802	chr13:70541802:A:ATAGTT	5.58392e-07	0.137157	-1.11203
70542001	chr13:70542001:T:C	1.28366e-07	-1.20613	-1.23892
70542067	chr13:70542067:C:T	5.52407e-07	-1.44051e-10	-0.985653
70542424	chr13:70542424:A:G	1.09861e-07	-1.45704	-1.14368
70542929	chr13:70542929:A:G	1.02035e-07	-1.52982	-1.14481
70542966	chr13:70542966:A:G	1.15844e-07	-1.31255	-1.23515
70543272	chr13:70543272:T:C	4.69718e-07	-1.44051e-10	-1.14781
70543641	chr13:70543641:G:A	2.18875e-07	-1.5427	-0.368736
70543730	chr13:70543730:G:A	4.88698e-07	-1.44051e-10	-1.10819
70543999	chr13:70543999:G:A	4.66028e-07	-1.44051e-10	-1.15569
70544239	chr13:70544239:G:A	6.35698e-07	0.0290876	-0.874303
70544756	chr13:70544756:G:T	1.01409e-06	-1.44051e-10	-0.378192
70544794	chr13:70544794:A:C	6.09331e-07	-0.887576	-2.75265e-10
70544847	chr13:70544847:C:T	2.47127e-07	-0.655621	-1.13441
70545256	chr13:70545256:G:A	1.08859e-07	-1.6029	-1.00698
70545433	chr13:70545433:C:T	2.0556e-07	-0.828847	-1.14536
70545543	chr13:70545543:A:G	4.28508e-07	-1.44051e-10	-1.23963
70546849	chr13:70546849:G:A	5.54334e-07	-1.44051e-10	-0.982171
70546888	chr13:70546888:A:G	2.67657e-07	-0.635781	-1.07445
70547621	chr13:70547621:T:C	4.27592e-07	-1.44051e-10	-1.24177
70548363	chr13:70548363:T:C	5.1642e-07	-1.44051e-10	-1.05302
70548451	chr13:70548451:T:C	1.21888e-06	-0.00656071	-0.187692
70548458	chr13:70548458:A:G	5.11342e-07	-1.44051e-10	-1.0629
70548466	chr13:70548466:C:T	5.17463e-07	-1.44051e-10	-1.051
70548607	chr13:70548607:G:A	8.81674e-08	-1.67799	-1.14271
70549200	chr13:70549200:T:G	1.71728e-07	-1.2005	-0.953522
70549267	chr13:70549267:T:C	3.76029e-06	-1.44051e-10	0.932312
70549512	chr13:70549512:G:A	6.33662e-07	-0.411064	-0.437359
70550730	chr13:70550730:T:C	5.90614e-07	-1.44051e-10	-0.918776
70550864	chr13:70550864:T:A	1.41041e-06	-0.0483002	-2.75265e-10
70551081	chr13:70551081:C:T	9.45976e-08	-1.65171	-1.0986
70551278	chr13:70551278:G:A	8.05272e-07	-0.608759	-2.75265e-10
70551280	chr13:70551280:G:A	4.51958e-07	-1.44051e-10	-1.18635
70551472	chr13:70551472:A:G	5.07406e-07	-1.44051e-10	-1.07063
70551968	chr13:70551968:A:G	4.88404e-07	-1.44051e-10	-1.1088
70551980	chr13:70551980:A:G	6.99662e-07	-1.44051e-10	-0.749342
70551989	chr13:70551989:T:C	2.41033e-07	-0.666419	-1.14859
70552352	chr13:70552352:A:T	4.69063e-07	-1.44051e-10	-1.1492
70552707	chr13:70552707:G:A	9.60655e-08	-1.49444	-1.24047
70552721	chr13:70552721:C:T	4.64379e-07	-1.44051e-10	-1.15924
70552733	chr13:70552733:A:G	4.42731e-07	-1.44051e-10	-1.20698
70553190	chr13:70553190:G:C	2.73654e-07	-0.591463	-1.09661
70553294	chr13:70553294:G:T	4.33889e-07	-1.44051e-10	-1.22715
70553850	chr13:70553850:T:A	1.30521e-07	-1.2518	-1.17661
70554011	chr13:70554011:A:G	1.65691e-07	-1.12532	-1.0645
70554437	chr13:70554437:G:A	8.92631e-08	-1.58982	-1.21853
70554618	chr13:70554618:A:G	8.63438e-08	-1.69052	-1.15108
70554629	chr13:70554629:G:C	4.80133e-07	-1.44051e-10	-1.12587
70554726	chr13:70554726:C:T	8.55206e-08	-1.62996	-1.22122
70555054	chr13:70555054:T:C	5.38923e-07	-1.44051e-10	-1.01037
70555297	chr13:70555297:T:C	1.84344e-07	-0.900192	-1.18295
70555664	chr13:70555664:A:G	4.58635e-07	-1.44051e-10	-1.17168
70556027	chr13:70556027:T:C	0.000132413	5.32531	-0.831569
70556074	chr13:70556074:T:G	6.7178e-07	-1.44051e-10	-0.790008
70556146	chr13:70556146:T:C	2.16559e-07	-1.33905	-0.583023
70556227	chr13:70556227:G:A	4.45529e-07	-1.44051e-10	-1.20068
70556277	chr13:70556277:C:T	2.35225e-07	-0.762015	-1.07738
70556445	chr13:70556445:T:A	3.84328e-07	-1.34844	-2.75265e-10
70556691	chr13:70556691:A:G	1.81664e-07	-0.941308	-1.15647
70556788	chr13:70556788:A:G	2.62139e-07	-0.648928	-1.08213
70556968	chr13:70556968:T:A	1.31011e-07	-1.2772	-1.14747
70557273	chr13:70557273:C:T	6.73524e-07	-1.44051e-10	-0.787415
70557374	chr13:70557374:A:G	9.05454e-08	-1.68499	-1.1091
70557507	chr13:70557507:C:T	4.46109e-07	-1.44051e-10	-1.19937
70557546	chr13:70557546:C:T	9.65247e-08	-1.56731	-1.16283
70557559	chr13:70557559:C:T	6.34057e-07	-1.44051e-10	-0.847799
70558170	chr13:70558170:T:C	8.52325e-07	-1.44051e-10	-0.55197
70558200	chr13:70558200:T:A	1.67684e-06	0.178641	-0.0539109
70558441	chr13:70558441:G:T	3.09406e-07	-1.56528	-2.75265e-10
70558492	chr13:70558492:A:G	1.7386e-07	-0.982531	-1.15916
70558526	chr13:70558526:T:TA	9.33695e-07	-1.44051e-10	-0.460789
70558673	chr13:70558673:A:C	2.42061e-07	-1.02251	-0.788245
70558849	chr13:70558849:G:A	2.39208e-07	-0.595765	-1.22684
70558870	chr13:70558870:C:T	1.80591e-05	3.71031	-1.20885
70559239	chr13:70559239:T:C	1.6686e-06	0.13668	-0.0168772
70559345	chr13:70559345:C:T	4.45966e-07	-1.44051e-10	-1.1997
70559401	chr13:70559401:G:A	3.79105e-07	-0.288188	-1.07394
70559491	chr13:70559491:T:C	1.83111e-06	1.4484	-1.23566
70559511	chr13:70559511:G:T	1.30478e-06	0.0828736	-0.209023
70559604	chr13:70559604:T:C	2.73219e-07	-1.68966	-2.75265e-10
70559916	chr13:70559916:C:T	7.34597e-07	-1.44051e-10	-0.700617
70560036	chr13:70560036:G:A	1.08526e-05	3.21804	-1.22583
70560196	chr13:70560196:C:T	1.08909e-05	2.97316	-0.977407
70560312	chr13:70560312:G:T	8.62977e-08	-1.64277	-1.19936
70560391	chr13:70560391:AG:A	8.80194e-05	5.30928	-1.22391
70560703	chr13:70560703:G:A	3.78767e-06	1.51419	-0.574621
70560899	chr13:70560899:C:A	4.11957e-06	0.763511	0.260054
70560991	chr13:70560991:T:G	4.41535e-07	-1.44051e-10	-1.20968
70561000	chr13:70561000:C:T	3.82409e-06	1.47905	-0.529908
70561245	chr13:70561245:A:G	6.72653e-07	-1.44051e-10	-0.788709
70561305	chr13:70561305:C:A	4.09631e-06	1.55375	-0.535849
70561533	chr13:70561533:C:A	3.08732e-07	-1.56747	-2.75265e-10
70561730	chr13:70561730:A:G	6.66765e-07	-0.797501	-2.75265e-10
70561778	chr13:70561778:T:A	4.39748e-06	1.6003	-0.511452
70561886	chr13:70561886:C:T	8.60971e-08	-1.61859	-1.22587
70561932	chr13:70561932:G:A	3.31979e-06	1.79082	-0.983104
70561946	chr13:70561946:T:C	3.26644e-06	1.73927	-0.947753
70562011	chr13:70562011:G:A	1.67657e-06	0.349099	-0.224532
70562050	chr13:70562050:C:G	3.34345e-06	1.80027	-0.985448
70562267	chr13:70562267:C:T	4.4141e-06	1.47106	-0.378436
70562317	chr13:70562317:G:T	4.51916e-06	1.4843	-0.368161
70562406	chr13:70562406:A:G	7.1075e-07	-1.44051e-10	-0.733618
70562489	chr13:70562489:A:G	9.49662e-05	5.22252	-1.06118
70562574	chr13:70562574:T:C	5.57399e-07	-1.44051e-10	-0.976657
70562657	chr13:70562657:A:G	3.17553e-06	1.75627	-0.992984
70563016	chr13:70563016:G:A	1.0621e-06	0.195549	-0.527488
70563070	chr13:70563070:C:T	4.57187e-06	1.49589	-0.368155
70563112	chr13:70563112:G:A	4.96839e-07	-1.09167	-2.75265e-10
70563121	chr13:70563121:T:C	3.04234e-07	-0.531724	-1.05042
70563610	chr13:70563610:T:C	9.41173e-05	5.21742	-1.06506
70563952	chr13:70563952:A:T	7.10134e-07	-1.44051e-10	-0.734485
70563986	chr13:70563986:A:G	6.98535e-07	-1.44051e-10	-0.750954
70564001	chr13:70564001:G:A	2.03241e-06	-1.44051e-10	0.317039
70564020	chr13:70564020:A:T	1.37256e-07	-1.14879	-1.2293
70564031	chr13:70564031:G:A	4.51034e-06	1.45315	-0.338963
70564346	chr13:70564346:G:A	9.90946e-05	5.24511	-1.04122
70564415	chr13:70564415:C:A	9.36549e-05	5.16367	-1.01624
70564602	chr13:70564602:C:T	2.34576e-05	2.76301	-2.75265e-10
70564647	chr13:70564647:T:G	4.46575e-07	-1.44051e-10	-1.19833
70564657	chr13:70564657:T:C	1.08246e-06	-0.312944	-2.75265e-10
70564695	chr13:70564695:G:A	4.50636e-06	1.4681	-0.35479
70564856	chr13:70564856:A:T	6.72161e-07	-1.44051e-10	-0.789441
70564987	chr13:70564987:T:C	3.16787e-06	1.73395	-0.973071
70565000	chr13:70565000:G:A	7.01413e-07	-1.44051e-10	-0.746841
70565051	chr13:70565051:G:A	3.08351e-06	1.70089	-0.967
70565056	chr13:70565056:C:T	1.5025e-07	-1.05993	-1.22771
70565093	chr13:70565093:C:T	4.52735e-06	1.44622	-0.328266
70565094	chr13:70565094:G:A	4.3316e-07	-1.44051e-10	-1.22883
70565239	chr13:70565239:T:C	3.0212e-06	1.67166	-0.958193
70565686	chr13:70565686:C:T	1.91617e-06	-1.44051e-10	0.258143
70565713	chr13:70565713:TTTAACATATACAA:T	1.43198e-06	0.265612	-0.298737
70565774	chr13:70565774:T:A	5.71444e-07	-1.44051e-10	-0.951772
70566071	chr13:70566071:A:G	4.16225e-06	1.41621	-0.382334
70566646	chr13:70566646:A:C	2.00416e-06	1.39709	-1.09405
70566975	chr13:70566975:G:A	1.15387e-06	0.141017	-0.390083
70567026	chr13:70567026:T:C	1.37971e-06	0.989655	-1.05997
70567391	chr13:70567391:G:A	5.94209e-07	-1.44051e-10	-0.912708
70567400	chr13:70567400:C:A	5.72837e-07	-1.44051e-10	-0.949338
70567577	chr13:70567577:C:G	7.27056e-07	-1.44051e-10	-0.710935
70567583	chr13:70567583:A:G	4.2765e-07	-1.44051e-10	-1.24163
70567610	chr13:70567610:T:C	1.34803e-06	-1.44051e-10	-0.0935395
70567701	chr13:70567701:T:C	7.27715e-07	0.523453	-1.23348
70568082	chr13:70568082:A:G	2.87786e-06	0.677474	-0.0126107
70568338	chr13:70568338:T:C	4.85939e-07	-1.44051e-10	-1.11386
70568394	chr13:70568394:G:T	1.00704e-07	-1.47965	-1.2081
70568870	chr13:70568870:G:T	2.88408e-06	1.71012	-1.0431
70568931	chr13:70568931:G:A	0.000399615	6.80414	-1.20582
70569424	chr13:70569424:T:G	1.53968e-06	-1.44051e-10	0.0393917
70569844	chr13:70569844:T:A	1.44882e-07	-1.14221	-1.18181
70570901	chr13:70570901:A:G	6.3285e-07	-1.44051e-10	-0.849705
70570980	chr13:70570980:A:G	6.28227e-07	-1.44051e-10	-0.857037
70571796	chr13:70571796:C:T	4.45891e-07	-1.44051e-10	-1.19986
70571861	chr13:70571861:A:G	6.46423e-07	-1.44051e-10	-0.828485
70571923	chr13:70571923:A:G	5.20898e-07	-1.44051e-10	-1.04438
70572424	chr13:70572424:G:C	5.29031e-07	-1.44051e-10	-1.02889
70572730	chr13:70572730:T:C	5.76225e-07	-1.44051e-10	-0.94344
70572756	chr13:70572756:T:C	7.25986e-07	-1.44051e-10	-0.712408
70572872	chr13:70572872:C:T	5.29292e-07	-1.44051e-10	-1.0284
70573343	chr13:70573343:T:C	1.28158e-07	-1.21631	-1.23037
70573363	chr13:70573363:T:C	5.20059e-07	-1.44051e-10	-1.046
70573547	chr13:70573547:T:C	7.34627e-07	-1.44051e-10	-0.700575
70573623	chr13:70573623:C:T	5.61787e-07	-1.44051e-10	-0.968816
70573795	chr13:70573795:A:G	4.31605e-07	-1.44051e-10	-1.23243
70573801	chr13:70573801:A:G	1.29777e-07	-1.58449	-0.849632
70574796	chr13:70574796:C:A	1.30176e-07	-1.24206	-1.18899
70575004	chr13:70575004:A:G	4.37573e-07	-1.44051e-10	-1.2187
70575229	chr13:70575229:G:T	2.75902e-07	-1.67989	-2.75265e-10
70575594	chr13:70575594:A:G	4.96834e-07	-1.44051e-10	-1.09168
70575766	chr13:70575766:T:G	1.76904e-07	-1.10172	-1.02261
70575927	chr13:70575927:T:G	4.97728e-07	-1.44051e-10	-1.08989
70576059	chr13:70576059:C:T	5.30159e-07	-1.44051e-10	-1.02676
70576163	chr13:70576163:C:T	6.83144e-07	-1.44051e-10	-0.773233
70576238	chr13:70576238:A:T	4.50167e-07	-1.44051e-10	-1.19032
70576702	chr13:70576702:A:T	1.28254e-07	-1.22001	-1.22591
70576772	chr13:70576772:GA:G	4.4254e-07	-1.44051e-10	-1.20741
70577034	chr13:70577034:A:G	5.53962e-07	-1.44051e-10	-0.982843
70577505	chr13:70577505:A:G	4.08661e-07	-1.20834	-0.0787104
70578154	chr13:70578154:G:A	4.22373e-07	-1.25405	-2.75265e-10
70578589	chr13:70578589:C:T	1.29585e-07	-1.22215	-1.21345
70578912	chr13:70578912:A:C	4.72323e-07	-1.44051e-10	-1.14228
70578917	chr13:70578917:A:T	2.41584e-07	-1.08242	-0.730295
70579021	chr13:70579021:T:C	1.84398e-07	-1.23774	-0.845105
70579121	chr13:70579121:G:T	5.21487e-07	-1.44051e-10	-1.04325
70579259	chr13:70579259:A:G	5.24411e-07	-1.44051e-10	-1.03766
70579484	chr13:70579484:G:A	2.84588e-07	-1.6489	-2.75265e-10
70579735	chr13:70579735:C:T	2.114e-07	-0.959923	-0.986262
70579919	chr13:70579919:A:G	1.75895e-07	-1.21926	-0.910795
70579972	chr13:70579972:A:G	2.40509e-07	-1.12132	-0.695863
70580724	chr13:70580724:G:A	4.55301e-07	-1.44051e-10	-1.17898
70580754	chr13:70580754:A:G	4.8635e-07	-1.11301	-2.75265e-10
70580758	chr13:70580758:A:G	1.32151e-07	-1.19301	-1.22298
70580836	chr13:70580836:C:T	5.32427e-07	-1.44051e-10	-1.02249
70581169	chr13:70581169:C:T	4.28786e-07	-1.44051e-10	-1.23898
70581526	chr13:70581526:C:A	1.48621e-07	-1.56829	-0.73025
70581730	chr13:70581730:C:T	1.28839e-07	-1.21972	-1.22165
70581943	chr13:70581943:A:C	1.85397e-07	-1.4872	-0.590239
70582323	chr13:70582323:G:A	4.35437e-07	-1.44051e-10	-1.22359
70582485	chr13:70582485:T:C	5.13749e-07	-1.44051e-10	-1.0582
70582880	chr13:70582880:T:C	7.41318e-07	-0.691509	-2.75265e-10
70583153	chr13:70583153:C:T	1.28374e-07	-1.21356	-1.23142
70583319	chr13:70583319:A:G	4.38767e-07	-1.44051e-10	-1.21597
70583487	chr13:70583487:T:C	1.40008e-07	-1.12764	-1.23059
70583488	chr13:70583488:C:G	5.07904e-07	-1.44051e-10	-1.06965
70583587	chr13:70583587:G:A	8.74163e-07	-0.526672	-2.75265e-10
70583612	chr13:70583612:A:G	4.27496e-07	-1.44051e-10	-1.24199
70583859	chr13:70583859:A:T	6.91114e-07	-1.44051e-10	-0.761633
70583890	chr13:70583890:T:C	1.30886e-07	-1.53741	-0.888202
70585568	chr13:70585568:A:T	1.62157e-07	-1.15777	-1.0536
70585667	chr13:70585667:C:T	8.31156e-08	-1.66655	-1.21315
70585860	chr13:70585860:T:C	4.44843e-07	-1.44051e-10	-1.20222
70586077	chr13:70586077:C:G	5.1702e-07	-1.05186	-2.75265e-10
70587088	chr13:70587088:G:A	1.33086e-07	-1.28358	-1.12536
70587399	chr13:70587399:T:C	2.6609e-05	3.62355	-0.734483
70587480	chr13:70587480:A:C	1.4107e-07	-1.11109	-1.23959
70587806	chr13:70587806:A:C	1.32836e-07	-1.16895	-1.24187
70588046	chr13:70588046:A:G	1.25049e-06	-1.44051e-10	-0.168646
70588573	chr13:70588573:G:A	4.31985e-07	-1.44051e-10	-1.23155
70588674	chr13:70588674:T:A	1.15723e-07	-1.60652	-0.942216
70589019	chr13:70589019:A:G	1.74551e-07	-1.10258	-1.03515
70589596	chr13:70589596:C:T	2.0201e-06	-1.44051e-10	0.310962
70589620	chr13:70589620:AG:A	6.6957e-07	-1.44051e-10	-0.793303
70589678	chr13:70589678:T:G	2.73245e-07	-1.68957	-2.75265e-10
70589864	chr13:70589864:G:A	1.29866e-07	-1.53186	-0.901576
70590251	chr13:70590251:A:G	8.86289e-08	-1.65882	-1.15666
70590755	chr13:70590755:T:C	9.10209e-08	-1.54853	-1.24032
70591501	chr13:70591501:G:A	1.33132e-07	-1.16662	-1.24198
70591631	chr13:70591631:A:G	1.20221e-07	-1.2791	-1.23151
70591805	chr13:70591805:T:C	1.22743e-07	-1.26147	-1.22837
70591958	chr13:70591958:A:C	7.07748e-07	-1.44051e-10	-0.73785
70592024	chr13:70592024:C:T	5.03042e-07	-1.44051e-10	-1.07926
70592366	chr13:70592366:A:C	4.87256e-07	-1.44051e-10	-1.11115
70592506	chr13:70592506:A:T	1.34955e-07	-1.17071	-1.22429
70592524	chr13:70592524:A:G	1.28218e-07	-1.21539	-1.23081
70592849	chr13:70592849:C:G	1.66098e-07	-0.986437	-1.20092
70593106	chr13:70593106:C:T	1.38009e-07	-1.13201	-1.24061
70593282	chr13:70593282:C:A	9.82019e-08	-1.67389	-1.03902
70593357	chr13:70593357:A:G	1.00718e-07	-1.66222	-1.0254
70593406	chr13:70593406:G:A	1.54061e-07	-1.02413	-1.23846
70593532	chr13:70593532:T:C	2.92011e-07	-1.62315	-2.75265e-10
70593566	chr13:70593566:T:G	1.52184e-07	-1.05418	-1.22067
70593773	chr13:70593773:C:T	5.70657e-07	-1.44051e-10	-0.95315
70593873	chr13:70593873:A:C	1.30015e-07	-1.19386	-1.23843
70593983	chr13:70593983:A:G	1.47936e-07	-1.06254	-1.24061
70594136	chr13:70594136:A:C	2.05072e-05	3.73808	-1.10949
70594421	chr13:70594421:T:C	1.8093e-07	-1.20731	-0.894521
70594668	chr13:70594668:A:T	3.41988e-07	-0.248416	-1.21675
70595150	chr13:70595150:A:G	3.08668e-07	-1.56767	-2.75265e-10
70595291	chr13:70595291:C:T	4.29647e-07	-1.44051e-10	-1.23698
70595719	chr13:70595719:G:T	1.43737e-07	-1.13032	-1.20163
70595796	chr13:70595796:G:T	1.65004e-05	-1.44051e-10	2.4112
70596440	chr13:70596440:T:C	4.29257e-07	-1.44051e-10	-1.23788
70596602	chr13:70596602:G:T	4.39133e-06	1.8614	-0.773951
70596894	chr13:70596894:A:G	7.26263e-07	-1.44051e-10	-0.712026
70597318	chr13:70597318:C:T	3.85474e-07	-1.34547	-2.75265e-10
70597348	chr13:70597348:T:C	9.7555e-08	-1.67755	-1.04197
70598064	chr13:70598064:T:C	4.2755e-07	-1.44051e-10	-1.24187
70598189	chr13:70598189:A:T	1.32166e-07	-1.19696	-1.21892
70598575	chr13:70598575:T:C	1.27964e-07	-1.20757	-1.24062
70599076	chr13:70599076:G:C	3.2413e-07	-0.378853	-1.13994
70599368	chr13:70599368:T:G	5.75909e-07	-0.943988	-2.75265e-10
70599535	chr13:70599535:T:C	5.93413e-07	-1.44051e-10	-0.914047
70599782	chr13:70599782:T:C	6.48272e-07	-1.44051e-10	-0.825628
70599908	chr13:70599908:TC:T	3.3892e-07	-0.363465	-1.11071
70600044	chr13:70600044:T:A	1.38639e-07	-1.16032	-1.20775
70600080	chr13:70600080:C:T	1.49201e-07	-1.15407	-1.14057
70600160	chr13:70600160:T:C	4.29827e-07	-1.44051e-10	-1.23655
70600252	chr13:70600252:C:A	4.52595e-07	-1.44051e-10	-1.18494
70600389	chr13:70600389:A:T	1.27801e-07	-1.21581	-1.23366
70600394	chr13:70600394:C:G	3.5646e-06	1.69823	-0.819364
70600634	chr13:70600634:C:T	1.91488e-06	-1.44051e-10	0.25747
70600688	chr13:70600688:A:C	1.13876e-06	-1.44051e-10	-0.262241
70600945	chr13:70600945:A:G	4.48303e-07	-1.44051e-10	-1.19447
70601178	chr13:70601178:AAC:A	1.42176e-07	-1.11267	-1.23021
70601585	chr13:70601585:T:C	8.03302e-07	-1.44051e-10	-0.611208
70601730	chr13:70601730:A:G	1.23887e-07	-1.24024	-1.24033
70601745	chr13:70601745:T:C	8.439e-07	-0.561905	-2.75265e-10
70601809	chr13:70601809:C:T	5.06523e-07	-1.44051e-10	-1.07237
70601850	chr13:70601850:C:T	2.90199e-07	-1.62937	-2.75265e-10
70601990	chr13:70601990:A:G	4.8529e-07	-1.44051e-10	-1.11519
70602047	chr13:70602047:C:T	4.28356e-07	-1.44051e-10	-1.23998
70602050	chr13:70602050:A:G	5.11999e-07	-1.44051e-10	-1.06162
70602241	chr13:70602241:C:A	4.29965e-07	-1.44051e-10	-1.23623
70602268	chr13:70602268:T:C	5.09437e-07	-1.44051e-10	-1.06663
70602511	chr13:70602511:A:T	6.58477e-07	-0.810009	-2.75265e-10
70602606	chr13:70602606:G:A	4.43745e-07	-1.44051e-10	-1.20469
70602667	chr13:70602667:A:G	1.04631e-07	-1.65374	-0.995765
70602698	chr13:70602698:T:C	2.98026e-07	-0.441345	-1.16141
70603029	chr13:70603029:G:T	3.45975e-07	-0.352285	-1.10129
70603379	chr13:70603379:A:G	1.2793e-07	-1.21144	-1.23702
70603446	chr13:70603446:G:GA	1.26627e-07	-1.21669	-1.242
70603600	chr13:70603600:C:G	3.73109e-07	-1.37807	-2.75265e-10
70603605	chr13:70603605:G:A	1.27765e-07	-1.27068	-1.17907
70603733	chr13:70603733:C:T	1.33968e-07	-1.20135	-1.20099
70603983	chr13:70603983:C:G	2.87075e-07	-1.6402	-2.75265e-10
70604280	chr13:70604280:T:C	2.90159e-07	-1.62951	-2.75265e-10
70604481	chr13:70604481:A:G	8.49868e-07	-1.44051e-10	-0.554858
70604691	chr13:70604691:T:C	6.94973e-07	-0.756066	-2.75265e-10
70604930	chr13:70604930:T:A	4.30586e-07	-1.44051e-10	-1.23479
70605586	chr13:70605586:T:C	3.21299e-07	-1.52757	-2.75265e-10
70605641	chr13:70605641:A:G	4.30623e-07	-1.44051e-10	-1.23471
70605951	chr13:70605951:G:A	4.44784e-07	-1.44051e-10	-1.20235
70605989	chr13:70605989:G:A	7.50794e-07	-0.0568044	-0.622002
70606042	chr13:70606042:AG:A	1.59636e-07	-0.985291	-1.24175
70606733	chr13:70606733:G:A	2.15292e-07	-1.18562	-0.742327
70606951	chr13:70606951:G:A	4.93713e-07	-1.44051e-10	-1.09798
70606987	chr13:70606987:G:A	0.000280263	6.16331	-0.919769
70607242	chr13:70607242:A:G	4.35574e-07	-0.248047	-0.975226
70607464	chr13:70607464:C:T	4.35998e-07	-1.44051e-10	-1.2223
70607850	chr13:70607850:A:C	4.35725e-07	-1.44051e-10	-1.22293
70608145	chr13:70608145:A:T	4.6041e-07	-1.16782	-2.75265e-10
70608515	chr13:70608515:G:A	4.90579e-07	-1.10435	-2.75265e-10
70609028	chr13:70609028:T:G	7.15848e-07	-1.44051e-10	-0.726471
70609229	chr13:70609229:T:C	4.28254e-07	-1.44051e-10	-1.24022
70609486	chr13:70609486:C:T	2.09977e-05	3.77207	-1.11984
70609520	chr13:70609520:A:G	1.20747e-07	-1.27678	-1.22946
70609750	chr13:70609750:C:T	4.15683e-06	-0.0597134	1.09228
70610151	chr13:70610151:T:C	2.87053e-07	-0.430839	-1.20943
70610593	chr13:70610593:C:T	1.44036e-07	-1.11668	-1.2132
70610692	chr13:70610692:A:C	4.97234e-07	-0.158799	-0.932079
70611055	chr13:70611055:A:G	4.72736e-07	-1.44051e-10	-1.1414
70611680	chr13:70611680:A:G	5.18607e-07	-1.44051e-10	-1.04879
70612020	chr13:70612020:C:T	6.17792e-07	-1.44051e-10	-0.873787
70612306	chr13:70612306:T:C	5.9104e-07	-0.918055	-2.75265e-10
70612677	chr13:70612677:A:T	0.000226945	6.00466	-0.972134
70612876	chr13:70612876:A:G	4.36654e-07	-1.44051e-10	-1.2208
70614232	chr13:70614232:G:A	4.8763e-07	-1.44051e-10	-1.11038
70614495	chr13:70614495:A:G	1.27319e-07	-1.38936	-1.06388
70614826	chr13:70614826:T:G	4.99198e-07	-1.44051e-10	-1.08694
70614900	chr13:70614900:C:A	9.66597e-08	-1.58999	-1.13876
70614903	chr13:70614903:A:G	2.74552e-07	-0.479173	-1.20562
70615434	chr13:70615434:A:G	3.63436e-06	2.12936	-1.23111
70615612	chr13:70615612:T:A	4.41521e-07	-1.44051e-10	-1.20971
70615896	chr13:70615896:C:T	4.65937e-07	-1.44051e-10	-1.15589
70616328	chr13:70616328:C:T	9.53848e-07	-0.439435	-2.75265e-10
70616396	chr13:70616396:T:C	2.72862e-07	-1.69097	-2.75265e-10
70616485	chr13:70616485:A:G	5.67885e-07	-0.0279754	-0.930045
70616626	chr13:70616626:T:C	9.21571e-08	-1.60951	-1.16694
70616868	chr13:70616868:CA:C	1.10875e-07	-1.40302	-1.18851
70617342	chr13:70617342:C:T	1.23785e-07	-1.4297	-1.05169
70617349	chr13:70617349:T:A	5.8194e-07	-0.933571	-2.75265e-10
70617677	chr13:70617677:G:A	0.000254208	5.89332	-0.747354
70617728	chr13:70617728:T:TA	9.35425e-08	-1.6848	-1.07672
70617729	chr13:70617729:G:A	9.38537e-08	-1.68494	-1.07327
70618230	chr13:70618230:C:T	1.56931e-06	0.0584548	-2.75265e-10
70618337	chr13:70618337:CATCACTA:C	2.69209e-07	-0.494106	-1.21035
70618579	chr13:70618579:G:A	4.28505e-07	-1.44051e-10	-1.23964
70619216	chr13:70619216:C:T	9.34067e-08	-1.68457	-1.07841
70619367	chr13:70619367:T:C	3.399e-06	2.06762	-1.23632
70619671	chr13:70619671:G:A	2.76896e-07	-0.507972	-1.16833
70620468	chr13:70620468:C:A	2.64266e-06	1.81257	-1.23297
70620680	chr13:70620680:A:C	1.18433e-07	-1.52673	-0.998859
70620815	chr13:70620815:A:G	2.7709e-07	-1.6756	-2.75265e-10
70620827	chr13:70620827:G:A	9.72027e-08	-1.68663	-1.03651
70620831	chr13:70620831:G:A	6.99661e-07	0.262207	-1.01155
70621035	chr13:70621035:C:T	4.75156e-07	-1.44051e-10	-1.1363
70621060	chr13:70621060:T:C	4.28217e-07	-1.44051e-10	-1.24031
70621138	chr13:70621138:G:A	5.18457e-06	2.33017	-1.07667
70621441	chr13:70621441:A:G	2.44935e-06	1.70649	-1.20285
70622011	chr13:70622011:C:T	5.35576e-07	-1.44051e-10	-1.0166
70622202	chr13:70622202:TC:T	2.73506e-07	-1.68861	-2.75265e-10
70622204	chr13:70622204:C:A	2.73845e-07	-1.68738	-2.75265e-10
70622329	chr13:70622329:T:C	6.50919e-07	0.201869	-1.02342
70622386	chr13:70622386:T:C	5.41138e-07	-1.44051e-10	-1.00626
70622401	chr13:70622401:A:T	6.45498e-07	0.198017	-1.02793
70622462	chr13:70622462:C:T	4.28923e-07	-1.44051e-10	-1.23866
70622470	chr13:70622470:C:A	6.40982e-07	0.221215	-1.05815
70622571	chr13:70622571:T:C	6.82696e-07	-1.44051e-10	-0.773889
70622659	chr13:70622659:T:C	2.73161e-07	-1.68988	-2.75265e-10
70623303	chr13:70623303:T:C	4.28057e-07	-1.44051e-10	-1.24068
70623426	chr13:70623426:T:C	3.54423e-07	-1.42945	-2.75265e-10
70623629	chr13:70623629:C:T	6.51113e-07	0.229443	-1.0507
70623903	chr13:70623903:GA:G	0.000479532	5.99995	-0.21932
70623974	chr13:70623974:C:T	1.76548e-06	1.40296	-1.22672
70624646	chr13:70624646:G:A	4.29157e-07	-1.44051e-10	-1.23812
70625507	chr13:70625507:C:T	0.000335352	6.02239	-0.599395
70625861	chr13:70625861:T:A	6.0591e-07	-1.44051e-10	-0.893206
70626306	chr13:70626306:A:G	4.3451e-07	-1.44051e-10	-1.22572
70626590	chr13:70626590:G:A	1.17886e-06	-1.44051e-10	-0.227636
70626878	chr13:70626878:T:G	4.29377e-07	-1.44051e-10	-1.2376
70627249	chr13:70627249:G:A	4.29241e-07	-1.44051e-10	-1.23792
70627287	chr13:70627287:C:T	1.73153e-06	0.156821	-2.75265e-10
70627610	chr13:70627610:T:C	4.48092e-07	-1.44051e-10	-1.19494
70627793	chr13:70627793:G:A	2.56198e-07	-0.79008	-0.963906
70628036	chr13:70628036:A:T	5.37173e-07	-1.01362	-2.75265e-10
70629076	chr13:70629076:G:A	2.77759e-07	-0.740317	-0.932868
70629184	chr13:70629184:T:C	9.26834e-08	-1.5525	-1.21825
70629212	chr13:70629212:T:A	9.40543e-08	-1.58828	-1.16778
70629437	chr13:70629437:C:T	5.41505e-07	-1.44051e-10	-1.00559
70629575	chr13:70629575:A:G	4.27996e-07	-1.44051e-10	-1.24082
70629694	chr13:70629694:G:A	4.74855e-07	-1.44051e-10	-1.13693
70629798	chr13:70629798:G:A	4.27919e-07	-1.44051e-10	-1.241
70630509	chr13:70630509:A:G	4.74175e-07	-1.44051e-10	-1.13836
70630691	chr13:70630691:T:C	1.26835e-06	-1.44051e-10	-0.154464
70630755	chr13:70630755:C:T	4.96419e-07	-1.44051e-10	-1.09252
70631647	chr13:70631647:C:A	0.000392591	6.44683	-0.866245
70631686	chr13:70631686:G:T	2.93238e-07	-0.773737	-0.845215
70632063	chr13:70632063:C:T	4.51042e-07	-1.44051e-10	-1.18838
70632468	chr13:70632468:T:C	1.44223e-06	-1.44051e-10	-0.0259899
70632588	chr13:70632588:C:T	5.40656e-07	-1.44051e-10	-1.00715
70632677	chr13:70632677:A:C	6.88486e-07	-1.44051e-10	-0.765443
70633347	chr13:70633347:A:G	5.41001e-07	-0.797213	-0.209304
70633776	chr13:70633776:G:T	8.25356e-08	-1.64706	-1.23965
70633911	chr13:70633911:C:T	4.29113e-07	-1.44051e-10	-1.23822
70634208	chr13:70634208:G:A	3.4355e-07	-1.4606	-2.75265e-10
70634484	chr13:70634484:C:T	1.63636e-06	0.100292	-2.75265e-10
70634749	chr13:70634749:A:C	4.29593e-07	-1.44051e-10	-1.2371
70634873	chr13:70634873:G:A	7.90424e-08	-1.68965	-1.2403
70635026	chr13:70635026:A:G	0.000499885	6.65882	-0.836622
70635131	chr13:70635131:T:C	0.000589408	6.75795	-0.771015
70635273	chr13:70635273:T:C	4.36173e-07	-1.44051e-10	-1.2219
70635358	chr13:70635358:A:T	4.46865e-07	-1.44051e-10	-1.19768
70635379	chr13:70635379:TATTTTGTTA:T	3.3416e-07	-1.48832	-2.75265e-10
70635431	chr13:70635431:G:T	0.00153245	7.05572	-0.113276
70635867	chr13:70635867:T:C	5.60364e-07	-0.783879	-0.187473
70635975	chr13:70635975:A:T	1.07612e-06	-1.44051e-10	-0.31882
70636190	chr13:70636190:T:G	2.76383e-07	-1.67815	-2.75265e-10
70636539	chr13:70636539:G:A	0.00133539	7.08028	-0.275483
70636640	chr13:70636640:G:A	6.21324e-07	-1.44051e-10	-0.868086
70636722	chr13:70636722:G:A	2.77847e-07	-1.67287	-2.75265e-10
70636989	chr13:70636989:C:T	5.12874e-07	-1.44051e-10	-1.05991
70637124	chr13:70637124:G:T	5.17132e-07	-1.05164	-2.75265e-10
70637924	chr13:70637924:T:C	2.31531e-06	0.447358	-2.75265e-10
70638110	chr13:70638110:T:A	4.3096e-07	-1.44051e-10	-1.23392
70638332	chr13:70638332:G:A	5.0678e-07	-1.44051e-10	-1.07186
70638687	chr13:70638687:C:A	7.96093e-07	0.587287	-1.20751
70639015	chr13:70639015:T:C	0.00179991	6.98217	0.121137
70639273	chr13:70639273:G:A	2.01341e-07	-0.873344	-1.12159
70639449	chr13:70639449:T:G	3.80837e-07	-1.35757	-2.75265e-10
70639884	chr13:70639884:T:C	0.000499264	6.56297	-0.742021
70640024	chr13:70640024:A:C	9.17503e-08	-1.57147	-1.20939
70640056	chr13:70640056:C:T	9.53606e-08	-1.68322	-1.05905
70640153	chr13:70640153:G:C	5.40726e-07	-1.44051e-10	-1.00703
70640155	chr13:70640155:T:C	4.47959e-07	-1.44051e-10	-1.19524
70640202	chr13:70640202:A:G	8.47847e-07	-1.44051e-10	-0.557238
70641039	chr13:70641039:T:C	9.20806e-08	-1.68299	-1.09428
70641154	chr13:70641154:A:C	5.40831e-07	-1.44051e-10	-1.00683
70641249	chr13:70641249:A:C	1.11913e-07	-1.62684	-0.955378
70641266	chr13:70641266:G:A	6.79882e-07	-1.44051e-10	-0.778019
70641480	chr13:70641480:A:G	5.33734e-07	-1.44051e-10	-1.02004
70641504	chr13:70641504:A:G	4.31674e-07	-1.44051e-10	-1.23227
70642233	chr13:70642233:A:G	8.27672e-07	-1.44051e-10	-0.581321
70642685	chr13:70642685:C:G	8.5172e-08	-1.64917	-1.20609
70642766	chr13:70642766:A:T	4.98032e-07	-1.44051e-10	-1.08927
70643408	chr13:70643408:C:T	2.81103e-07	-0.813594	-0.847623
70643629	chr13:70643629:A:G	4.8878e-07	-1.44051e-10	-1.10803
70643668	chr13:70643668:T:C	5.70713e-07	-1.44051e-10	-0.953052
70643884	chr13:70643884:G:A	1.11952e-06	0.578109	-0.857392
70643940	chr13:70643940:T:G	4.86585e-07	-1.44051e-10	-1.11253
70644007	chr13:70644007:G:A	0.000626254	6.80471	-0.757141
70644091	chr13:70644091:A:G	0.000951409	6.65526	-0.189504
70644514	chr13:70644514:T:C	4.34562e-05	4.19502	-0.815453
70644679	chr13:70644679:G:A	4.31933e-07	-1.44051e-10	-1.23167
70645981	chr13:70645981:G:A	5.47479e-07	-1.44051e-10	-0.994615
70646109	chr13:70646109:T:C	4.34405e-07	-1.44051e-10	-1.22596
70646401	chr13:70646401:G:A	2.94106e-07	-1.616	-2.75265e-10
70646495	chr13:70646495:G:A	1.21435e-06	-1.44051e-10	-0.197973
70646545	chr13:70646545:A:T	1.2942e-06	-0.134289	-2.75265e-10
70646626	chr13:70646626:T:A	1.18069e-07	-1.47974	-1.04893
70646709	chr13:70646709:A:T	4.14006e-05	4.06978	-0.738669
70646713	chr13:70646713:T:G	4.72376e-07	-1.44051e-10	-1.14216
70647426	chr13:70647426:A:G	4.30561e-07	-1.44051e-10	-1.23485
70647478	chr13:70647478:T:A	3.41686e-07	-1.46605	-2.75265e-10
70647625	chr13:70647625:A:G	6.263e-07	-1.44051e-10	-0.86011
70648501	chr13:70648501:G:A	0.00102135	6.68315	-0.146444
70648589	chr13:70648589:C:G	1.85277e-06	-1.44051e-10	0.224496
70648788	chr13:70648788:T:G	7.88827e-08	-1.691	-1.24098
70648834	chr13:70648834:G:A	3.04111e-07	-1.58254	-2.75265e-10
70649415	chr13:70649415:T:A	5.84614e-07	-1.44051e-10	-0.928987
70649908	chr13:70649908:C:T	4.31665e-07	-1.44051e-10	-1.23229
70650041	chr13:70650041:C:A	7.96333e-07	-1.44051e-10	-0.619922
70650137	chr13:70650137:G:A	4.48724e-07	-1.44051e-10	-1.19353
70650169	chr13:70650169:A:G	2.72909e-07	-1.6908	-2.75265e-10
70650211	chr13:70650211:TAATA:T	4.2754e-07	-1.44051e-10	-1.24189
70650272	chr13:70650272:C:T	4.29694e-07	-1.44051e-10	-1.23686
70650511	chr13:70650511:A:C	6.86238e-07	-1.44051e-10	-0.768714
70650627	chr13:70650627:T:A	4.9943e-07	-1.08647	-2.75265e-10
70650657	chr13:70650657:A:G	5.76884e-07	-1.44051e-10	-0.942297
70650797	chr13:70650797:A:G	4.28401e-07	-1.44051e-10	-1.23988
70651028	chr13:70651028:T:C	4.28503e-07	-1.44051e-10	-1.23964
70651042	chr13:70651042:TC:T	5.06143e-07	-1.44051e-10	-1.07312
70651064	chr13:70651064:A:C	4.30741e-07	-1.44051e-10	-1.23443
70651079	chr13:70651079:A:T	9.16899e-08	-1.67818	-1.10335
70651154	chr13:70651154:G:A	5.06143e-07	-1.44051e-10	-1.07312
70651362	chr13:70651362:C:T	0.00010599	5.41216	-1.14099
70651383	chr13:70651383:G:A	1.60131e-06	0.0786397	-2.75265e-10
70651389	chr13:70651389:T:C	4.30192e-07	-1.44051e-10	-1.23571
70651401	chr13:70651401:A:C	3.32006e-07	-1.49479	-2.75265e-10
70651784	chr13:70651784:A:T	4.30011e-07	-1.44051e-10	-1.23613
70652104	chr13:70652104:C:G	5.03579e-07	-1.44051e-10	-1.0782
70652111	chr13:70652111:C:T	1.46739e-06	-1.44051e-10	-0.00869938
70652184	chr13:70652184:G:T	1.22715e-06	-1.44051e-10	-0.187492
70652376	chr13:70652376:C:T	8.49777e-08	-1.62845	-1.2291
70652685	chr13:70652685:T:G	1.41748e-06	-1.44051e-10	-0.0433034
70652790	chr13:70652790:T:TA	8.46483e-08	-1.63377	-1.22767
70652890	chr13:70652890:G:A	5.85361e-07	-1.44051e-10	-0.92771
70653334	chr13:70653334:G:A	1.45511e-06	-1.44051e-10	-0.0171019
70653443	chr13:70653443:C:A	4.28381e-07	-1.44051e-10	-1.23993
70653801	chr13:70653801:C:T	9.41511e-08	-1.68103	-1.07401
70653802	chr13:70653802:T:C	8.50223e-08	-1.62849	-1.22853
70653842	chr13:70653842:G:A	4.29739e-07	-1.44051e-10	-1.23676
70653854	chr13:70653854:A:G	4.29739e-07	-1.44051e-10	-1.23676
70653956	chr13:70653956:C:T	1.52954e-06	-1.44051e-10	0.0327804
70653981	chr13:70653981:G:A	4.29739e-07	-1.44051e-10	-1.23676
70654007	chr13:70654007:G:T	4.29739e-07	-1.44051e-10	-1.23676
70654166	chr13:70654166:A:G	4.32412e-07	-1.44051e-10	-1.23056
70654727	chr13:70654727:C:A	1.5196e-06	-1.44051e-10	0.0262613
70654780	chr13:70654780:GAGACTT:G	7.61081e-07	-1.44051e-10	-0.665198
70654847	chr13:70654847:A:G	4.27488e-07	-1.44051e-10	-1.24201
70654914	chr13:70654914:G:A	4.14218e-07	-1.27355	-2.75265e-10
70655193	chr13:70655193:T:C	2.17833e-06	-1.44051e-10	0.386374
70655464	chr13:70655464:A:T	4.96457e-07	-1.44051e-10	-1.09244
70655525	chr13:70655525:T:C	4.27488e-07	-1.44051e-10	-1.24201
70655559	chr13:70655559:C:T	4.27578e-07	-1.44051e-10	-1.2418
70655648	chr13:70655648:T:C	4.29739e-07	-1.44051e-10	-1.23676
70655787	chr13:70655787:C:T	4.33742e-07	-1.44051e-10	-1.22749
70655942	chr13:70655942:C:T	1.50832e-06	-1.44051e-10	0.0188122
70656028	chr13:70656028:G:A	1.20843e-06	0.866826	-1.06969
70656221	chr13:70656221:T:A	4.03521e-06	2.19464	-1.19176
70656318	chr13:70656318:G:T	9.37167e-08	-1.67748	-1.08219
70656486	chr13:70656486:G:T	3.64826e-07	-1.40052	-2.75265e-10
70657331	chr13:70657331:T:C	4.33742e-07	-1.44051e-10	-1.22749
70657610	chr13:70657610:A:G	4.33742e-07	-1.44051e-10	-1.22749
70657634	chr13:70657634:G:A	0.000122772	5.5514	-1.13325
70657849	chr13:70657849:C:T	4.31169e-07	-1.44051e-10	-1.23344
70658335	chr13:70658335:C:T	4.29121e-07	-1.44051e-10	-1.2382
70658522	chr13:70658522:A:G	4.87293e-07	-1.44051e-10	-1.11107
70658810	chr13:70658810:A:G	4.33742e-07	-1.44051e-10	-1.22749
70659011	chr13:70659011:A:G	4.33742e-07	-1.44051e-10	-1.22749
70659599	chr13:70659599:A:G	0.00011376	5.45533	-1.11342
70660175	chr13:70660175:A:G	1.33698e-06	-1.44051e-10	-0.101772
70660477	chr13:70660477:A:G	2.74799e-07	-1.6839	-2.75265e-10
70660681	chr13:70660681:A:C	4.30437e-07	-1.44051e-10	-1.23514
70660975	chr13:70660975:A:G	4.85343e-07	-1.44051e-10	-1.11508
70661067	chr13:70661067:C:G	6.8883e-07	-1.44051e-10	-0.764944
70661435	chr13:70661435:G:T	1.52705e-05	2.4166	-0.0828594
70661595	chr13:70661595:A:G	3.37088e-07	-0.299358	-1.18024
70661623	chr13:70661623:A:T	3.34127e-07	-1.48842	-2.75265e-10
70661780	chr13:70661780:T:C	4.06638e-06	1.19705	-0.18648
70661819	chr13:70661819:G:A	4.72548e-07	-1.44051e-10	-1.1418
70661956	chr13:70661956:A:G	1.19974e-06	-0.21008	-2.75265e-10
70662027	chr13:70662027:C:T	4.32638e-07	-1.44051e-10	-1.23004
70662234	chr13:70662234:C:T	6.9832e-07	-1.44051e-10	-0.751261
70662255	chr13:70662255:G:A	1.02623e-07	-1.68964	-0.979239
70662325	chr13:70662325:G:A	4.28733e-07	-1.44051e-10	-1.2391
70662459	chr13:70662459:A:T	5.69242e-07	-1.44051e-10	-0.955634
70662475	chr13:70662475:T:A	0.318699	12.0423	0.237539
70662479	chr13:70662479:T:A	0.272266	11.9004	0.221999
70662972	chr13:70662972:A:T	2.81083e-06	0.641295	-2.75265e-10
70663140	chr13:70663140:CTT:C	1.10832e-06	-1.44051e-10	-0.289342
70663428	chr13:70663428:T:C	1.36805e-06	-1.44051e-10	-0.0787999
70663723	chr13:70663723:A:G	2.72217e-07	-1.68942	-0.00391912
70663792	chr13:70663792:C:T	4.30523e-07	-1.44051e-10	-1.23494
70664180	chr13:70664180:G:A	1.67395e-06	1.25218	-1.12918
70664530	chr13:70664530:C:T	4.37426e-07	-1.44051e-10	-1.21903
70664535	chr13:70664535:A:G	9.8514e-08	-1.69077	-1.01897
70664785	chr13:70664785:C:G	3.01464e-07	-1.68995	0.098662
70665005	chr13:70665005:A:G	4.31973e-07	-1.44051e-10	-1.23158
70665116	chr13:70665116:A:G	9.72014e-08	-1.68807	-1.03509
70665514	chr13:70665514:T:C	4.67943e-07	-1.44051e-10	-1.15159
70665848	chr13:70665848:A:C	5.00522e-07	-1.44051e-10	-1.08429
70665948	chr13:70665948:T:C	4.32695e-07	-1.44051e-10	-1.22991
70666067	chr13:70666067:G:T	4.3043e-07	-1.44051e-10	-1.23515
70666136	chr13:70666136:C:T	2.82239e-07	-1.65719	-2.75265e-10
70666186	chr13:70666186:C:T	4.3043e-07	-1.44051e-10	-1.23515
70666334	chr13:70666334:C:G	6.24508e-07	-0.862974	-2.75265e-10
70666479	chr13:70666479:A:C	5.16995e-07	-1.05191	-2.75265e-10
70666529	chr13:70666529:G:A	4.95814e-07	-1.44051e-10	-1.09374
70666674	chr13:70666674:A:G	4.3052e-07	-1.44051e-10	-1.23494
70666702	chr13:70666702:G:A	7.19245e-07	-0.721737	-2.75265e-10
70666888	chr13:70666888:CACTT:C	2.73047e-07	-1.6903	-2.75265e-10
70667194	chr13:70667194:G:A	1.31976e-06	-1.44051e-10	-0.114735
70667463	chr13:70667463:G:A	4.52475e-07	-1.44051e-10	-1.18521
70667495	chr13:70667495:A:G	6.2911e-07	-0.855633	-2.75265e-10
70668207	chr13:70668207:A:C	4.5107e-07	-1.44051e-10	-1.18832
70668296	chr13:70668296:T:G	1.92189e-06	1.44058	-1.17946
70668325	chr13:70668325:T:C	1.6642e-05	2.54298	-0.123232
70668579	chr13:70668579:G:A	9.28902e-08	-1.68412	-1.0844
70668635	chr13:70668635:G:A	9.36275e-05	5.36632	-1.21918
70668903	chr13:70668903:G:A	1.13551e-07	-1.50281	-1.06488
70669007	chr13:70669007:A:AG	4.2773e-07	-1.44051e-10	-1.24145
70669150	chr13:70669150:G:A	4.93281e-06	2.22023	-1.0165
70669541	chr13:70669541:C:T	8.00528e-08	-1.68823	-1.22902
70670044	chr13:70670044:G:C	4.28083e-07	-1.44051e-10	-1.24062
70670157	chr13:70670157:T:C	6.28728e-07	-0.3334	-0.52284
70670167	chr13:70670167:C:A	4.49297e-07	-1.44051e-10	-1.19225
70670330	chr13:70670330:G:A	4.28934e-07	-1.44051e-10	-1.23864
70670448	chr13:70670448:A:G	7.94952e-08	-1.68623	-1.23801
70670775	chr13:70670775:A:G	8.00891e-08	-1.68137	-1.23543
70670935	chr13:70670935:A:G	4.27569e-07	-1.44051e-10	-1.24182
70671080	chr13:70671080:C:T	4.43176e-07	-0.494592	-0.711379
70671569	chr13:70671569:A:G	4.27775e-07	-1.44051e-10	-1.24134
70671621	chr13:70671621:T:C	3.04524e-07	-1.58119	-2.75265e-10
70672000	chr13:70672000:AT:A	4.35781e-07	-1.44051e-10	-1.2228
70672104	chr13:70672104:T:C	4.31531e-07	-1.44051e-10	-1.2326
70672574	chr13:70672574:A:G	4.31566e-07	-1.44051e-10	-1.23252
70673367	chr13:70673367:C:T	0.323973	11.8613	0.434931
70673523	chr13:70673523:TTCAACTGGAGAACTAGTTCTCCC:T	1.39381e-06	0.603344	-0.66349
70673599	chr13:70673599:A:T	1.27388e-06	0.512814	-0.662933
70673833	chr13:70673833:G:A	8.41456e-08	-1.63233	-1.23506
70674035	chr13:70674035:C:T	1.28661e-07	-1.20633	-1.23642
70674213	chr13:70674213:TA:T	4.31233e-07	-1.44051e-10	-1.23329
70674574	chr13:70674574:T:G	4.71828e-07	-1.44051e-10	-1.14332
70674753	chr13:70674753:G:A	4.38953e-07	-1.44051e-10	-1.21555
70674914	chr13:70674914:G:A	3.24568e-07	-1.51744	-2.75265e-10
70675045	chr13:70675045:T:C	2.7685e-05	4.17034	-1.24163
70675071	chr13:70675071:G:A	2.34267e-06	1.55965	-1.10054
70675111	chr13:70675111:A:C	1.44549e-06	0.635117	-0.658851
70675266	chr13:70675266:C:T	9.93154e-08	-1.48952	-1.21211
70675773	chr13:70675773:A:G	8.57699e-08	-1.61449	-1.23378
70676026	chr13:70676026:G:A	5.61481e-07	-1.44051e-10	-0.96936
70676600	chr13:70676600:A:G	4.03115e-07	-1.30072	-2.75265e-10
70677714	chr13:70677714:C:A	4.4026e-07	-1.44051e-10	-1.21257
70678297	chr13:70678297:A:T	6.51025e-07	-0.110397	-0.710993
70678400	chr13:70678400:G:A	1.65881e-07	-0.960546	-1.22812
70678518	chr13:70678518:A:G	3.31687e-07	-1.49575	-2.75265e-10
70678709	chr13:70678709:G:A	1.49547e-06	0.0102554	-2.75265e-10
70678762	chr13:70678762:A:G	3.28854e-07	-1.50432	-2.75265e-10
70679036	chr13:70679036:G:A	6.2716e-07	-1.44051e-10	-0.858737
70679217	chr13:70679217:AAAC:A	6.67615e-07	-1.44051e-10	-0.796227
70679643	chr13:70679643:T:C	4.37589e-07	-1.44051e-10	-1.21866
70680136	chr13:70680136:C:T	6.88301e-07	-0.0586497	-0.707063
70680374	chr13:70680374:A:G	3.32872e-07	-1.49218	-2.75265e-10
70680921	chr13:70680921:C:T	1.14837e-06	0.685042	-0.93888
70681684	chr13:70681684:A:G	1.26916e-06	0.890395	-1.04423
70682033	chr13:70682033:T:C	4.83254e-07	-1.44051e-10	-1.1194
70682172	chr13:70682172:C:T	7.79145e-07	-0.0209521	-0.620789
70682693	chr13:70682693:C:T	1.63045e-07	-1.66234	-0.543571
70683171	chr13:70683171:T:C	1.2156e-06	0.645352	-0.842297
70683862	chr13:70683862:C:T	1.04201e-06	0.475067	-0.826095
70683996	chr13:70683996:T:A	4.94398e-07	-1.44051e-10	-1.0966
70684470	chr13:70684470:T:C	2.86225e-07	-0.401182	-1.24198
70684471	chr13:70684471:C:T	4.3962e-07	-1.44051e-10	-1.21403
70685086	chr13:70685086:A:C	5.38579e-07	-1.44051e-10	-1.011
70685814	chr13:70685814:G:A	4.34582e-07	-1.44051e-10	-1.22555
70685859	chr13:70685859:G:A	8.71934e-08	-1.62907	-1.20274
70685969	chr13:70685969:T:A	4.76961e-07	-1.44051e-10	-1.1325
70686368	chr13:70686368:G:A	4.27616e-07	-1.44051e-10	-1.24171
70686517	chr13:70686517:A:T	2.17106e-06	0.383033	-2.75265e-10
70686888	chr13:70686888:G:T	4.57293e-07	-1.44051e-10	-1.17462
70687015	chr13:70687015:A:G	5.50394e-07	-0.0402303	-0.949073
70687114	chr13:70687114:C:T	1.64184e-06	0.103636	-2.75265e-10
70687829	chr13:70687829:C:A	1.50265e-07	-1.28656	-1.00098
70688162	chr13:70688162:A:G	3.96945e-07	-1.31614	-2.75265e-10
70688467	chr13:70688467:A:C	4.27977e-07	-1.44051e-10	-1.24087
70688601	chr13:70688601:TC:T	1.74712e-06	1.2982	-1.13241
70688605	chr13:70688605:C:T	4.92259e-07	-1.44051e-10	-1.10093
70688665	chr13:70688665:C:A	4.81336e-07	-1.44051e-10	-1.12337
70688734	chr13:70688734:A:T	4.34224e-07	-1.44051e-10	-1.22638
70689171	chr13:70689171:G:A	4.34651e-07	-1.44051e-10	-1.2254
70689424	chr13:70689424:T:C	4.2824e-07	-1.44051e-10	-1.24026
70689533	chr13:70689533:G:A	2.91879e-06	1.6426	-0.963618
70690001	chr13:70690001:G:A	1.66248e-06	0.610072	-0.493944
70690290	chr13:70690290:G:C	2.78943e-07	-1.66893	-2.75265e-10
70690312	chr13:70690312:A:C	4.58611e-07	-1.44051e-10	-1.17174
70690359	chr13:70690359:C:A	6.95141e-07	0.217565	-0.973388
70690865	chr13:70690865:T:A	5.09611e-07	-1.44051e-10	-1.06629
70691114	chr13:70691114:A:G	1.30228e-07	-1.48233	-0.94832
70691159	chr13:70691159:A:G	1.31286e-07	-1.50196	-0.920603
70691223	chr13:70691223:G:A	4.30037e-07	-1.44051e-10	-1.23607
70691277	chr13:70691277:C:T	2.0778e-06	0.339125	-2.75265e-10
70691286	chr13:70691286:CTGATA:C	1.49933e-07	-1.32028	-0.969464
70691390	chr13:70691390:C:A	3.14936e-07	-1.54757	-2.75265e-10
70691457	chr13:70691457:G:A	2.24977e-06	0.859198	-0.440555
70691712	chr13:70691712:A:G	1.14828e-05	3.25274	-1.20408
70691788	chr13:70691788:T:C	9.60913e-06	3.07896	-1.20843
70691871	chr13:70691871:T:C	4.67572e-07	-1.44051e-10	-1.15239
70692065	chr13:70692065:G:C	2.01427e-06	0.862333	-0.554259
70692241	chr13:70692241:C:T	4.857e-07	-1.44051e-10	-1.11435
70692262	chr13:70692262:T:G	3.29789e-06	1.48337	-0.682272
70692326	chr13:70692326:G:A	1.19087e-06	0.466358	-0.683853
70692387	chr13:70692387:T:A	2.06839e-06	0.334585	-2.75265e-10
70692406	chr13:70692406:T:C	2.09096e-06	0.345438	-2.75265e-10
70692557	chr13:70692557:C:T	4.93629e-07	-1.44051e-10	-1.09815
70692568	chr13:70692568:G:C	5.20689e-07	-1.44051e-10	-1.04479
70692796	chr13:70692796:T:G	4.44377e-07	-1.44051e-10	-1.20327
70693533	chr13:70693533:C:T	4.34903e-07	-1.44051e-10	-1.22482
70693646	chr13:70693646:T:C	4.90742e-07	-1.44051e-10	-1.10402
70693647	chr13:70693647:A:T	4.84665e-07	-1.44051e-10	-1.11648
70693953	chr13:70693953:A:T	4.28233e-07	-1.44051e-10	-1.24027
70693984	chr13:70693984:ATGT:A	4.67996e-07	-1.44051e-10	-1.15148
70694198	chr13:70694198:A:G	9.29537e-07	0.568745	-1.034
70694242	chr13:70694242:C:G	4.68112e-07	-1.44051e-10	-1.15123
70694375	chr13:70694375:G:A	4.35602e-07	-1.44051e-10	-1.22321
70694488	chr13:70694488:G:A	1.86382e-06	0.548155	-0.317712
70694801	chr13:70694801:T:C	2.14488e-06	0.699141	-0.328239
70695149	chr13:70695149:G:T	5.88509e-07	-1.44051e-10	-0.922347
70695323	chr13:70695323:A:G	2.85513e-06	1.60786	-0.950927
70695420	chr13:70695420:A:C	4.34664e-07	-1.44051e-10	-1.22537
70695598	chr13:70695598:C:T	4.90622e-07	-1.44051e-10	-1.10426
70695738	chr13:70695738:G:C	4.87947e-07	-1.44051e-10	-1.10973
70696074	chr13:70696074:G:A	4.29964e-07	-1.44051e-10	-1.23624
70696150	chr13:70696150:T:C	4.30195e-07	-1.44051e-10	-1.2357
70696193	chr13:70696193:C:A	1.14284e-07	-1.68879	-0.872455
70696284	chr13:70696284:A:C	4.28852e-07	-1.44051e-10	-1.23883
70696630	chr13:70696630:AC:A	4.95439e-07	-1.44051e-10	-1.09449
70696650	chr13:70696650:G:GT	6.17122e-06	2.57869	-1.15097
70696848	chr13:70696848:CCTAA:C	1.35543e-06	-0.0880673	-2.75265e-10
70697074	chr13:70697074:G:A	1.90184e-06	0.250638	-2.75265e-10
70697949	chr13:70697949:A:G	4.99984e-07	-1.44051e-10	-1.08536
70698149	chr13:70698149:G:A	6.19216e-07	-1.44051e-10	-0.871485
70698237	chr13:70698237:C:T	3.74691e-07	-1.37384	-2.75265e-10
70698271	chr13:70698271:G:A	1.46004e-07	-1.67873	-0.637575
70698616	chr13:70698616:T:C	4.57426e-07	-1.6907	0.516381
70698715	chr13:70698715:C:T	1.74285e-07	-1.59968	-0.539569
70698749	chr13:70698749:C:T	5.89937e-07	-1.67491	0.754991
70698781	chr13:70698781:T:C	3.10575e-05	4.04399	-1.00033
70699107	chr13:70699107:G:A	4.34622e-07	-1.44051e-10	-1.22546
70699362	chr13:70699362:G:T	7.41832e-05	4.39002	-0.475669
70699364	chr13:70699364:T:C	1.1631e-07	-1.30199	-1.24169
70699475	chr13:70699475:C:T	4.79226e-07	-1.44051e-10	-1.12777
70699512	chr13:70699512:A:G	1.13982e-07	-1.32251	-1.24138
70699802	chr13:70699802:C:T	1.03974e-05	2.92443	-0.975058
70699809	chr13:70699809:C:T	1.05054e-07	-1.44452	-1.20094
70700113	chr13:70700113:G:T	7.8556e-07	-1.44051e-10	-0.633542
70700260	chr13:70700260:T:C	3.17375e-07	-1.53985	-2.75265e-10
70700281	chr13:70700281:G:A	8.02896e-07	-1.44051e-10	-0.611713
70700443	chr13:70700443:T:A	9.28363e-08	-1.6905	-1.0786
70700484	chr13:70700484:G:A	1.74109e-06	1.37187	-1.20954
70700508	chr13:70700508:T:A	7.56198e-07	-1.44051e-10	-0.671636
70700513	chr13:70700513:T:C	6.73368e-07	0.428262	-1.21591
70700797	chr13:70700797:C:T	1.62437e-07	-1.02882	-1.18083
70700845	chr13:70700845:G:T	4.34793e-07	-1.44051e-10	-1.22507
70700926	chr13:70700926:C:T	1.25865e-07	-1.29473	-1.17
70701046	chr13:70701046:A:T	1.29582e-07	-1.22884	-1.20679
70701179	chr13:70701179:A:T	1.02537e-07	-1.4306	-1.23912
70701289	chr13:70701289:A:G	1.18187e-07	-1.41765	-1.11002
70701508	chr13:70701508:C:G	6.87429e-07	-1.44051e-10	-0.766981
70701713	chr13:70701713:C:T	7.74848e-07	-1.44051e-10	-0.647272
70702128	chr13:70702128:T:C	3.07081e-06	-1.44051e-10	0.729758
70702134	chr13:70702134:G:A	3.48369e-06	-1.44051e-10	0.855909
70702218	chr13:70702218:AAGAAAG:A	1.71727e-07	-1.08328	-1.07075
70702392	chr13:70702392:A:T	1.06942e-05	2.4602	-0.482685
70702408	chr13:70702408:T:C	4.99036e-07	-1.44051e-10	-1.08726
70702836	chr13:70702836:G:A	1.44791e-06	-1.44051e-10	-0.0220605
70702897	chr13:70702897:C:A	1.43376e-07	-1.114	-1.22046
70703091	chr13:70703091:G:C	1.81844e-07	-1.02465	-1.07215
70703702	chr13:70703702:C:T	1.50721e-07	-1.04924	-1.23527
70703708	chr13:70703708:A:T	4.70585e-06	-1.44051e-10	1.15662
70704144	chr13:70704144:A:G	5.5395e-07	-1.44051e-10	-0.982865
70704261	chr13:70704261:G:A	1.44395e-06	-1.44051e-10	-0.024799
70704637	chr13:70704637:T:C	4.63524e-07	0.0080532	-1.16913
70704918	chr13:70704918:T:A	2.52713e-06	-1.44051e-10	0.5349
70705035	chr13:70705035:TA:T	1.74275e-07	-0.996814	-1.14249
70705055	chr13:70705055:A:G	8.27998e-07	-0.580928	-2.75265e-10
70705098	chr13:70705098:G:A	0.000312966	4.82901	0.524898
70705123	chr13:70705123:T:C	2.72327e-05	2.53365	0.378588
70705288	chr13:70705288:G:A	1.14126e-05	-1.44051e-10	2.04254
70705452	chr13:70705452:A:T	2.97568e-07	-1.6043	-2.75265e-10
70705670	chr13:70705670:A:G	3.26976e-07	-1.51005	-2.75265e-10
70705740	chr13:70705740:A:T	1.24771e-06	-1.44051e-10	-0.170873
70705902	chr13:70705902:G:A	5.50253e-07	-0.378061	-0.611499
70706187	chr13:70706187:G:A	3.32038e-07	-0.634317	-0.860372
70706225	chr13:70706225:C:T	3.34158e-06	-1.44051e-10	0.814261
70706251	chr13:70706251:A:G	5.75036e-06	1.19451	0.162573
70707481	chr13:70707481:T:G	5.11151e-07	-1.44051e-10	-1.06327
70707782	chr13:70707782:C:T	0.000207957	3.91883	1.02632
70707833	chr13:70707833:T:C	3.28966e-07	-1.50398	-2.75265e-10
70707950	chr13:70707950:T:C	0.00451756	7.07821	0.945329
70708129	chr13:70708129:G:A	0.0633814	8.84122	1.82352
70708265	chr13:70708265:T:C	1.36718e-07	-1.65825	-0.72377
70708424	chr13:70708424:C:T	1.45939e-07	-1.67802	-0.63873
70708630	chr13:70708630:G:T	1.67618e-07	-1.29589	-0.88236
70708679	chr13:70708679:A:G	3.44888e-05	-1.44051e-10	3.14845
70709012	chr13:70709012:T:C	6.46714e-07	-1.44051e-10	-0.828034
70709163	chr13:70709163:G:A	3.43483e-06	-1.44051e-10	0.841785
70709240	chr13:70709240:A:G	2.55237e-06	-1.44051e-10	0.544841
70709919	chr13:70709919:CAG:C	4.0744e-07	-0.725864	-0.564182
70710273	chr13:70710273:CTAAG:C	4.42458e-07	-1.44051e-10	-1.20759
70710347	chr13:70710347:T:C	1.06176e-07	-1.39303	-1.2418
70710390	chr13:70710390:TA:T	4.31381e-07	-0.674012	-0.558934
70710598	chr13:70710598:G:A	9.04387e-07	0.746285	-1.23897
70710672	chr13:70710672:G:T	5.643e-07	-0.663468	-0.300884
70710938	chr13:70710938:T:C	2.31446e-06	-1.44051e-10	0.446994
70710961	chr13:70710961:ACTT:A	2.40816e-06	-1.44051e-10	0.486678
70711022	chr13:70711022:G:GAT	4.35901e-07	-1.44051e-10	-1.22252
70711400	chr13:70711400:G:T	1.30745e-06	-1.44051e-10	-0.124105
70711534	chr13:70711534:G:C	3.55106e-07	-0.708664	-0.718857
70711585	chr13:70711585:G:T	1.79838e-07	-1.02656	-1.08132
70711806	chr13:70711806:G:A	2.90587e-06	0.221074	0.453476
70711857	chr13:70711857:A:T	3.41116e-07	-0.664993	-0.802724
70712766	chr13:70712766:T:C	1.18809e-07	-1.66902	-0.8534
70713140	chr13:70713140:T:G	4.69795e-07	-1.44051e-10	-1.14764
70713266	chr13:70713266:C:T	8.18127e-07	-0.592921	-2.75265e-10
70713650	chr13:70713650:C:T	1.51791e-06	-1.44051e-10	0.0251517
70714040	chr13:70714040:A:G	3.1022e-06	-1.44051e-10	0.739929
70714228	chr13:70714228:GA:G	3.24693e-06	0.315908	0.469617
70714276	chr13:70714276:A:T	4.27831e-07	-1.44051e-10	-1.24121
70714416	chr13:70714416:T:C	1.26743e-06	-0.155191	-2.75265e-10
70714732	chr13:70714732:T:C	5.47392e-07	-1.44051e-10	-0.994774
70714855	chr13:70714855:T:C	3.2321e-07	-1.52164	-2.75265e-10
70715705	chr13:70715705:T:C	4.37084e-07	-1.44051e-10	-1.21981
70715725	chr13:70715725:A:T	0.000642927	5.0606	1.01325
70715863	chr13:70715863:TA:T	1.74278e-07	-0.899298	-1.23999
70716084	chr13:70716084:A:G	5.43167e-07	-1.00252	-2.75265e-10
70716140	chr13:70716140:C:T	3.17939e-07	-0.966508	-0.571571
70716386	chr13:70716386:T:G	1.21261e-06	-1.44051e-10	-0.199409
70716414	chr13:70716414:T:TACC	3.5062e-07	-1.44023	-2.75265e-10
70717177	chr13:70717177:T:C	1.00556e-06	0.805623	-1.19226
70717218	chr13:70717218:G:A	1.66597e-07	-1.33297	-0.85139
70717296	chr13:70717296:A:G	7.20898e-07	-1.44051e-10	-0.719441
70717328	chr13:70717328:T:C	4.9278e-07	-1.44051e-10	-1.09988
70717358	chr13:70717358:T:C	9.92497e-07	-1.44051e-10	-0.399714
70717488	chr13:70717488:G:C	1.16727e-07	-1.67849	-0.861609
70717553	chr13:70717553:T:C	1.72336e-06	-1.44051e-10	0.152094
70717987	chr13:70717987:A:G	1.0113e-06	0.38421	-0.765159
70717995	chr13:70717995:A:G	4.91584e-07	-1.44051e-10	-1.10231
70718138	chr13:70718138:T:C	7.70229e-06	1.64731	0.00202259
70718928	chr13:70718928:T:C	2.0556e-06	1.56714	-1.23876
70718929	chr13:70718929:C:T	4.57801e-07	-1.44051e-10	-1.1735
70718987	chr13:70718987:G:A	1.33791e-06	-1.44051e-10	-0.101073
70719131	chr13:70719131:G:A	5.19002e-07	-1.44051e-10	-1.04803
70719179	chr13:70719179:C:G	1.17802e-07	-1.46202	-1.06891
70719259	chr13:70719259:C:T	4.13945e-07	-0.0375861	-1.23662
70719429	chr13:70719429:G:A	1.37388e-06	-1.44051e-10	-0.074543
70719752	chr13:70719752:A:G	5.43609e-07	-1.44051e-10	-1.00171
70719881	chr13:70719881:CT:C	9.68969e-08	-1.68273	-1.04356
70720587	chr13:70720587:C:T	3.24164e-07	-1.51869	-2.75265e-10
70720697	chr13:70720697:A:G	6.295e-07	-0.0781647	-0.776848
70720714	chr13:70720714:A:G	2.38065e-07	-0.591699	-1.23569
70721018	chr13:70721018:T:C	1.34732e-07	-1.25484	-1.14181
70721513	chr13:70721513:C:T	3.20327e-07	-0.405005	-1.12559
70721603	chr13:70721603:G:A	3.34963e-06	1.82053	-1.00387
70721821	chr13:70721821:A:C	3.09637e-06	-1.44051e-10	0.738047
70721825	chr13:70721825:G:A	4.3802e-07	-1.44051e-10	-1.21767
70721856	chr13:70721856:G:GT	9.17343e-08	-1.67872	-1.10232
70721907	chr13:70721907:C:T	4.36104e-06	1.45426	-0.373737
70721964	chr13:70721964:A:G	4.45454e-07	-1.44051e-10	-1.20084
70721969	chr13:70721969:G:A	5.08909e-07	-1.44051e-10	-1.06767
70722020	chr13:70722020:T:C	4.57757e-07	-1.44051e-10	-1.1736
70722737	chr13:70722737:A:G	8.1635e-07	0.591002	-1.1861
70722758	chr13:70722758:G:A	9.83997e-08	-1.564	-1.1469
70722831	chr13:70722831:T:C	3.58462e-06	-1.44051e-10	0.88447
70723022	chr13:70723022:C:T	7.63611e-06	1.64071	-2.75265e-10
70723081	chr13:70723081:T:G	3.20283e-07	-0.327853	-1.20288
70723109	chr13:70723109:G:A	1.48394e-07	-1.09381	-1.20626
70723416	chr13:70723416:A:G	7.2489e-06	-1.44051e-10	1.58867
70723452	chr13:70723452:A:G	1.2146e-07	-1.54234	-0.958019
70723714	chr13:70723714:G:A	5.57416e-07	-1.44051e-10	-0.976627
70723802	chr13:70723802:ATTAG:A	5.23721e-07	-0.0658505	-0.973128
70724118	chr13:70724118:A:AT	5.20833e-06	-1.44051e-10	1.25808
70724258	chr13:70724258:T:A	5.01312e-07	-1.44051e-10	-1.08271
70724411	chr13:70724411:A:G	6.86629e-07	-0.768145	-2.75265e-10
70724687	chr13:70724687:C:G	2.72908e-07	-1.6908	-2.75265e-10
70724690	chr13:70724690:A:G	2.72912e-07	-1.69079	-2.75265e-10
70724898	chr13:70724898:A:G	3.54199e-07	-1.43008	-2.75265e-10
70725219	chr13:70725219:T:C	5.47221e-07	-1.44051e-10	-0.995085
70725574	chr13:70725574:A:C	2.90382e-07	-0.711388	-0.917352
70725682	chr13:70725682:AATT:A	2.56459e-07	-0.555235	-1.19774
70725689	chr13:70725689:A:G	5.20741e-07	-1.44051e-10	-1.04469
70725693	chr13:70725693:A:T	4.66345e-07	-1.44051e-10	-1.15501
70725860	chr13:70725860:G:T	2.80017e-07	-0.476378	-1.18871
70725909	chr13:70725909:C:A	8.66903e-08	-1.68098	-1.15661
70725944	chr13:70725944:C:T	1.08242e-07	-1.4021	-1.21346
70726031	chr13:70726031:G:A	5.95741e-07	-0.910133	-2.75265e-10
70726084	chr13:70726084:A:G	1.11054e-07	-1.38158	-1.20834
70726136	chr13:70726136:T:C	1.95557e-06	0.898162	-0.619665
70726190	chr13:70726190:A:G	1.1873e-06	-0.18589	-0.0346088
70726305	chr13:70726305:A:T	5.61425e-07	0.187362	-1.15682
70726385	chr13:70726385:C:T	5.80695e-07	0.0376717	-0.973384
70726788	chr13:70726788:A:G	1.7227e-06	1.37346	-1.22175
70726885	chr13:70726885:A:G	8.41026e-08	-1.64322	-1.22468
70726927	chr13:70726927:A:G	9.59086e-06	-1.44051e-10	1.86863
70726985	chr13:70726985:C:T	4.71075e-07	-1.14492	-2.75265e-10
70727463	chr13:70727463:A:G	1.33646e-07	-1.28074	-1.12401
70727503	chr13:70727503:T:A	1.02218e-06	-1.44051e-10	-0.370249
70728374	chr13:70728374:C:G	8.50866e-07	-1.44051e-10	-0.553684
70728422	chr13:70728422:A:C	1.06024e-07	-1.57862	-1.05765
70728528	chr13:70728528:T:C	5.84789e-07	-1.44051e-10	-0.928688
70728597	chr13:70728597:A:G	5.13516e-07	-1.44051e-10	-1.05866
70728610	chr13:70728610:A:C	5.04596e-07	-1.44051e-10	-1.07618
70728804	chr13:70728804:T:G	5.66982e-07	-1.44051e-10	-0.95961
70729028	chr13:70729028:C:T	1.06221e-07	-1.60856	-1.02585
70729113	chr13:70729113:G:A	8.35989e-08	-1.63207	-1.24184
70729131	chr13:70729131:A:C	8.83189e-07	0.395139	-0.911539
70729414	chr13:70729414:CATGTTCCAAGAAGCTGAAAACATAAAGAGA:C	1.82394e-06	-1.44051e-10	0.208814
70729472	chr13:70729472:C:T	4.83765e-07	0.103822	-1.22216
70729753	chr13:70729753:G:A	2.49496e-07	-1.10363	-0.676864
70729909	chr13:70729909:C:T	5.24866e-07	-1.44051e-10	-1.0368
70729998	chr13:70729998:T:A	5.47962e-07	-1.44051e-10	-0.993733
70730171	chr13:70730171:A:G	4.91317e-07	0.0994441	-1.20229
70730330	chr13:70730330:C:T	9.51263e-07	-1.44051e-10	-0.442148
70730439	chr13:70730439:A:G	1.64894e-06	-1.44051e-10	0.107951
70730486	chr13:70730486:T:C	5.6087e-07	-1.44051e-10	-0.970449
70730496	chr13:70730496:T:C	5.56819e-07	-1.44051e-10	-0.977698
70730712	chr13:70730712:G:A	1.24447e-07	-1.28035	-1.19571
70730720	chr13:70730720:A:G	1.10069e-07	-1.35682	-1.24201
70730944	chr13:70730944:C:T	9.737e-08	-1.69086	-1.03056
70731071	chr13:70731071:C:T	1.4828e-06	0.44608	-0.444333
70731106	chr13:70731106:G:T	1.47502e-06	0.425097	-0.428608
70731325	chr13:70731325:T:C	1.47965e-07	-1.68735	-0.615614
70731468	chr13:70731468:A:G	9.05895e-08	-1.55842	-1.23519
70732021	chr13:70732021:G:A	7.31494e-07	0.45658	-1.16143
70732262	chr13:70732262:T:C	4.28243e-07	-1.44051e-10	-1.24025
70732356	chr13:70732356:G:T	6.34355e-07	-0.84733	-2.75265e-10
70732510	chr13:70732510:T:G	7.99274e-08	-1.68801	-1.23081
70732580	chr13:70732580:G:A	4.53699e-07	-1.44051e-10	-1.1825
70732947	chr13:70732947:A:G	3.08115e-07	-0.339644	-1.22982
70733246	chr13:70733246:G:A	5.78093e-07	0.0975293	-1.03773
70733364	chr13:70733364:C:T	7.20556e-07	0.51119	-1.23111
70733875	chr13:70733875:C:T	2.76183e-07	-1.67888	-2.75265e-10
70734428	chr13:70734428:A:T	4.27748e-07	-1.44051e-10	-1.24141
70734475	chr13:70734475:C:T	4.40941e-07	0.0172218	-1.22825
70734554	chr13:70734554:T:A	1.45127e-06	-1.44051e-10	-0.0197424
70734599	chr13:70734599:G:T	2.74742e-07	-1.68411	-2.75265e-10
70734786	chr13:70734786:G:A	5.02785e-07	-1.44051e-10	-1.07978
70734843	chr13:70734843:A:G	5.41246e-07	-1.44051e-10	-1.00606
70735046	chr13:70735046:A:G	7.80967e-07	0.589776	-1.22918
70735115	chr13:70735115:A:C	1.23968e-07	-1.62399	-0.855925
70735536	chr13:70735536:G:A	2.07076e-07	-1.61225	-0.354606
70735855	chr13:70735855:G:A	1.75168e-07	-1.62262	-0.511573
70735920	chr13:70735920:A:G	8.17655e-07	-1.44051e-10	-0.593499
70736102	chr13:70736102:G:A	2.74236e-07	-1.68595	-2.75265e-10
70736184	chr13:70736184:G:A	7.88756e-08	-1.69092	-1.24115
70736420	chr13:70736420:T:C	6.6182e-07	-1.44051e-10	-0.804945
70736490	chr13:70736490:T:C	6.38084e-07	-1.44051e-10	-0.841469
70736593	chr13:70736593:C:T	5.3631e-07	-1.44051e-10	-1.01523
70736875	chr13:70736875:C:T	1.41885e-06	1.01617	-1.05851
70737025	chr13:70737025:G:A	7.89972e-08	-1.69061	-1.23991
70737083	chr13:70737083:C:A	1.15158e-06	-1.44051e-10	-0.251045
70737147	chr13:70737147:C:T	1.30345e-06	1.09352	-1.22069
70737334	chr13:70737334:T:C	1.62123e-06	1.08558	-0.99458
70737473	chr13:70737473:G:A	1.20823e-06	1.00823	-1.21126
70737589	chr13:70737589:T:C	1.27978e-06	1.07594	-1.22144
70737957	chr13:70737957:A:G	1.05209e-06	-1.44051e-10	-0.341405
70738103	chr13:70738103:C:T	4.78598e-07	-1.44051e-10	-1.12908
70738156	chr13:70738156:A:T	2.96553e-06	-1.44051e-10	0.694874
70738234	chr13:70738234:T:C	1.37346e-06	1.12804	-1.20288
70738294	chr13:70738294:A:G	1.86766e-07	-1.62626	-0.443827
70739587	chr13:70739587:GTTTCT:G	1.11602e-06	-1.44051e-10	-0.282413
70739706	chr13:70739706:T:C	7.3441e-07	-1.44051e-10	-0.700871
70739856	chr13:70739856:A:T	7.77109e-07	-1.44051e-10	-0.644358
70739961	chr13:70739961:T:C	4.83523e-07	-1.44051e-10	-1.11884
70740006	chr13:70740006:T:A	1.15283e-06	-1.44051e-10	-0.249966
70740268	chr13:70740268:A:G	1.12142e-06	-1.44051e-10	-0.277585
70740368	chr13:70740368:A:G	1.22578e-06	-1.44051e-10	-0.188606
70740380	chr13:70740380:G:A	1.80263e-07	-1.63689	-0.468628
70740504	chr13:70740504:G:T	1.09042e-06	0.898266	-1.20388
70740543	chr13:70740543:G:A	2.74591e-07	-1.68466	-2.75265e-10
70740898	chr13:70740898:T:C	9.72445e-07	-1.44051e-10	-0.420125
70740941	chr13:70740941:T:C	4.34529e-07	-0.292281	-0.933394
70741103	chr13:70741103:AT:A	3.68714e-07	-0.270211	-1.1197
70741115	chr13:70741115:A:G	9.68988e-07	0.702249	-1.12593
70741179	chr13:70741179:T:A	4.06675e-07	-0.0559407	-1.23598
70741197	chr13:70741197:TAATAA:T	1.36242e-06	0.966528	-1.04945
70741388	chr13:70741388:G:A	1.2218e-07	-1.43862	-1.05582
70741936	chr13:70741936:A:C	1.41165e-07	-1.29173	-1.05827
70741947	chr13:70741947:C:T	1.04531e-07	-1.65422	-0.99623
70742499	chr13:70742499:T:C	1.76073e-07	-0.896761	-1.23228
70742563	chr13:70742563:T:C	6.80681e-07	-1.44051e-10	-0.776845
70742622	chr13:70742622:A:G	4.97381e-07	-1.44051e-10	-1.09058
70742764	chr13:70742764:C:A	8.15222e-08	-1.66524	-1.23382
70742801	chr13:70742801:T:C	3.73311e-07	-0.222856	-1.15467
70743112	chr13:70743112:A:G	4.32038e-07	-1.44051e-10	-1.23143
70743199	chr13:70743199:A:G	1.49323e-07	-1.12389	-1.16994
70743479	chr13:70743479:A:G	8.34656e-07	-1.44051e-10	-0.572918
70743519	chr13:70743519:G:A	5.76119e-07	-1.44051e-10	-0.943625
70743751	chr13:70743751:T:C	4.3173e-07	-1.44051e-10	-1.23214
70743829	chr13:70743829:G:A	2.34616e-07	-1.05981	-0.782177
70744095	chr13:70744095:T:C	1.11301e-06	-1.44051e-10	-0.285116
70744523	chr13:70744523:T:A	3.23667e-07	-1.52022	-2.75265e-10
70744626	chr13:70744626:A:C	1.4747e-07	-1.07665	-1.22966
70744880	chr13:70744880:G:A	9.38151e-08	-1.52675	-1.23186
70744991	chr13:70744991:T:C	2.8338e-07	-1.65315	-2.75265e-10
70745759	chr13:70745759:C:A	1.69406e-07	-0.964789	-1.20285
70745768	chr13:70745768:ACTCTAGGTCTCATTTCTC:A	1.60888e-07	-1.0176	-1.20164
70745832	chr13:70745832:G:C	2.94916e-06	-1.44051e-10	0.689337
70745937	chr13:70745937:G:A	1.77282e-07	-0.918274	-1.20392
70746047	chr13:70746047:T:C	2.00891e-07	-0.798307	-1.19887
70746192	chr13:70746192:A:G	3.18268e-07	-1.53704	-2.75265e-10
70746256	chr13:70746256:T:C	3.42641e-05	-1.44051e-10	3.14191
70746367	chr13:70746367:G:A	1.89371e-07	-0.999357	-1.05687
70746717	chr13:70746717:G:T	1.47075e-07	-1.09783	-1.21116
70746975	chr13:70746975:T:C	2.45322e-07	-0.831948	-0.965421
70747002	chr13:70747002:T:C	6.78124e-07	-0.780608	-2.75265e-10
70747443	chr13:70747443:C:T	1.06894e-06	-1.44051e-10	-0.325516
70747751	chr13:70747751:C:T	4.70309e-07	-1.44051e-10	-1.14655
70748162	chr13:70748162:G:A	2.36946e-07	-0.838174	-0.993934
70748193	chr13:70748193:G:A	9.57731e-07	-1.44051e-10	-0.435372
70748270	chr13:70748270:T:C	2.73025e-07	-1.69038	-2.75265e-10
70748326	chr13:70748326:A:G	1.02608e-07	-1.57198	-1.09704
70749171	chr13:70749171:T:C	1.49563e-07	-1.06128	-1.23093
70749188	chr13:70749188:A:T	3.98734e-07	-1.31164	-2.75265e-10
70749369	chr13:70749369:C:G	4.46976e-07	-1.44051e-10	-1.19743
70749910	chr13:70749910:G:A	4.47745e-07	-1.44051e-10	-1.19572
70749934	chr13:70749934:A:T	4.58582e-07	-1.44051e-10	-1.1718
70750100	chr13:70750100:T:C	1.46293e-06	-1.44051e-10	-0.0117414
70750168	chr13:70750168:T:C	9.18008e-08	-1.6766	-1.10371
70750554	chr13:70750554:C:T	1.5321e-07	-1.0637	-1.20442
70750920	chr13:70750920:T:G	8.01062e-08	-1.68944	-1.22714
70751224	chr13:70751224:A:G	3.1532e-07	-1.54635	-2.75265e-10
70751560	chr13:70751560:A:T	4.64886e-07	-1.44051e-10	-1.15815
70751737	chr13:70751737:T:C	4.7649e-07	-1.44051e-10	-1.13349
70751781	chr13:70751781:G:A	4.77369e-07	-1.44051e-10	-1.13165
70751802	chr13:70751802:T:C	3.21321e-07	-1.5275	-2.75265e-10
70752230	chr13:70752230:A:G	1.39334e-06	-1.44051e-10	-0.0604802
70752262	chr13:70752262:G:A	5.91547e-07	-1.44051e-10	-0.917198
70752353	chr13:70752353:C:T	1.86011e-07	-0.832813	-1.24132
70752496	chr13:70752496:C:T	2.01378e-07	-1.61385	-0.380904
70752536	chr13:70752536:C:A	1.11981e-07	-1.50961	-1.072
70752802	chr13:70752802:G:A	3.15097e-07	-1.54706	-2.75265e-10
70752869	chr13:70752869:G:A	1.15012e-07	-1.32585	-1.22905
70753095	chr13:70753095:A:C	1.55897e-07	-1.00889	-1.24186
70753431	chr13:70753431:T:C	2.2698e-07	-0.819491	-1.05559
70753782	chr13:70753782:G:C	2.29379e-07	-0.854955	-1.00961
70753850	chr13:70753850:C:T	5.02948e-07	-1.44051e-10	-1.07945
70754010	chr13:70754010:T:C	3.40288e-07	-1.47015	-2.75265e-10
70754042	chr13:70754042:G:A	1.49019e-07	-1.21854	-1.07732
70754204	chr13:70754204:C:T	8.74969e-08	-1.60998	-1.21835
70754270	chr13:70754270:A:G	3.88424e-07	-1.33784	-2.75265e-10
70754278	chr13:70754278:G:A	4.30671e-07	-1.44051e-10	-1.23459
70754442	chr13:70754442:T:C	1.2525e-07	-1.68307	-0.786551
70755223	chr13:70755223:G:A	2.85364e-07	-1.06812	-0.578054
70755476	chr13:70755476:C:T	5.23564e-07	-1.44051e-10	-1.03928
70755562	chr13:70755562:A:G	4.47951e-07	-1.44051e-10	-1.19525
70755734	chr13:70755734:C:T	1.10311e-07	-1.36672	-1.22991
70756680	chr13:70756680:G:T	4.46874e-07	-1.44051e-10	-1.19766
70756709	chr13:70756709:G:A	4.74375e-06	-1.44051e-10	1.16464
70756849	chr13:70756849:C:T	3.07228e-07	-1.57235	-2.75265e-10
70756995	chr13:70756995:C:A	8.33997e-08	-1.67406	-1.20224
70757310	chr13:70757310:A:G	9.79317e-07	-1.44051e-10	-0.413083
70757354	chr13:70757354:A:T	4.48494e-07	-1.44051e-10	-1.19404
70757498	chr13:70757498:C:T	1.41922e-07	-1.14593	-1.19873
70757524	chr13:70757524:A:G	4.99432e-07	-1.44051e-10	-1.08647
70757706	chr13:70757706:A:G	9.27716e-08	-1.54146	-1.22834
70757975	chr13:70757975:G:T	6.97481e-07	-1.44051e-10	-0.752463
70757994	chr13:70757994:A:G	8.4625e-08	-1.63321	-1.22849
70758002	chr13:70758002:A:G	4.60031e-07	-1.44051e-10	-1.16864
70758344	chr13:70758344:T:G	1.19462e-07	-1.34387	-1.17307
70758395	chr13:70758395:A:G	4.92727e-07	-1.44051e-10	-1.09998
70758439	chr13:70758439:A:G	4.33968e-07	-1.44051e-10	-1.22697
70758515	chr13:70758515:C:T	5.46097e-07	-1.44051e-10	-0.997142
70758543	chr13:70758543:T:C	3.12175e-07	-1.55638	-2.75265e-10
70759528	chr13:70759528:A:G	5.32031e-07	-1.02324	-2.75265e-10
70759709	chr13:70759709:T:C	3.12164e-07	-1.55641	-2.75265e-10
70759735	chr13:70759735:A:G	1.49726e-06	-1.44051e-10	0.0114545
70759913	chr13:70759913:CT:C	4.52384e-07	-1.44051e-10	-1.18541
70759984	chr13:70759984:G:A	8.13976e-07	-1.44051e-10	-0.598008
70760020	chr13:70760020:A:G	5.30223e-07	-1.44051e-10	-1.02664
70760115	chr13:70760115:T:A	1.20046e-07	-1.34762	-1.16444
70760423	chr13:70760423:G:A	1.22798e-07	-1.34962	-1.13978
70760648	chr13:70760648:A:G	3.03019e-07	-1.58614	-2.75265e-10
70760901	chr13:70760901:T:C	4.57206e-07	-1.44051e-10	-1.1748
70760986	chr13:70760986:G:T	4.27925e-07	-1.44051e-10	-1.24099
70761025	chr13:70761025:C:T	1.31736e-07	-1.32736	-1.09177
70761171	chr13:70761171:G:A	4.32218e-07	-1.44051e-10	-1.23101
70761749	chr13:70761749:T:A	5.15678e-07	-1.44051e-10	-1.05446
70761981	chr13:70761981:T:C	2.87306e-07	-1.63939	-2.75265e-10
70761984	chr13:70761984:C:T	2.84416e-07	-1.6495	-2.75265e-10
70761992	chr13:70761992:A:G	6.27334e-07	-1.44051e-10	-0.85846
70763474	chr13:70763474:T:A	1.41398e-06	-1.44051e-10	-0.0457758
70763611	chr13:70763611:T:C	5.30571e-07	-1.44051e-10	-1.02598
70763629	chr13:70763629:T:A	2.1334e-07	-1.56782	-0.369234
70763643	chr13:70763643:A:G	1.09216e-07	-1.40682	-1.19979
70763679	chr13:70763679:A:T	1.40723e-07	-1.46325	-0.889898
70763863	chr13:70763863:A:G	2.35627e-07	-1.55004	-0.287644
70764082	chr13:70764082:T:A	6.85292e-07	0.465717	-1.23581
70764131	chr13:70764131:G:A	1.39039e-07	-1.27212	-1.09306
70764250	chr13:70764250:A:C	9.07e-07	-1.44051e-10	-0.489796
70764456	chr13:70764456:A:T	1.19175e-07	-1.39734	-1.12201
70765322	chr13:70765322:C:G	1.45945e-07	-1.38907	-0.927642
70765533	chr13:70765533:G:A	1.65136e-07	-1.43729	-0.755882
70766000	chr13:70766000:C:T	3.39625e-06	-1.44051e-10	0.830489
70766186	chr13:70766186:G:A	5.45394e-07	-1.44051e-10	-0.99843
70766267	chr13:70766267:G:GT	2.46894e-07	-0.637798	-1.15318
70766465	chr13:70766465:A:C	4.36457e-07	-1.44051e-10	-1.22125
70766517	chr13:70766517:C:A	1.0763e-07	-1.3794	-1.24184
70766549	chr13:70766549:CAT:C	1.05749e-07	-1.53714	-1.10173
70766649	chr13:70766649:C:T	1.13712e-07	-1.64398	-0.922288
70766754	chr13:70766754:G:A	7.55783e-07	-0.672185	-2.75265e-10
70767228	chr13:70767228:A:G	3.19711e-07	-1.53252	-2.75265e-10
70767413	chr13:70767413:G:A	1.03877e-07	-1.41898	-1.23775
70767541	chr13:70767541:T:C	1.34016e-07	-1.52182	-0.880166
70767947	chr13:70767947:A:T	1.28988e-07	-1.6118	-0.828418
70768160	chr13:70768160:A:G	9.97777e-08	-1.58168	-1.11531
70768224	chr13:70768224:C:T	5.21999e-07	-1.44051e-10	-1.04227
70768346	chr13:70768346:A:G	4.31731e-07	-1.44051e-10	-1.23213
70768408	chr13:70768408:G:A	4.29554e-07	-1.44051e-10	-1.23719
70768865	chr13:70768865:A:AC	8.61504e-07	0.582208	-1.12347
70769211	chr13:70769211:T:G	3.72164e-07	-1.02664	-0.353961
70769270	chr13:70769270:T:A	1.46207e-07	-1.28727	-1.02765
70769313	chr13:70769313:G:A	8.17787e-08	-1.67675	-1.21918
70769805	chr13:70769805:A:G	2.43482e-07	-1.5502	-0.254697
70770195	chr13:70770195:A:T	1.03942e-07	-1.63426	-1.02185
70770804	chr13:70770804:C:T	1.3766e-07	-1.4022	-0.972948
70770966	chr13:70770966:A:ACAGATATCT	1.36536e-07	-1.40119	-0.982161
70771054	chr13:70771054:G:A	4.27552e-07	-1.44051e-10	-1.24186
70771415	chr13:70771415:C:T	1.18602e-07	-1.52331	-1.00085
70771595	chr13:70771595:G:A	9.61097e-08	-1.50275	-1.2317
70771824	chr13:70771824:C:T	7.02032e-07	-1.44051e-10	-0.745959
70771835	chr13:70771835:T:A	1.58013e-07	-1.03872	-1.19854
70772187	chr13:70772187:T:C	2.40237e-07	-0.813832	-1.00448
70772371	chr13:70772371:A:G	1.16545e-07	-1.56084	-0.980822
70772395	chr13:70772395:A:G	3.05303e-07	-1.57863	-2.75265e-10
70772991	chr13:70772991:G:A	1.93715e-07	-0.949235	-1.08432
70773009	chr13:70773009:A:G	1.61437e-07	-1.68737	-0.528452
70773049	chr13:70773049:A:G	5.07649e-07	-1.44051e-10	-1.07015
70773405	chr13:70773405:G:A	1.18343e-06	0.183103	-0.406871
70773455	chr13:70773455:T:A	3.24277e-07	-1.51834	-2.75265e-10
70773660	chr13:70773660:C:T	3.76131e-07	-1.59863	0.228624
70774099	chr13:70774099:G:A	1.1785e-06	1.00314	-1.23108
70774508	chr13:70774508:C:T	4.66184e-07	-1.44051e-10	-1.15536
70774602	chr13:70774602:T:C	3.06307e-07	-1.42089	-0.15446
70774694	chr13:70774694:C:G	1.60447e-06	-0.320337	0.400947
70774950	chr13:70774950:A:G	5.84597e-07	-1.44051e-10	-0.929017
70775045	chr13:70775045:G:A	3.02355e-07	-1.58834	-2.75265e-10
70775286	chr13:70775286:A:G	3.03115e-07	-1.58583	-2.75265e-10
70775457	chr13:70775457:A:G	3.05091e-07	-1.57933	-2.75265e-10
70775619	chr13:70775619:G:A	1.45888e-07	-1.41121	-0.905883
70775717	chr13:70775717:G:A	2.3601e-07	-1.65397	-0.182096
70775950	chr13:70775950:A:C	4.85776e-07	-1.44051e-10	-1.11419
70776693	chr13:70776693:C:A	7.86354e-07	-1.44051e-10	-0.632531
70777404	chr13:70777404:T:C	3.59527e-07	-1.41515	-2.75265e-10
70777676	chr13:70777676:A:T	1.48614e-07	-1.41562	-0.882961
70777698	chr13:70777698:G:A	8.49091e-07	0.682966	-1.23874
70777891	chr13:70777891:T:A	1.34091e-07	-1.28358	-1.11784
70777914	chr13:70777914:C:T	2.05078e-07	-1.42944	-0.547113
70777985	chr13:70777985:A:T	1.97832e-07	-1.44704	-0.565483
70778190	chr13:70778190:G:A	2.1167e-07	-1.43454	-0.510367
70778210	chr13:70778210:T:C	4.36364e-07	-1.44051e-10	-1.22146
70778460	chr13:70778460:G:A	1.12882e-07	-1.52851	-1.04509
70778497	chr13:70778497:C:T	4.27966e-07	-1.44051e-10	-1.2409
70778575	chr13:70778575:C:T	1.53983e-07	-1.40322	-0.859879
70778899	chr13:70778899:C:T	1.51609e-07	-1.42531	-0.853324
70778971	chr13:70778971:A:G	1.46245e-06	-0.332685	0.320614
70779017	chr13:70779017:T:C	1.04444e-06	0.781772	-1.13047
70779054	chr13:70779054:C:T	4.31741e-07	-1.44051e-10	-1.23211
70779195	chr13:70779195:A:G	6.3554e-07	-1.44051e-10	-0.845464
70779465	chr13:70779465:C:T	1.03893e-06	0.786293	-1.14029
70779616	chr13:70779616:G:A	1.92289e-07	-0.942588	-1.09835
70779673	chr13:70779673:A:G	5.08843e-07	-1.0678	-2.75265e-10
70779683	chr13:70779683:A:G	9.40389e-07	-1.44051e-10	-0.453645
70780077	chr13:70780077:G:A	8.08273e-07	-1.44051e-10	-0.605038
70780844	chr13:70780844:A:C	2.06136e-07	-1.38872	-0.582689
70781035	chr13:70781035:C:T	1.52341e-07	-1.40468	-0.869139
70781325	chr13:70781325:TA:T	9.2392e-07	-1.44051e-10	-0.471313
70781372	chr13:70781372:G:C	1.90181e-07	-0.960193	-1.09177
70781466	chr13:70781466:G:A	7.36587e-07	-0.697911	-2.75265e-10
70781648	chr13:70781648:A:G	3.44106e-07	-1.45899	-2.75265e-10
70781771	chr13:70781771:T:A	4.89961e-07	-1.44051e-10	-1.10561
70781834	chr13:70781834:T:C	1.0327e-06	-1.44051e-10	-0.360003
70782269	chr13:70782269:G:A	1.0699e-07	-1.56186	-1.06534
70782449	chr13:70782449:A:C	2.75098e-07	-1.68281	-2.75265e-10
70782572	chr13:70782572:C:T	4.77348e-07	-1.44051e-10	-1.13169
70783207	chr13:70783207:C:A	1.12247e-07	-1.34626	-1.23298
70783330	chr13:70783330:T:C	4.36705e-07	-1.44051e-10	-1.22068
70783361	chr13:70783361:T:C	4.36589e-07	-1.44051e-10	-1.22095
70783545	chr13:70783545:T:C	1.9219e-06	-1.44051e-10	0.261131
70784055	chr13:70784055:G:A	1.89574e-07	-1.64981	-0.405346
70784131	chr13:70784131:A:T	4.72857e-07	-1.44051e-10	-1.14115
70784214	chr13:70784214:C:A	3.91439e-07	-1.33011	-2.75265e-10
70784486	chr13:70784486:C:T	1.64936e-05	-1.44051e-10	2.41079
70784560	chr13:70784560:C:T	3.0919e-07	-1.56598	-2.75265e-10
70785074	chr13:70785074:G:T	1.33191e-07	-1.3215	-1.08666
70785191	chr13:70785191:A:T	1.94818e-07	-0.964658	-1.06321
70785202	chr13:70785202:G:A	5.67554e-07	-1.44051e-10	-0.958603
70785214	chr13:70785214:A:G	1.94011e-07	-0.989319	-1.0427
70785368	chr13:70785368:C:T	1.88482e-07	-0.990884	-1.07005
70786026	chr13:70786026:T:G	9.32902e-07	-0.379584	-0.0820536
70786089	chr13:70786089:T:G	6.35691e-07	-1.44051e-10	-0.845227
70786256	chr13:70786256:G:A	4.28003e-07	-1.44051e-10	-1.24081
70786381	chr13:70786381:C:T	2.01149e-07	-1.62794	-0.36795
70786410	chr13:70786410:T:C	1.41872e-07	-1.44499	-0.900029
70786667	chr13:70786667:G:A	1.88712e-06	-1.44051e-10	0.24287
70786690	chr13:70786690:G:T	2.01891e-07	-1.63156	-0.360653
70786711	chr13:70786711:G:A	1.04041e-07	-1.5889	-1.06626
70786864	chr13:70786864:A:G	2.00396e-07	-1.63263	-0.367019
70787048	chr13:70787048:T:G	8.28948e-07	-1.44051e-10	-0.579782
70787256	chr13:70787256:C:T	1.96005e-07	-1.63148	-0.390319
70787524	chr13:70787524:A:G	2.95e-07	-1.61296	-2.75265e-10
70787768	chr13:70787768:C:T	7.57769e-07	-1.44051e-10	-0.66956
70787926	chr13:70787926:A:G	1.09895e-07	-1.44671	-1.15371
70788097	chr13:70788097:C:A	3.23056e-07	-1.52211	-2.75265e-10
70788183	chr13:70788183:G:A	9.15051e-07	-1.44051e-10	-0.480958
70788251	chr13:70788251:G:A	8.97949e-07	-1.44051e-10	-0.499826
70788518	chr13:70788518:C:A	4.94571e-07	-1.44051e-10	-1.09625
70788540	chr13:70788540:C:CA	1.09354e-07	-1.5479	-1.05745
70788586	chr13:70788586:C:T	1.58394e-07	-1.41294	-0.821913
70788686	chr13:70788686:C:T	1.5658e-07	-1.41102	-0.835352
70788705	chr13:70788705:T:C	6.01212e-07	-1.44051e-10	-0.900991
70789229	chr13:70789229:G:A	1.81656e-07	-1.63718	-0.460642
70789299	chr13:70789299:G:T	1.29791e-06	-0.425954	0.294526
70789324	chr13:70789324:C:T	4.65829e-07	-1.44051e-10	-1.15612
70789422	chr13:70789422:A:G	1.31794e-06	-0.41987	0.30376
70789569	chr13:70789569:G:A	1.17646e-06	0.706999	-0.936672
70789787	chr13:70789787:G:C	9.8813e-07	-1.44051e-10	-0.404125
70789877	chr13:70789877:A:G	1.89306e-07	-1.61568	-0.440891
70790249	chr13:70790249:A:C	1.31585e-07	-1.29809	-1.1222
70790324	chr13:70790324:A:C	1.26247e-07	-1.33253	-1.12916
70790810	chr13:70790810:T:C	9.02077e-07	-1.44051e-10	-0.495239
70791296	chr13:70791296:T:C	2.81853e-07	-1.65855	-2.75265e-10
70791346	chr13:70791346:T:A	1.06516e-06	-0.414294	0.0852393
70791548	chr13:70791548:TATCTATC:T	4.30115e-07	-1.44051e-10	-1.23589
70791570	chr13:70791570:A:C	2.1673e-06	-1.44051e-10	0.381297
70791975	chr13:70791975:C:T	1.24923e-06	0.300728	-0.470382
70792105	chr13:70792105:A:T	4.46472e-07	-1.44051e-10	-1.19856
70792182	chr13:70792182:T:C	2.03797e-07	-0.847493	-1.13532
70792273	chr13:70792273:A:C	4.36238e-07	-1.44051e-10	-1.22175
70792370	chr13:70792370:A:G	6.3575e-07	-1.44051e-10	-0.845134
70792534	chr13:70792534:C:T	4.00766e-07	-1.30656	-2.75265e-10
70792722	chr13:70792722:G:A	1.76004e-07	-1.65615	-0.473279
70793231	chr13:70793231:T:C	1.31739e-06	-1.44051e-10	-0.116528
70793246	chr13:70793246:T:C	2.01549e-06	0.734815	-0.426135
70793772	chr13:70793772:C:T	1.71313e-07	-1.66317	-0.493283
70794283	chr13:70794283:T:G	5.93862e-07	-1.44051e-10	-0.913292
70794367	chr13:70794367:A:T	3.63344e-07	-0.922234	-0.482353
70794379	chr13:70794379:A:G	2.59039e-06	-1.44051e-10	0.559627
70794730	chr13:70794730:T:A	1.2103e-07	-1.56495	-0.93895
70794740	chr13:70794740:G:A	5.077e-07	-1.44051e-10	-1.07005
70794794	chr13:70794794:A:T	4.36348e-07	-1.44051e-10	-1.2215
70794838	chr13:70794838:T:C	3.38354e-07	-1.23261	-0.243236
70794961	chr13:70794961:A:C	8.50849e-07	-1.44051e-10	-0.553705
70795078	chr13:70795078:C:T	4.3468e-07	-1.44051e-10	-1.22533
70795398	chr13:70795398:A:G	9.32018e-08	-1.57602	-1.18916
70795440	chr13:70795440:C:T	1.58131e-07	-1.47422	-0.762298
70795634	chr13:70795634:T:C	2.35139e-06	-1.44051e-10	0.462822
70795647	chr13:70795647:C:T	1.68778e-07	-1.09229	-1.07907
70795728	chr13:70795728:C:T	3.49164e-07	-1.4444	-2.75265e-10
70796040	chr13:70796040:A:C	9.15622e-07	-1.44051e-10	-0.480335
70796090	chr13:70796090:G:A	1.43779e-07	-1.43391	-0.897749
70796118	chr13:70796118:C:T	8.77468e-07	0.0588151	-0.581713
70796399	chr13:70796399:G:A	1.12218e-06	0.701608	-0.978516
70796507	chr13:70796507:A:G	4.46273e-07	-1.44051e-10	-1.19901
70796566	chr13:70796566:G:A	1.44685e-07	-1.46555	-0.859836
70796594	chr13:70796594:G:A	1.95613e-07	-0.974252	-1.04955
70796788	chr13:70796788:G:T	2.38007e-06	-1.44051e-10	0.474948
70796791	chr13:70796791:T:C	6.0625e-07	-1.44051e-10	-0.892647
70796796	chr13:70796796:A:G	1.93329e-07	-0.988177	-1.04737
70796895	chr13:70796895:C:T	2.81385e-07	-1.66022	-2.75265e-10
70797236	chr13:70797236:G:A	7.49812e-07	-1.44051e-10	-0.680116
70798455	chr13:70798455:A:C	6.05431e-07	-1.44051e-10	-0.893998
70798654	chr13:70798654:T:C	4.65014e-07	0.0832725	-1.24114
70798677	chr13:70798677:C:A	1.3437e-07	-1.18613	-1.21321
70798723	chr13:70798723:GT:G	4.36238e-07	-1.44051e-10	-1.22175
70799081	chr13:70799081:G:A	1.11141e-06	-1.44051e-10	-0.28655
70799647	chr13:70799647:T:C	1.24233e-07	-1.32676	-1.15102
70799752	chr13:70799752:G:A	1.25321e-07	-1.45223	-1.01684
70800598	chr13:70800598:A:G	1.4278e-07	-1.31438	-1.02425
70800704	chr13:70800704:G:T	8.00976e-07	-1.44051e-10	-0.614107
70800812	chr13:70800812:A:G	1.05957e-07	-1.40669	-1.23021
70801107	chr13:70801107:A:T	1.1853e-07	-1.3206	-1.20416
70801187	chr13:70801187:T:C	2.17114e-07	-1.6816	-0.237911
70801331	chr13:70801331:A:T	3.1527e-07	-1.54651	-2.75265e-10
70801472	chr13:70801472:A:G	1.21646e-06	0.41438	-0.61062
70801486	chr13:70801486:C:T	1.27701e-06	0.392345	-0.540008
70801622	chr13:70801622:A:C	8.55892e-07	-1.44051e-10	-0.547794
70801713	chr13:70801713:A:G	5.38085e-07	-1.44051e-10	-1.01192
70802010	chr13:70802010:C:T	4.36771e-07	-1.44051e-10	-1.22053
70802190	chr13:70802190:A:G	1.31688e-07	-1.68782	-0.73169
70802252	chr13:70802252:T:C	2.96555e-07	-0.368682	-1.23902
70802451	chr13:70802451:C:T	2.86634e-06	-0.552319	1.21317
70802488	chr13:70802488:G:A	9.10927e-07	-1.44051e-10	-0.485476
70802529	chr13:70802529:A:G	4.83297e-07	-1.44051e-10	-1.11931
70802547	chr13:70802547:C:A	1.22755e-06	-0.908076	0.720912
70804009	chr13:70804009:T:G	8.93169e-08	-1.58038	-1.22737
70804010	chr13:70804010:T:G	5.0612e-07	-1.44051e-10	-1.07317
70804023	chr13:70804023:T:C	5.11276e-07	-1.44051e-10	-1.06303
70804086	chr13:70804086:CA:C	9.06918e-08	-1.55956	-1.23291
70804312	chr13:70804312:A:C	9.42036e-08	-1.53731	-1.21717
70804353	chr13:70804353:G:A	9.27399e-08	-1.67798	-1.09216
70804764	chr13:70804764:T:C	7.80178e-07	-1.44051e-10	-0.640417
70804800	chr13:70804800:G:A	4.43968e-07	-1.44051e-10	-1.20419
70804877	chr13:70804877:C:A	6.24192e-07	-1.44051e-10	-0.86348
70805405	chr13:70805405:G:GA	4.63161e-07	-1.44051e-10	-1.16186
70805787	chr13:70805787:C:G	4.37543e-07	-1.44051e-10	-1.21876
70805803	chr13:70805803:A:C	8.99272e-08	-1.57996	-1.22098
70805851	chr13:70805851:G:A	5.64112e-07	-1.44051e-10	-0.964685
70806217	chr13:70806217:C:A	8.17275e-08	-1.68668	-1.20987
70806320	chr13:70806320:A:T	6.71432e-07	-1.44051e-10	-0.790526
70806594	chr13:70806594:C:T	7.3767e-07	-1.44051e-10	-0.696442
70806795	chr13:70806795:C:T	1.17434e-07	-1.44699	-1.08707
70807060	chr13:70807060:C:A	2.46414e-07	-1.29224	-0.500685
70807221	chr13:70807221:A:T	1.1799e-07	-1.43847	-1.09087
70807361	chr13:70807361:C:T	1.17935e-07	-1.47822	-1.05159
70807394	chr13:70807394:T:C	9.26961e-08	-1.60033	-1.17029
70807499	chr13:70807499:A:G	4.27488e-07	-1.44051e-10	-1.24201
70807767	chr13:70807767:A:C	5.61486e-07	-1.44051e-10	-0.969352
70807818	chr13:70807818:TA:T	9.3792e-08	-1.54523	-1.21363
70807825	chr13:70807825:A:T	9.41705e-08	-1.55112	-1.20371
70807826	chr13:70807826:A:T	9.44116e-08	-1.55044	-1.20183
70808305	chr13:70808305:C:G	2.79425e-07	-1.66721	-2.75265e-10
70808830	chr13:70808830:A:T	1.14098e-07	-1.44406	-1.11882
70808891	chr13:70808891:C:T	1.11831e-07	-1.44742	-1.13553
70808921	chr13:70808921:C:T	1.85271e-07	-1.09163	-0.986488
70809047	chr13:70809047:C:T	4.56305e-07	-1.44051e-10	-1.17678
70809474	chr13:70809474:A:G	1.47098e-07	-1.52388	-0.784961
70809582	chr13:70809582:A:T	2.72971e-07	-1.69057	-2.75265e-10
70809920	chr13:70809920:C:T	3.58982e-06	-1.44051e-10	0.885918
70810016	chr13:70810016:A:G	1.72734e-07	-1.47323	-0.674957
70810219	chr13:70810219:G:A	2.95499e-07	-1.61127	-2.75265e-10
70810630	chr13:70810630:A:G	6.59671e-07	-1.44051e-10	-0.808197
70810659	chr13:70810659:G:A	2.73027e-07	-1.69037	-2.75265e-10
70811215	chr13:70811215:T:C	1.38449e-07	-1.45935	-0.910087
70811251	chr13:70811251:A:T	4.87054e-07	-1.44051e-10	-1.11156
70811259	chr13:70811259:C:T	1.33578e-07	-1.44838	-0.956877
70811595	chr13:70811595:A:G	2.79403e-07	-1.66728	-2.75265e-10
70812722	chr13:70812722:G:A	5.75081e-07	-0.945429	-2.75265e-10
70812932	chr13:70812932:T:A	6.66479e-07	-0.79793	-2.75265e-10
70812959	chr13:70812959:G:T	4.31052e-07	-1.44051e-10	-1.23371
70813147	chr13:70813147:G:A	5.40725e-07	-1.00703	-2.75265e-10
70813457	chr13:70813457:G:A	7.03952e-06	-1.44051e-10	1.55936
70813496	chr13:70813496:G:A	1.13871e-07	-1.54009	-1.02478
70813513	chr13:70813513:G:A	4.77027e-07	-1.44051e-10	-1.13236
70813608	chr13:70813608:A:G	4.87029e-07	-1.44051e-10	-1.11161
70813636	chr13:70813636:G:A	1.17721e-07	-1.34451	-1.1871
70813768	chr13:70813768:T:G	1.97055e-07	-0.915791	-1.10067
70814619	chr13:70814619:G:A	2.61427e-06	-1.44051e-10	0.568803
70814700	chr13:70814700:C:T	6.54831e-07	-1.44051e-10	-0.815561
70814749	chr13:70814749:G:A	4.70432e-07	-1.44051e-10	-1.14629
70815010	chr13:70815010:C:T	5.03307e-07	-1.44051e-10	-1.07874
70815485	chr13:70815485:A:C	9.14854e-08	-1.57955	-1.20421
70815559	chr13:70815559:T:C	1.21485e-07	-1.53394	-0.966206
70815582	chr13:70815582:A:G	1.22898e-07	-1.54521	-0.943369
70815808	chr13:70815808:C:T	4.72371e-07	-1.44051e-10	-1.14217
70815972	chr13:70815972:T:A	1.17694e-07	-1.61149	-0.920363
70816062	chr13:70816062:A:G	1.04328e-07	-1.69077	-0.96162
70816258	chr13:70816258:A:G	1.22313e-07	-1.59656	-0.896796
70816379	chr13:70816379:G:A	1.14588e-07	-1.60762	-0.950978
70816410	chr13:70816410:T:A	1.20278e-07	-1.60093	-0.909203
70817243	chr13:70817243:T:C	4.73261e-07	-1.44051e-10	-1.14029
70817434	chr13:70817434:T:C	4.28537e-07	-1.44051e-10	-1.23956
70817690	chr13:70817690:A:T	4.46764e-07	-1.44051e-10	-1.19791
70818032	chr13:70818032:T:C	2.84189e-07	-1.6503	-2.75265e-10
70818073	chr13:70818073:C:T	1.01559e-07	-1.64984	-1.02947
70818281	chr13:70818281:T:C	1.20066e-07	-1.59259	-0.919308
70818301	chr13:70818301:T:C	8.58363e-06	-1.44051e-10	1.75767
70818305	chr13:70818305:A:C	1.18028e-07	-1.61844	-0.910574
70818463	chr13:70818463:A:G	1.47718e-07	-1.49684	-0.80779
70818560	chr13:70818560:G:A	1.16227e-07	-1.60863	-0.935764
70818658	chr13:70818658:GT:G	1.19011e-07	-1.59933	-0.921394
70818863	chr13:70818863:T:C	9.547e-06	-1.44051e-10	1.86404
70819099	chr13:70819099:A:T	4.60863e-07	-1.44051e-10	-1.16684
70819453	chr13:70819453:A:G	5.07497e-07	-1.44051e-10	-1.07045
70819469	chr13:70819469:AG:A	8.04626e-08	-1.68194	-1.2302
70820068	chr13:70820068:C:T	8.87185e-08	-1.60861	-1.20586
70820103	chr13:70820103:G:A	9.51831e-08	-1.57499	-1.16915
70820265	chr13:70820265:A:G	7.23579e-07	-1.44051e-10	-0.71573
70820880	chr13:70820880:A:T	8.30308e-08	-1.64279	-1.23794
70821038	chr13:70821038:T:C	4.56651e-07	-1.44051e-10	-1.17602
70821223	chr13:70821223:A:G	4.56463e-07	-1.44051e-10	-1.17643
70821689	chr13:70821689:A:T	4.34118e-07	-1.44051e-10	-1.22662
70821706	chr13:70821706:A:G	4.62796e-07	-1.44051e-10	-1.16265
70822413	chr13:70822413:C:G	6.15363e-07	-1.44051e-10	-0.877726
70822505	chr13:70822505:A:G	5.25841e-07	-1.03494	-2.75265e-10
70822585	chr13:70822585:G:A	4.6824e-07	-1.44051e-10	-1.15096
70823293	chr13:70823293:G:C	4.5876e-07	-1.17141	-2.75265e-10
70823523	chr13:70823523:T:A	4.34299e-07	-1.44051e-10	-1.2262
70823609	chr13:70823609:A:G	8.48284e-08	-1.6603	-1.19901
70824164	chr13:70824164:C:T	9.2398e-08	-1.66097	-1.11287
70824183	chr13:70824183:A:G	8.4528e-08	-1.6686	-1.19425
70824326	chr13:70824326:C:T	8.95219e-08	-1.67617	-1.12928
70824538	chr13:70824538:CTT:C	3.65147e-07	-1.39964	-2.75265e-10
70824936	chr13:70824936:T:C	4.64006e-07	-1.44051e-10	-1.16004
70825112	chr13:70825112:T:A	2.85603e-07	-1.64534	-2.75265e-10
70825349	chr13:70825349:T:C	8.13596e-08	-1.6881	-1.21296
70825825	chr13:70825825:G:A	4.27575e-07	-1.44051e-10	-1.24181
70825861	chr13:70825861:T:C	6.32138e-07	-1.44051e-10	-0.85083
70826031	chr13:70826031:T:C	5.13505e-07	-1.05868	-2.75265e-10
70826064	chr13:70826064:A:G	4.5347e-07	-1.44051e-10	-1.18301
70826434	chr13:70826434:A:G	4.58253e-07	-1.44051e-10	-1.17252
70826688	chr13:70826688:T:C	8.82837e-08	-1.60556	-1.21382
70826730	chr13:70826730:TTTATATA:T	4.58965e-07	-1.44051e-10	-1.17097
70827080	chr13:70827080:A:T	7.3658e-07	-1.44051e-10	-0.69792
70827135	chr13:70827135:A:G	4.68833e-07	-1.44051e-10	-1.14969
70827511	chr13:70827511:A:G	9.63182e-08	-1.57323	-1.15905
70827545	chr13:70827545:A:G	8.87038e-08	-1.59741	-1.21722
70828098	chr13:70828098:G:A	4.41356e-07	-1.44051e-10	-1.21009
70828342	chr13:70828342:A:G	1.97568e-06	-1.44051e-10	0.288728
70828612	chr13:70828612:T:C	5.16383e-07	-1.44051e-10	-1.05309
70829320	chr13:70829320:T:C	2.32608e-07	-0.643994	-1.20659
70829407	chr13:70829407:T:C	4.39912e-07	-1.44051e-10	-1.21336
70829475	chr13:70829475:A:G	7.35127e-06	-1.44051e-10	1.60269
70829725	chr13:70829725:G:T	4.44657e-07	-1.44051e-10	-1.20264
70829788	chr13:70829788:CT:C	8.50833e-08	-1.61885	-1.23746
70830042	chr13:70830042:G:A	8.72643e-08	-1.61023	-1.22077
70830194	chr13:70830194:G:A	2.98493e-07	-1.60119	-2.75265e-10
70830301	chr13:70830301:A:G	4.66396e-07	-1.44051e-10	-1.1549
70830441	chr13:70830441:T:G	6.35774e-07	-1.44051e-10	-0.845095
70831401	chr13:70831401:T:C	4.53239e-07	-1.44051e-10	-1.18352
70831520	chr13:70831520:C:T	1.68591e-07	-1.66124	-0.511227
70831639	chr13:70831639:A:G	1.21476e-07	-1.60384	-0.896384
70831688	chr13:70831688:A:G	4.42329e-07	-1.20788	-2.75265e-10
70831950	chr13:70831950:A:T	6.32882e-07	-0.849654	-2.75265e-10
70832334	chr13:70832334:G:A	4.65366e-07	-1.44051e-10	-1.15711
70832526	chr13:70832526:T:A	5.3287e-07	-1.02166	-2.75265e-10
70832727	chr13:70832727:T:C	4.28651e-07	-1.44051e-10	-1.2393
70833057	chr13:70833057:T:G	5.30756e-07	-1.02564	-2.75265e-10
70834333	chr13:70834333:C:T	4.64362e-07	-1.44051e-10	-1.15927
70834481	chr13:70834481:C:T	1.36908e-07	-1.67834	-0.702288
70834685	chr13:70834685:G:T	2.08934e-07	-0.757427	-1.20049
70835161	chr13:70835161:T:C	4.41922e-07	-1.44051e-10	-1.2088
70835214	chr13:70835214:A:G	5.76338e-07	-1.44051e-10	-0.943244
70835546	chr13:70835546:G:A	7.57325e-07	-1.44051e-10	-0.670146
70835808	chr13:70835808:T:C	1.04037e-07	-1.64072	-1.01448
70835859	chr13:70835859:T:C	1.18193e-07	-1.68842	-0.839198
70836002	chr13:70836002:G:A	2.79663e-07	-1.66635	-2.75265e-10
70836128	chr13:70836128:T:C	5.66674e-07	-0.960154	-2.75265e-10
70836303	chr13:70836303:C:T	2.01822e-07	-1.6301	-0.36245
70836479	chr13:70836479:T:C	4.51735e-07	-1.44051e-10	-1.18684
70836668	chr13:70836668:C:G	2.31549e-07	-0.613269	-1.24188
70836770	chr13:70836770:G:C	4.27488e-07	-1.44051e-10	-1.24201
70836874	chr13:70836874:G:C	2.50902e-07	-1.68713	-0.0877442
70836973	chr13:70836973:C:G	6.14983e-07	-0.878344	-2.75265e-10
70837013	chr13:70837013:G:T	4.39066e-07	-1.44051e-10	-1.21529
70837215	chr13:70837215:T:G	4.73869e-07	-1.44051e-10	-1.13901
70837425	chr13:70837425:T:A	4.41561e-07	-1.44051e-10	-1.20962
70838203	chr13:70838203:C:T	1.02856e-07	-1.60138	-1.06523
70838323	chr13:70838323:AT:A	1.34864e-07	-1.68707	-0.708607
70838642	chr13:70838642:C:T	9.01691e-08	-1.55826	-1.23999
70838724	chr13:70838724:C:T	8.57089e-08	-1.67961	-1.16937
70840396	chr13:70840396:A:C	1.30317e-07	-1.6419	-0.788065
70840666	chr13:70840666:C:T	1.18969e-07	-1.66076	-0.860318
70840961	chr13:70840961:C:T	4.33627e-07	-1.44051e-10	-1.22775
70841238	chr13:70841238:C:T	4.34385e-07	-1.44051e-10	-1.22601
70841314	chr13:70841314:G:C	5.32583e-07	-1.44051e-10	-1.0222
70842095	chr13:70842095:C:T	8.38529e-08	-1.68543	-1.18544
70842140	chr13:70842140:G:A	6.39162e-07	-1.44051e-10	-0.83978
70842362	chr13:70842362:T:C	4.34444e-07	-1.44051e-10	-1.22587
70842379	chr13:70842379:G:A	9.91269e-08	-1.56375	-1.13979
70842415	chr13:70842415:A:C	2.72958e-07	-1.69062	-2.75265e-10
70842473	chr13:70842473:C:T	6.84842e-07	-1.44051e-10	-0.77075
70842649	chr13:70842649:G:A	6.56137e-07	-1.44051e-10	-0.81357
70843268	chr13:70843268:A:C	4.33578e-07	-1.44051e-10	-1.22787
70843725	chr13:70843725:A:T	9.30943e-08	-1.6547	-1.11163
70843789	chr13:70843789:T:C	1.24423e-07	-1.65276	-0.823492
70844053	chr13:70844053:C:T	1.70558e-06	-1.44051e-10	0.141723
70845682	chr13:70845682:T:C	5.65563e-07	-1.44051e-10	-0.962116
70845732	chr13:70845732:A:G	5.73255e-07	-1.44051e-10	-0.948608
70845974	chr13:70845974:C:T	8.94598e-08	-1.57423	-1.23192
70846013	chr13:70846013:A:C	4.65535e-07	-1.44051e-10	-1.15675
70846292	chr13:70846292:C:T	9.80551e-08	-1.65203	-1.06238
70846619	chr13:70846619:G:A	3.88577e-07	-1.33745	-2.75265e-10
70846643	chr13:70846643:C:T	3.08976e-07	-1.56667	-2.75265e-10
70847023	chr13:70847023:C:G	5.27198e-07	-1.44051e-10	-1.03236
70847193	chr13:70847193:G:A	1.20782e-07	-1.65325	-0.8527
70847888	chr13:70847888:T:C	2.56939e-07	-0.509567	-1.24153
70847993	chr13:70847993:C:T	5.28659e-07	-1.44051e-10	-1.02959
70848521	chr13:70848521:T:G	6.19287e-06	-1.44051e-10	1.43122
70848754	chr13:70848754:G:T	7.1034e-07	-1.44051e-10	-0.734195
70848858	chr13:70848858:T:A	4.49288e-07	-1.44051e-10	-1.19227
70849814	chr13:70849814:C:G	5.29797e-07	-1.44051e-10	-1.02744
70849942	chr13:70849942:A:G	2.80263e-07	-1.66421	-2.75265e-10
70849985	chr13:70849985:G:A	4.30962e-07	-1.44051e-10	-1.23392
70850138	chr13:70850138:C:G	1.07869e-06	-1.44051e-10	-0.31644
70850541	chr13:70850541:A:G	4.27492e-07	-1.44051e-10	-1.242
70850567	chr13:70850567:A:C	1.02032e-07	-1.46234	-1.21232
70851679	chr13:70851679:T:C	5.48941e-07	-1.44051e-10	-0.991948
70851875	chr13:70851875:C:A	3.00073e-07	-1.59591	-2.75265e-10
70853432	chr13:70853432:C:A	1.34779e-06	-1.44051e-10	-0.0937139
70853661	chr13:70853661:T:C	2.74358e-07	-1.68551	-2.75265e-10
70854141	chr13:70854141:C:T	4.33552e-07	-1.44051e-10	-1.22793
70854180	chr13:70854180:A:G	4.82492e-07	-1.44051e-10	-1.12097
70854698	chr13:70854698:A:G	2.7284e-07	-1.69105	-2.75265e-10
70854994	chr13:70854994:G:A	6.27039e-07	-1.44051e-10	-0.85893
70855651	chr13:70855651:C:A	7.98796e-07	-1.44051e-10	-0.616833
70855799	chr13:70855799:G:A	4.61197e-07	-1.44051e-10	-1.16611
70856249	chr13:70856249:C:G	8.80632e-07	0.619473	-1.13877
70856453	chr13:70856453:T:C	2.87017e-07	-0.596321	-1.04408
70856489	chr13:70856489:A:G	4.4544e-07	-1.44051e-10	-1.20088
70856657	chr13:70856657:T:G	2.75161e-07	-1.68258	-2.75265e-10
70857399	chr13:70857399:C:T	5.36659e-07	-1.44051e-10	-1.01458
70857581	chr13:70857581:A:G	5.36841e-07	-1.44051e-10	-1.01424
70857962	chr13:70857962:T:C	4.39982e-07	-1.44051e-10	-1.2132
70857965	chr13:70857965:G:A	6.24252e-07	-1.44051e-10	-0.863384
70858611	chr13:70858611:T:C	4.33676e-07	0.00820787	-1.23585
70859283	chr13:70859283:T:C	1.4502e-07	-1.28075	-1.04232
70859367	chr13:70859367:A:G	1.10996e-06	0.851997	-1.13986
70859670	chr13:70859670:C:T	5.57731e-07	-1.44051e-10	-0.976061
70859726	chr13:70859726:C:T	5.50569e-07	-1.44051e-10	-0.988986
70859937	chr13:70859937:G:C	4.75926e-07	-1.44051e-10	-1.13468
70860337	chr13:70860337:T:C	3.25875e-07	-1.51342	-2.75265e-10
70860964	chr13:70860964:T:C	1.46693e-06	0.979111	-0.988126
70861396	chr13:70861396:T:C	4.18727e-07	-1.26272	-2.75265e-10
70861413	chr13:70861413:C:T	6.80315e-07	-0.777383	-2.75265e-10
70861826	chr13:70861826:T:C	2.60763e-07	-1.62306	-0.11326
70861894	chr13:70861894:G:A	2.7724e-07	-1.67506	-2.75265e-10
70862190	chr13:70862190:A:T	1.1282e-06	0.923854	-1.19541
70862270	chr13:70862270:T:C	4.41408e-07	-1.44051e-10	-1.20997
70862833	chr13:70862833:T:C	6.99881e-07	-1.44051e-10	-0.749029
70862920	chr13:70862920:C:T	5.46665e-07	-1.44051e-10	-0.996102
70863253	chr13:70863253:T:C	4.40477e-07	-1.44051e-10	-1.21208
70863411	chr13:70863411:C:G	6.30518e-07	-1.44051e-10	-0.853396
70863586	chr13:70863586:T:C	4.27804e-07	-1.44051e-10	-1.24127
70863595	chr13:70863595:GAATA:G	4.95599e-07	-0.0171046	-1.07707
70865096	chr13:70865096:A:G	4.67217e-07	-1.44051e-10	-1.15315
70865342	chr13:70865342:A:G	1.47785e-06	0.976603	-0.978195
70866260	chr13:70866260:G:A	5.32259e-07	-1.44051e-10	-1.02281
70866974	chr13:70866974:A:T	4.54473e-07	-1.44051e-10	-1.1808
70867113	chr13:70867113:A:C	5.976e-07	-1.44051e-10	-0.907017
70867733	chr13:70867733:T:C	4.29364e-07	-1.44051e-10	-1.23763
70867841	chr13:70867841:T:C	1.38706e-06	1.17685	-1.24184
70868161	chr13:70868161:G:A	6.90429e-07	-0.762626	-2.75265e-10
70868242	chr13:70868242:T:A	2.97776e-07	-1.6036	-2.75265e-10
70868654	chr13:70868654:T:C	6.23711e-07	-0.864252	-2.75265e-10
70868856	chr13:70868856:A:G	3.06721e-06	0.728585	-2.75265e-10
70868922	chr13:70868922:T:C	5.98879e-07	-1.44051e-10	-0.904879
70869190	chr13:70869190:TG:T	2.07356e-06	1.20196	-0.864877
70869276	chr13:70869276:C:T	3.61315e-06	2.12371	-1.23131
70869303	chr13:70869303:G:A	6.13522e-07	-0.880722	-2.75265e-10
70870020	chr13:70870020:G:T	5.78938e-07	-1.44051e-10	-0.938743
70870451	chr13:70870451:A:C	5.97047e-07	-1.44051e-10	-0.907943
70870599	chr13:70870599:A:G	8.1593e-07	-0.59561	-2.75265e-10
70870863	chr13:70870863:G:A	2.26259e-06	1.64458	-1.22025
70870976	chr13:70870976:T:C	5.94065e-07	0.295105	-1.20805
70871016	chr13:70871016:A:G	5.41471e-07	-1.44051e-10	-1.00565
70871019	chr13:70871019:A:G	3.30877e-07	-1.49819	-2.75265e-10
70871082	chr13:70871082:A:T	2.77456e-07	-1.67427	-2.75265e-10
70871103	chr13:70871103:T:G	5.56448e-07	-1.44051e-10	-0.978365
70871190	chr13:70871190:G:C	4.36692e-07	-1.44051e-10	-1.22071
70871225	chr13:70871225:G:C	1.20822e-06	-1.44051e-10	-0.203033
70871485	chr13:70871485:G:A	2.76444e-07	-1.67793	-2.75265e-10
70872088	chr13:70872088:G:A	4.5973e-07	-1.44051e-10	-1.1693
70872197	chr13:70872197:A:G	4.02063e-07	-1.30333	-2.75265e-10
70872554	chr13:70872554:G:T	8.44999e-07	-1.44051e-10	-0.560604
70873092	chr13:70873092:G:A	2.51844e-06	0.531455	-2.75265e-10
70873329	chr13:70873329:T:C	2.89811e-07	-1.64453	0.0138219
70874005	chr13:70874005:A:G	5.56249e-07	-1.44051e-10	-0.978723
70874012	chr13:70874012:A:G	5.66301e-07	0.251421	-1.21223
70874406	chr13:70874406:CT:C	3.24928e-06	2.02331	-1.23706
70874789	chr13:70874789:G:A	5.54956e-07	-1.44051e-10	-0.981049
70875144	chr13:70875144:C:T	6.97996e-07	0.326595	-1.07832
70875773	chr13:70875773:A:G	6.63946e-07	0.275762	-1.0775
70876149	chr13:70876149:G:A	2.17701e-07	-1.3302	-0.586614
70876664	chr13:70876664:T:C	1.02375e-07	-1.54173	-1.12957
70877705	chr13:70877705:C:A	1.96118e-06	0.281361	-2.75265e-10
70878241	chr13:70878241:TTTG:T	4.44174e-07	-1.44051e-10	-1.20372
70878296	chr13:70878296:C:G	5.62998e-07	-1.44051e-10	-0.966663
70878317	chr13:70878317:G:A	5.76907e-07	-1.44051e-10	-0.942257
70878500	chr13:70878500:T:C	4.55028e-07	-0.169153	-1.01043
70879301	chr13:70879301:G:A	5.39386e-07	-1.44051e-10	-1.00951
70880048	chr13:70880048:T:G	7.80764e-07	-0.639665	-2.75265e-10
70880246	chr13:70880246:C:T	4.17776e-07	-1.26499	-2.75265e-10
70881149	chr13:70881149:A:C	5.45723e-07	-1.44051e-10	-0.997827
70881161	chr13:70881161:T:C	1.06627e-07	-1.5148	-1.11581
70881214	chr13:70881214:T:G	4.27535e-07	-1.44051e-10	-1.2419
70881336	chr13:70881336:A:T	3.74085e-07	-0.242549	-1.13291
70881786	chr13:70881786:G:A	2.11845e-07	-0.892812	-1.05127
70882100	chr13:70882100:T:A	5.16911e-07	-1.44051e-10	-1.05207
70882338	chr13:70882338:G:A	4.41991e-07	-1.44051e-10	-1.20865
70882508	chr13:70882508:T:C	5.4405e-07	-0.759978	-0.24092
70882566	chr13:70882566:A:G	5.15542e-07	-1.05472	-2.75265e-10
70882793	chr13:70882793:T:C	6.1052e-07	-1.44051e-10	-0.885628
70882907	chr13:70882907:G:A	4.27625e-07	-1.44051e-10	-1.24169
70883111	chr13:70883111:C:T	4.94713e-07	-1.44051e-10	-1.09596
70883368	chr13:70883368:G:T	4.27846e-07	-1.44051e-10	-1.24117
70883929	chr13:70883929:T:C	5.37932e-07	-1.44051e-10	-1.01221
70884901	chr13:70884901:G:A	2.58298e-07	-1.68789	-0.0579369
70885159	chr13:70885159:AAAAAAAAAAAGAAAAGAAAAG:A	4.42642e-07	-1.44051e-10	-1.20718
70885553	chr13:70885553:G:A	5.2509e-07	-0.107211	-0.929159
70885591	chr13:70885591:T:C	6.62058e-07	-1.44051e-10	-0.804586
70885931	chr13:70885931:T:A	4.27733e-07	-1.44051e-10	-1.24144
70885983	chr13:70885983:G:A	4.75685e-07	-0.197723	-0.937461
70886145	chr13:70886145:GT:G	5.41068e-07	-1.44051e-10	-1.00639
70886489	chr13:70886489:T:A	4.03189e-07	-0.242323	-1.05821
70886823	chr13:70886823:C:T	3.6084e-07	-0.366374	-1.04513
70887221	chr13:70887221:A:C	6.46637e-07	-1.44051e-10	-0.828153
70887822	chr13:70887822:G:A	3.39063e-07	-0.867875	-0.605877
70887838	chr13:70887838:G:A	4.29107e-07	-1.44051e-10	-1.23823
70889031	chr13:70889031:T:A	5.10417e-07	-1.44051e-10	-1.06471
70889416	chr13:70889416:G:A	4.75269e-07	-1.44051e-10	-1.13606
70889589	chr13:70889589:T:G	5.10924e-07	-1.44051e-10	-1.06372
70890121	chr13:70890121:T:A	4.30338e-07	-1.44051e-10	-1.23537
70891225	chr13:70891225:C:T	4.80423e-07	-1.44051e-10	-1.12527
70891560	chr13:70891560:G:A	4.52739e-07	-1.44051e-10	-1.18462
70891688	chr13:70891688:G:T	1.00348e-07	-1.59616	-1.09514
70892216	chr13:70892216:T:G	5.82319e-07	-1.44051e-10	-0.932921
70892230	chr13:70892230:T:A	4.27488e-07	-1.44051e-10	-1.24201
70893368	chr13:70893368:T:C	2.77819e-07	-1.67297	-2.75265e-10
70893940	chr13:70893940:A:C	5.45677e-07	-1.44051e-10	-0.997912
70894022	chr13:70894022:T:A	5.70202e-07	-0.471798	-0.48215
70894175	chr13:70894175:T:C	4.28806e-07	-1.44051e-10	-1.23893
70894243	chr13:70894243:A:T	1.56444e-07	-1.01721	-1.23003
70895096	chr13:70895096:G:A	4.27756e-07	-1.44051e-10	-1.24139
70895791	chr13:70895791:T:C	5.01545e-07	-1.44051e-10	-1.08225
70895857	chr13:70895857:G:A	5.63512e-07	-1.44051e-10	-0.965751
70895945	chr13:70895945:T:C	7.87864e-07	0.236226	-0.86684
70896378	chr13:70896378:A:G	4.29307e-07	-1.44051e-10	-1.23777
70896462	chr13:70896462:A:T	4.29399e-07	-1.44051e-10	-1.23755
70897416	chr13:70897416:G:A	2.94395e-07	-1.61502	-2.75265e-10
70897480	chr13:70897480:A:G	4.28886e-07	-1.44051e-10	-1.23875
70897526	chr13:70897526:C:T	4.7714e-07	-0.00802352	-1.12411
70898063	chr13:70898063:A:G	1.53472e-07	-1.33435	-0.932076
70898274	chr13:70898274:G:T	9.3084e-07	-1.44051e-10	-0.463852
70898295	chr13:70898295:C:A	5.83475e-07	-1.44051e-10	-0.930936
70898549	chr13:70898549:T:C	5.02937e-07	-1.44051e-10	-1.07947
70898821	chr13:70898821:A:G	1.50811e-07	-1.34634	-0.937572
70899271	chr13:70899271:C:A	4.35778e-07	-1.44051e-10	-1.22281
70899283	chr13:70899283:A:G	1.69005e-07	-1.22442	-0.945591
70899327	chr13:70899327:A:T	5.7986e-07	-0.516075	-0.421077
70899466	chr13:70899466:T:C	5.18259e-07	-1.44051e-10	-1.04946
70899828	chr13:70899828:C:T	4.37343e-07	-1.44051e-10	-1.21922
70899862	chr13:70899862:G:A	4.27595e-07	-1.44051e-10	-1.24176
70900089	chr13:70900089:A:T	4.34643e-07	-1.44051e-10	-1.22541
70900199	chr13:70900199:T:C	6.16254e-07	-0.444988	-0.431291
70900470	chr13:70900470:G:A	5.73356e-07	-1.44051e-10	-0.948432
70900644	chr13:70900644:TA:T	5.45946e-07	-1.44051e-10	-0.997418
70901017	chr13:70901017:A:G	5.21382e-07	-1.44051e-10	-1.04346
70901254	chr13:70901254:A:T	5.94569e-07	-1.44051e-10	-0.912101
70901283	chr13:70901283:A:G	4.27946e-07	-1.44051e-10	-1.24094
70901603	chr13:70901603:AT:A	5.21137e-07	-0.0506979	-0.993227
70901696	chr13:70901696:A:G	5.89554e-07	-1.44051e-10	-0.920573
70902338	chr13:70902338:G:A	5.8462e-07	-1.44051e-10	-0.928977
70902355	chr13:70902355:G:A	4.78525e-07	-1.44051e-10	-1.12923
70902942	chr13:70902942:A:T	5.7361e-07	-0.572692	-0.375297
70903001	chr13:70903001:C:T	4.45694e-07	-1.44051e-10	-1.20031
70903793	chr13:70903793:A:T	8.81701e-07	0.353488	-0.871573
70904238	chr13:70904238:C:T	3.58702e-07	-0.495854	-0.921592
70904844	chr13:70904844:A:G	4.51573e-07	-1.44051e-10	-1.1872
70904997	chr13:70904997:T:A	5.34429e-07	-1.44051e-10	-1.01874
70905860	chr13:70905860:A:G	4.28663e-07	-1.44051e-10	-1.23927
70905989	chr13:70905989:C:T	4.51689e-07	-1.44051e-10	-1.18694
70906839	chr13:70906839:A:T	4.39311e-07	-1.44051e-10	-1.21473
70907458	chr13:70907458:C:T	5.43237e-07	-1.44051e-10	-1.00239
70908315	chr13:70908315:G:A	5.33991e-07	-1.44051e-10	-1.01956
70908661	chr13:70908661:A:G	4.27739e-07	-1.44051e-10	-1.24142
70908981	chr13:70908981:C:G	5.88289e-07	-1.44051e-10	-0.922721
70909736	chr13:70909736:C:G	4.43696e-07	-1.44051e-10	-1.2048
70909762	chr13:70909762:A:G	5.12489e-07	-0.60639	-0.45427
70909790	chr13:70909790:G:C	1.16295e-07	-1.44867	-1.09514
70910083	chr13:70910083:T:C	4.4495e-07	-1.44051e-10	-1.20198
70910219	chr13:70910219:T:C	1.52002e-07	-1.28365	-0.992399
70910396	chr13:70910396:G:C	4.15755e-07	-0.236234	-1.03361
70911182	chr13:70911182:A:G	2.54009e-06	0.540016	-2.75265e-10
70911346	chr13:70911346:T:C	8.08569e-07	-1.44051e-10	-0.604673
70911463	chr13:70911463:G:A	1.11533e-07	-1.50394	-1.08168
70911585	chr13:70911585:A:G	9.60639e-07	-1.44051e-10	-0.43234
70911718	chr13:70911718:A:G	1.22838e-07	-1.47848	-1.01059
70912058	chr13:70912058:A:C	6.83344e-07	-1.44051e-10	-0.772941
70912133	chr13:70912133:T:C	4.83317e-07	-1.44051e-10	-1.11927
70912185	chr13:70912185:A:C	7.53307e-07	-1.44051e-10	-0.675465
70912874	chr13:70912874:C:T	1.63521e-06	0.0995904	-2.75265e-10
70912941	chr13:70912941:C:T	4.04264e-07	-1.68895	0.391079
70913081	chr13:70913081:T:C	8.73908e-07	-1.44051e-10	-0.526963
70913210	chr13:70913210:G:T	2.60957e-07	-0.62482	-1.11076
70913510	chr13:70913510:T:C	2.03133e-07	-0.985275	-1.0008
70913545	chr13:70913545:A:G	4.38191e-07	-1.44051e-10	-1.21728
70913594	chr13:70913594:G:T	8.3144e-06	0.864	0.861805
70913605	chr13:70913605:C:G	5.31062e-07	-1.44051e-10	-1.02506
70913970	chr13:70913970:C:T	5.15462e-07	-1.44051e-10	-1.05488
70914749	chr13:70914749:G:A	7.41102e-07	-1.44051e-10	-0.691801
70914907	chr13:70914907:G:A	4.5053e-07	-1.44051e-10	-1.18951
70914922	chr13:70914922:T:A	1.69155e-07	-1.35804	-0.81109
70915082	chr13:70915082:T:C	4.29438e-07	-1.44051e-10	-1.23746
70915127	chr13:70915127:G:A	5.94459e-07	-1.44051e-10	-0.912287
70915198	chr13:70915198:G:C	4.3511e-07	-1.44051e-10	-1.22434
70915311	chr13:70915311:T:C	7.52022e-07	-1.44051e-10	-0.677173
70916265	chr13:70916265:A:G	7.47511e-07	-1.44051e-10	-0.683189
70916768	chr13:70916768:T:C	4.91969e-07	-0.222703	-0.87882
70916849	chr13:70916849:C:CTAA	2.76571e-07	-1.67747	-2.75265e-10
70917365	chr13:70917365:C:G	5.42071e-06	-1.44051e-10	1.29804
70917537	chr13:70917537:C:A	5.34348e-07	-1.44051e-10	-1.01889
70917669	chr13:70917669:T:C	7.85803e-07	-1.44051e-10	-0.633233
70917857	chr13:70917857:A:G	7.43959e-07	-1.44051e-10	-0.687953
70917899	chr13:70917899:C:T	1.0654e-06	-0.533886	0.205054
70917938	chr13:70917938:G:T	4.40867e-07	-1.44051e-10	-1.2112
70918194	chr13:70918194:C:T	1.32635e-07	-1.45123	-0.961107
70918507	chr13:70918507:G:A	7.35309e-07	0.185629	-0.885277
70918616	chr13:70918616:G:T	5.14471e-07	-1.44051e-10	-1.0568
70918696	chr13:70918696:A:G	2.78904e-07	-1.66907	-2.75265e-10
70919017	chr13:70919017:T:C	6.76471e-07	0.458845	-1.24189
70919349	chr13:70919349:G:A	1.78345e-06	0.186365	-2.75265e-10
70919396	chr13:70919396:T:C	1.4543e-05	-1.44051e-10	2.28493
70919642	chr13:70919642:A:G	1.21231e-06	-0.532199	0.33254
70920037	chr13:70920037:C:T	1.75964e-07	-1.36238	-0.767272
70920087	chr13:70920087:C:G	5.02037e-07	-1.44051e-10	-1.08126
70920334	chr13:70920334:G:C	1.45798e-05	-1.44051e-10	2.28746
70920407	chr13:70920407:C:T	5.67717e-07	0.282866	-1.24118
70920698	chr13:70920698:AT:A	1.43907e-07	-1.13982	-1.19095
70921240	chr13:70921240:A:T	9.27175e-07	-1.44051e-10	-0.467797
70921437	chr13:70921437:A:G	5.76782e-07	-1.44051e-10	-0.942474
70922016	chr13:70922016:C:A	2.75749e-07	-1.68045	-2.75265e-10
70922077	chr13:70922077:T:C	3.70963e-07	-0.166481	-1.21736
70922285	chr13:70922285:T:C	1.508e-07	-1.05002	-1.23396
70922321	chr13:70922321:A:T	1.0957e-06	-0.684135	0.383343
70922335	chr13:70922335:C:T	5.97123e-07	-1.44051e-10	-0.907815
70922582	chr13:70922582:AT:A	6.0695e-07	-1.44051e-10	-0.891492
70922876	chr13:70922876:T:G	1.45009e-07	-1.43166	-0.891487
70922881	chr13:70922881:G:A	5.73369e-07	-0.948409	-2.75265e-10
70923020	chr13:70923020:G:A	6.39213e-07	-1.44051e-10	-0.839701
70923151	chr13:70923151:G:A	5.87649e-07	-1.44051e-10	-0.923809
70923293	chr13:70923293:T:C	8.84533e-07	-1.44051e-10	-0.514879
70923402	chr13:70923402:T:A	5.75659e-07	-1.44051e-10	-0.944423
70924120	chr13:70924120:G:A	1.3845e-07	-1.32036	-1.04906
70924206	chr13:70924206:C:T	5.78071e-07	-0.106342	-0.8339
70924207	chr13:70924207:G:A	2.91652e-07	-1.62438	-2.75265e-10
70924211	chr13:70924211:G:T	8.64098e-07	0.69437	-1.23262
70924228	chr13:70924228:G:C	5.83001e-07	-0.0770865	-0.854664
70924370	chr13:70924370:G:A	2.6602e-06	0.586219	-2.75265e-10
70924532	chr13:70924532:A:C	1.52466e-07	-1.20049	-1.07251
70924595	chr13:70924595:G:A	6.06126e-07	-0.892851	-2.75265e-10
70924643	chr13:70924643:G:A	4.50268e-07	-1.44051e-10	-1.1901
70924648	chr13:70924648:T:C	1.09491e-07	-1.3679	-1.2362
70924698	chr13:70924698:A:C	1.53827e-07	-1.21121	-1.0529
70924713	chr13:70924713:G:A	7.7654e-07	-0.64509	-2.75265e-10
70924752	chr13:70924752:T:A	4.34695e-07	-1.44051e-10	-1.22529
70924762	chr13:70924762:A:G	1.6902e-07	-1.13832	-1.0316
70925087	chr13:70925087:G:T	4.87218e-07	-1.44051e-10	-1.11123
70925239	chr13:70925239:G:A	1.95184e-07	-1.07838	-0.947617
70925930	chr13:70925930:G:A	1.62484e-07	-1.03042	-1.17893
70926040	chr13:70926040:G:A	5.59044e-07	-1.48605	0.512335
70926322	chr13:70926322:A:T	2.11338e-07	-0.977866	-0.968612
70926578	chr13:70926578:T:C	4.44779e-07	-1.44051e-10	-1.20236
70926843	chr13:70926843:G:A	4.53496e-07	-0.670273	-0.512678
70926847	chr13:70926847:C:T	5.28864e-07	-1.50353	0.474324
70927276	chr13:70927276:C:T	3.32403e-07	-0.278604	-1.21499
70927448	chr13:70927448:T:A	1.11154e-05	-1.44051e-10	2.01615
70927482	chr13:70927482:T:TC	5.50341e-07	-1.49059	0.501186
70927487	chr13:70927487:A:T	1.81579e-07	-1.07739	-1.02086
70927494	chr13:70927494:A:G	5.27826e-07	-1.44051e-10	-1.03117
70927526	chr13:70927526:A:T	5.41259e-07	-1.44051e-10	-1.00604
70927664	chr13:70927664:A:G	1.34045e-05	-1.44051e-10	2.2034
70927729	chr13:70927729:G:A	1.81397e-07	-0.884111	-1.21514
70927730	chr13:70927730:G:C	3.34082e-07	-0.763859	-0.724691
70927783	chr13:70927783:C:T	3.37138e-07	-1.47945	-2.75265e-10
70927791	chr13:70927791:T:G	5.47148e-07	-1.50474	0.509524
70927872	chr13:70927872:T:C	4.88864e-07	-1.44051e-10	-1.10785
70927937	chr13:70927937:T:C	2.00014e-07	-1.01891	-0.98264
70928107	chr13:70928107:A:G	4.79241e-07	-1.44051e-10	-1.12774
70928226	chr13:70928226:A:G	2.03928e-07	-1.0368	-0.945367
70928290	chr13:70928290:G:C	2.78039e-07	-1.67218	-2.75265e-10
70928295	chr13:70928295:T:C	1.26862e-05	-1.44051e-10	2.14833
70928339	chr13:70928339:C:T	6.16021e-07	-1.44051e-10	-0.876658
70928433	chr13:70928433:A:G	6.03356e-07	-1.50594	0.608513
70928468	chr13:70928468:T:C	1.70381e-07	-0.99931	-1.16259
70928499	chr13:70928499:G:A	1.96594e-07	-1.03692	-0.981877
70928575	chr13:70928575:G:A	4.40146e-07	-1.44051e-10	-1.21283
70928877	chr13:70928877:G:T	5.02333e-07	-1.44051e-10	-1.08067
70929051	chr13:70929051:C:T	9.62082e-07	-1.44051e-10	-0.430839
70929216	chr13:70929216:G:T	1.26298e-05	-1.44051e-10	2.14387
70929302	chr13:70929302:T:C	3.41422e-07	-0.75875	-0.70807
70929501	chr13:70929501:T:C	5.13163e-07	-1.44051e-10	-1.05934
70929507	chr13:70929507:C:G	2.9321e-06	0.683537	-2.75265e-10
70929906	chr13:70929906:G:A	2.95401e-06	0.690979	-2.75265e-10
70929978	chr13:70929978:C:G	4.99516e-07	-1.44051e-10	-1.0863
70930119	chr13:70930119:G:T	6.26701e-07	-1.44051e-10	-0.85947
70930177	chr13:70930177:A:T	2.08276e-07	-1.06599	-0.895083
70930308	chr13:70930308:A:G	5.37095e-07	-1.50533	0.491564
70930317	chr13:70930317:T:C	3.27522e-07	-0.356802	-1.15158
70930642	chr13:70930642:T:C	2.05324e-07	-1.02347	-0.951885
70931168	chr13:70931168:T:C	1.12461e-07	-1.49717	-1.08016
70931441	chr13:70931441:A:G	3.08784e-07	-0.395299	-1.172
70931699	chr13:70931699:C:T	2.62972e-06	0.574695	-2.75265e-10
70931860	chr13:70931860:A:T	4.6246e-07	-1.44051e-10	-1.16338
70931919	chr13:70931919:A:G	6.86244e-07	-0.768705	-2.75265e-10
70931929	chr13:70931929:T:C	4.42895e-07	-1.44051e-10	-1.20661
70932106	chr13:70932106:G:A	1.91927e-07	-1.02065	-1.02218
70932130	chr13:70932130:T:C	1.99047e-07	-1.04594	-0.960461
70932145	chr13:70932145:T:A	3.22913e-07	-0.402811	-1.11974
70932196	chr13:70932196:A:G	2.06867e-07	-1.01626	-0.951605
70932229	chr13:70932229:A:G	4.68731e-07	-1.44051e-10	-1.14991
70932402	chr13:70932402:A:G	2.61581e-06	0.569391	-2.75265e-10
70933204	chr13:70933204:A:G	5.37395e-07	-1.44051e-10	-1.01321
70933226	chr13:70933226:T:C	4.7901e-07	-1.44051e-10	-1.12822
70933382	chr13:70933382:T:C	4.43171e-07	-1.44051e-10	-1.20598
70933549	chr13:70933549:A:T	2.37524e-07	-0.598534	-1.23114
70933629	chr13:70933629:T:A	4.20365e-07	-1.25882	-2.75265e-10
70933673	chr13:70933673:C:T	4.6632e-07	-1.44051e-10	-1.15507
70933988	chr13:70933988:G:T	4.27487e-07	-1.44051e-10	-1.24201
70933996	chr13:70933996:T:C	4.48116e-07	-1.19489	-2.75265e-10
70934304	chr13:70934304:A:G	3.1284e-07	-0.315842	-1.2384
70934632	chr13:70934632:G:C	1.90073e-07	-1.0501	-1.00243
70934728	chr13:70934728:T:C	2.53206e-06	0.536852	-2.75265e-10
70934739	chr13:70934739:G:A	5.41113e-07	-1.44051e-10	-1.00631
70934895	chr13:70934895:C:T	2.53759e-06	0.539032	-2.75265e-10
70935269	chr13:70935269:G:T	1.77621e-07	-0.959437	-1.16085
70935424	chr13:70935424:G:A	1.76927e-07	-0.967605	-1.15659
70935447	chr13:70935447:G:A	5.06998e-07	-1.44051e-10	-1.07143
70935535	chr13:70935535:A:T	2.75409e-07	-1.68168	-2.75265e-10
70936027	chr13:70936027:A:T	1.75773e-07	-0.956942	-1.1738
70936141	chr13:70936141:C:A	4.91652e-07	-1.44051e-10	-1.10217
70936159	chr13:70936159:G:A	5.03194e-07	-1.44051e-10	-1.07896
70936292	chr13:70936292:T:C	5.84921e-07	-1.44051e-10	-0.928462
70936326	chr13:70936326:A:T	6.18605e-07	-1.44051e-10	-0.872471
70936330	chr13:70936330:T:C	3.45001e-07	-0.363855	-1.09254
70936833	chr13:70936833:C:A	1.60946e-06	-1.44051e-10	0.0837163
70936945	chr13:70936945:T:C	4.18406e-07	-1.16433	-0.0991591
70937065	chr13:70937065:C:A	4.3197e-07	-1.44051e-10	-1.23158
70937096	chr13:70937096:T:G	2.76133e-06	0.623528	-2.75265e-10
70937183	chr13:70937183:A:G	3.76732e-06	-1.44051e-10	0.934181
70937415	chr13:70937415:T:C	3.14528e-07	-1.54886	-2.75265e-10
70937448	chr13:70937448:A:G	1.48863e-07	-1.07196	-1.22495
70937865	chr13:70937865:G:A	1.70945e-07	-0.924986	-1.23361
70937873	chr13:70937873:G:A	1.55525e-06	0.0494506	-2.75265e-10
70938003	chr13:70938003:G:A	2.76304e-07	-0.514698	-1.16374
70938004	chr13:70938004:T:G	2.65464e-07	-0.558096	-1.16036
70938403	chr13:70938403:T:A	1.73483e-07	-0.915098	-1.22876
70938613	chr13:70938613:A:T	6.92428e-07	-0.759735	-2.75265e-10
70938867	chr13:70938867:AAG:A	4.29758e-07	-1.44051e-10	-1.23672
70939114	chr13:70939114:G:A	2.5792e-07	-0.562208	-1.18508
70939183	chr13:70939183:T:G	1.90383e-07	-0.853493	-1.19741
70939292	chr13:70939292:T:C	1.5191e-07	-1.04802	-1.22863
70939357	chr13:70939357:C:T	1.35762e-07	-1.15859	-1.23044
70939360	chr13:70939360:C:T	2.07112e-06	-1.44051e-10	0.335908
70939584	chr13:70939584:G:A	2.86352e-07	-1.64272	-2.75265e-10
70940268	chr13:70940268:C:T	4.46021e-07	-1.44051e-10	-1.19957
70940327	chr13:70940327:C:T	1.65869e-07	-1.11901	-1.06973
70940376	chr13:70940376:A:T	2.13007e-07	-0.744524	-1.19409
70940558	chr13:70940558:A:C	9.5026e-07	-1.24149	0.798289
70940816	chr13:70940816:C:T	4.27608e-07	-1.44051e-10	-1.24173
70940894	chr13:70940894:G:A	2.82492e-07	-1.65629	-2.75265e-10
70940917	chr13:70940917:T:C	2.11599e-07	-0.743664	-1.20158
70940943	chr13:70940943:C:T	2.83011e-07	-1.65445	-2.75265e-10
70941056	chr13:70941056:G:C	3.39858e-07	-1.17043	-0.300978
70941077	chr13:70941077:C:T	4.45692e-07	-1.44051e-10	-1.20031
70941099	chr13:70941099:T:C	4.7584e-07	-1.44051e-10	-1.13486
70941243	chr13:70941243:C:A	1.58043e-06	0.065516	-2.75265e-10
70941329	chr13:70941329:G:A	4.65677e-07	-1.44051e-10	-1.15645
70941597	chr13:70941597:C:T	2.54273e-07	-0.750199	-1.01133
70942070	chr13:70942070:C:G	6.8674e-07	-1.44051e-10	-0.767983
70942295	chr13:70942295:G:C	3.87481e-07	-1.34027	-2.75265e-10
70942523	chr13:70942523:CA:C	2.19189e-07	-0.692459	-1.21755
70942721	chr13:70942721:C:T	1.54128e-06	-1.44051e-10	0.0404271
70943043	chr13:70943043:G:A	2.1894e-07	-0.697549	-1.21359
70943110	chr13:70943110:G:A	9.0367e-08	-1.65896	-1.1371
70943269	chr13:70943269:A:G	2.34104e-07	-0.608061	-1.23611
70943291	chr13:70943291:C:T	1.68906e-06	-1.44051e-10	0.13199
70943300	chr13:70943300:T:TG	1.76097e-07	-1.05324	-1.07566
70943509	chr13:70943509:C:T	1.20708e-07	-1.4038	-1.10276
70943942	chr13:70943942:C:T	1.146e-07	-1.46552	-1.09298
70944172	chr13:70944172:G:A	5.53052e-07	-0.984486	-2.75265e-10
70945837	chr13:70945837:G:A	2.73935e-07	-1.68705	-2.75265e-10
70946109	chr13:70946109:G:T	9.74061e-08	-1.49495	-1.2261
70946921	chr13:70946921:A:C	3.04313e-07	-0.345952	-1.23593
70947369	chr13:70947369:C:T	7.17915e-07	-1.13496	0.411371
70947776	chr13:70947776:A:G	4.27495e-07	-1.44051e-10	-1.242
70947976	chr13:70947976:A:G	8.21172e-07	-1.44051e-10	-0.589206
70948272	chr13:70948272:A:C	4.28682e-07	-1.44051e-10	-1.23922
70948274	chr13:70948274:T:A	4.2762e-07	-1.44051e-10	-1.2417
70948713	chr13:70948713:T:C	9.42976e-07	0.368499	-0.819396
70948922	chr13:70948922:A:C	1.33779e-07	-1.47179	-0.931963
70949402	chr13:70949402:T:C	4.04947e-07	-1.29618	-2.75265e-10
70949556	chr13:70949556:A:T	4.27498e-07	-1.44051e-10	-1.24199
70949923	chr13:70949923:T:G	1.92679e-06	0.263673	-2.75265e-10
70950090	chr13:70950090:T:C	2.31434e-06	-1.44051e-10	0.446939
70950307	chr13:70950307:C:A	6.46058e-07	-1.44051e-10	-0.829049
70950439	chr13:70950439:G:T	5.63432e-07	0.082726	-1.04862
70950922	chr13:70950922:A:C	1.94701e-07	-0.84597	-1.1825
70951157	chr13:70951157:G:A	9.28546e-07	-1.18875	0.722433
70951538	chr13:70951538:G:A	8.2354e-08	-1.65775	-1.23116
70951682	chr13:70951682:C:G	2.68023e-06	-1.44051e-10	0.59372
70951988	chr13:70951988:T:G	5.16992e-07	-1.44051e-10	-1.05191
70952602	chr13:70952602:C:G	4.8683e-07	-1.44051e-10	-1.11202
70952604	chr13:70952604:A:T	5.44469e-07	-1.44051e-10	-1.00013
70952648	chr13:70952648:T:C	4.97824e-07	-1.44051e-10	-1.08969
70952804	chr13:70952804:T:C	2.06641e-07	-1.05313	-0.915827
70953118	chr13:70953118:G:A	2.72659e-07	-1.2954	-0.396315
70953274	chr13:70953274:A:G	5.02044e-07	-1.44051e-10	-1.08125
70953490	chr13:70953490:G:T	2.07045e-07	-1.60088	-0.366121
70953571	chr13:70953571:T:C	9.05467e-07	-1.44051e-10	-0.491488
70953800	chr13:70953800:T:A	3.05564e-07	-1.57779	1.39972e-05
70954007	chr13:70954007:T:C	8.93962e-07	-1.56499	1.06072
70954076	chr13:70954076:G:T	1.04206e-06	-1.60049	1.24951
70954089	chr13:70954089:CAGCTACTT:C	9.75745e-07	-1.58999	1.17325
70954272	chr13:70954272:T:C	4.74227e-07	-1.44051e-10	-1.13825
70954274	chr13:70954274:T:C	3.26946e-07	-1.51014	-2.75265e-10
70954334	chr13:70954334:G:A	9.90255e-07	-1.56775	1.16577
70954348	chr13:70954348:C:T	9.99892e-07	-1.57441	1.18212
70954543	chr13:70954543:A:G	8.4108e-07	-1.44051e-10	-0.565252
70954811	chr13:70954811:A:G	9.72325e-07	-1.44051e-10	-0.420248
70954961	chr13:70954961:C:T	9.7525e-07	-1.56891	1.15167
70955050	chr13:70955050:A:T	9.79249e-07	-1.56238	1.14922
70955080	chr13:70955080:G:A	9.59115e-07	-1.56727	1.13334
70955231	chr13:70955231:A:G	6.97936e-07	-1.44051e-10	-0.751811
70955443	chr13:70955443:T:C	7.11019e-07	-1.44051e-10	-0.733239
70955450	chr13:70955450:A:C	8.43548e-07	-1.44051e-10	-0.562321
70955693	chr13:70955693:C:A	9.97607e-07	-1.55861	1.16403
70955762	chr13:70955762:C:A	9.5352e-07	-1.546	1.10622
70955766	chr13:70955766:A:G	5.76666e-07	-1.44051e-10	-0.942676
70955956	chr13:70955956:A:C	9.84227e-07	-1.56077	1.15269
70955960	chr13:70955960:G:A	9.85237e-07	-1.55911	1.15205
70956112	chr13:70956112:G:A	9.0025e-07	-1.57536	1.07809
70956239	chr13:70956239:C:T	8.09114e-08	-1.69083	-1.21575
70956278	chr13:70956278:G:A	8.68581e-07	-1.44051e-10	-0.533078
70956516	chr13:70956516:T:C	9.72398e-07	-1.44051e-10	-0.420173
70956683	chr13:70956683:C:CAT	4.47865e-07	-1.59059	0.395138
70956734	chr13:70956734:G:T	4.58553e-07	-1.44051e-10	-1.17186
70956839	chr13:70956839:T:C	4.52965e-07	-1.57904	0.394916
70956922	chr13:70956922:A:G	7.1949e-07	-1.44051e-10	-0.721396
70957281	chr13:70957281:C:T	2.17931e-07	-1.59599	-0.319777
70957386	chr13:70957386:C:T	9.29277e-07	-1.44051e-10	-0.465532
70957445	chr13:70957445:A:G	4.70662e-07	-1.58661	0.44081
70957482	chr13:70957482:A:G	4.30103e-07	-1.44051e-10	-1.23591
70957487	chr13:70957487:A:G	4.61189e-07	-1.58061	0.41448
70957627	chr13:70957627:C:T	4.7531e-07	-1.61915	0.483174
70957677	chr13:70957677:G:A	1.90614e-07	-1.69083	-0.358858
70957972	chr13:70957972:T:G	4.31382e-07	-1.44051e-10	-1.23294
70958033	chr13:70958033:A:T	1.00542e-07	-1.49764	-1.19172
70958463	chr13:70958463:G:A	4.55019e-07	-1.60783	0.428229
70958694	chr13:70958694:G:T	2.63066e-07	-1.68418	-0.0433569
70958831	chr13:70958831:G:T	2.68405e-06	-1.44051e-10	0.595142
70958968	chr13:70958968:A:G	4.40548e-07	-1.60042	0.388498
70959034	chr13:70959034:A:T	2.16838e-07	-1.68551	-0.235274
70959176	chr13:70959176:G:A	5.55114e-07	-1.44051e-10	-0.980766
70959184	chr13:70959184:A:G	6.16428e-07	-1.5911	0.715099
70959653	chr13:70959653:A:G	9.9681e-08	-1.53377	-1.1642
70959849	chr13:70959849:A:T	2.37302e-06	-1.678	2.14998
70959948	chr13:70959948:C:T	3.54724e-07	-1.4286	-2.75265e-10
70960403	chr13:70960403:A:G	1.8697e-06	-1.67053	1.90412
70960568	chr13:70960568:T:C	2.19023e-06	-1.67505	2.06687
70960708	chr13:70960708:A:G	2.16316e-07	-1.50028	-0.422916
70960726	chr13:70960726:A:G	2.19487e-07	-1.65892	-0.24972
70961373	chr13:70961373:G:T	8.64947e-07	-1.44051e-10	-0.53727
70961531	chr13:70961531:T:G	4.89709e-06	-1.67003	2.86649
70961674	chr13:70961674:A:T	6.11192e-07	-1.44051e-10	-0.884527
70962243	chr13:70962243:T:C	9.55896e-08	-1.58769	-1.15219
70962324	chr13:70962324:A:G	8.25724e-07	-1.44051e-10	-0.583678
70962477	chr13:70962477:T:C	2.23594e-07	-1.29658	-0.593527
70962619	chr13:70962619:T:C	2.72867e-07	-1.69096	-2.75265e-10
70962682	chr13:70962682:G:A	5.32269e-07	-1.44051e-10	-1.02279
70962782	chr13:70962782:A:G	5.71644e-07	-0.951423	-2.75265e-10
70962925	chr13:70962925:G:A	4.3545e-07	-1.44051e-10	-1.22356
70962971	chr13:70962971:G:A	5.41728e-07	-1.44051e-10	-1.00517
70963064	chr13:70963064:A:G	1.11621e-07	-1.3557	-1.22913
70963197	chr13:70963197:A:G	1.96156e-06	-1.44051e-10	0.281557
70963201	chr13:70963201:C:A	3.02436e-07	-1.69056	0.102487
70963550	chr13:70963550:C:T	7.83172e-07	-1.44051e-10	-0.636587
70963774	chr13:70963774:T:C	5.24874e-07	-1.44051e-10	-1.03678
70963970	chr13:70963970:G:A	1.18046e-07	-1.31841	-1.21045
70964036	chr13:70964036:A:G	2.31424e-07	-0.613736	-1.24195
70964142	chr13:70964142:A:G	3.58426e-07	-1.62545	0.207236
70964592	chr13:70964592:C:T	1.25693e-07	-1.27913	-1.18696
70964639	chr13:70964639:C:T	2.30602e-07	-0.618555	-1.24069
70964933	chr13:70964933:A:T	1.1204e-06	-1.68965	1.41115
70965013	chr13:70965013:A:AG	4.27527e-07	-1.44051e-10	-1.24192
70965087	chr13:70965087:C:T	4.30261e-07	-1.44051e-10	-1.23555
70965228	chr13:70965228:A:G	2.97517e-07	-1.60447	-2.75265e-10
70965248	chr13:70965248:G:A	2.79949e-07	-1.66897	0.00364471
70965275	chr13:70965275:G:A	3.35928e-07	-1.48304	-2.75265e-10
70965393	chr13:70965393:A:G	1.1595e-07	-1.53674	-1.01004
70965694	chr13:70965694:A:G	2.30169e-07	-0.623255	-1.23787
70966238	chr13:70966238:G:T	1.28862e-07	-1.23873	-1.20246
70966319	chr13:70966319:A:C	4.38505e-07	-1.44051e-10	-1.21657
70966337	chr13:70966337:A:C	1.92105e-07	-1.20323	-0.838664
70966468	chr13:70966468:A:G	3.89525e-07	-1.68933	0.35432
70966873	chr13:70966873:G:A	4.29332e-07	-1.44051e-10	-1.23771
70966950	chr13:70966950:G:A	1.49894e-07	-1.40849	-0.881519
70966980	chr13:70966980:A:G	1.47184e-07	-1.37895	-0.929306
70967108	chr13:70967108:C:T	5.16377e-07	-1.44051e-10	-1.0531
70967152	chr13:70967152:T:C	5.8211e-07	-1.67684	0.743562
70967156	chr13:70967156:T:A	8.12982e-08	-1.66027	-1.24154
70967360	chr13:70967360:T:C	2.64056e-06	-1.44051e-10	0.578807
70967567	chr13:70967567:G:A	2.77124e-07	-1.67548	-2.75265e-10
70967867	chr13:70967867:C:A	2.61409e-07	-0.492265	-1.24159
70967904	chr13:70967904:G:A	4.28643e-07	-1.44051e-10	-1.23932
70967935	chr13:70967935:G:T	6.57605e-07	-1.44051e-10	-0.811334
70967939	chr13:70967939:T:C	2.32063e-07	-1.309	-0.543925
70967951	chr13:70967951:C:T	2.6143e-06	-1.44051e-10	0.568812
70967966	chr13:70967966:A:G	9.19855e-07	-1.44051e-10	-0.475722
70968070	chr13:70968070:C:T	2.84168e-07	-1.65037	-2.75265e-10
70968071	chr13:70968071:A:G	1.69534e-06	-1.6835	1.8192
70968157	chr13:70968157:T:C	2.48307e-07	-0.545604	-1.23967
70968478	chr13:70968478:C:T	1.66259e-06	-1.44051e-10	0.116196
70968520	chr13:70968520:C:T	2.00518e-06	-1.44051e-10	0.303549
70968533	chr13:70968533:G:T	1.4719e-06	-1.44051e-10	-0.0056295
70968687	chr13:70968687:T:A	4.9311e-07	-1.44051e-10	-1.09921
70968799	chr13:70968799:G:C	2.86141e-07	-1.27777	-0.36568
70968996	chr13:70968996:G:A	4.29351e-07	-1.44051e-10	-1.23766
70970134	chr13:70970134:T:A	4.53727e-07	-1.18244	-2.75265e-10
70970269	chr13:70970269:G:A	5.13496e-07	-1.44051e-10	-1.0587
70970593	chr13:70970593:A:C	8.4707e-08	-1.68898	-1.17177
70970666	chr13:70970666:A:T	3.05371e-07	-0.340555	-1.23786
70971428	chr13:70971428:A:G	4.29862e-07	-1.44051e-10	-1.23647
70972119	chr13:70972119:T:C	2.94626e-07	-1.61423	-2.75265e-10
70972123	chr13:70972123:T:G	2.92452e-06	0.680948	-2.75265e-10
70972198	chr13:70972198:A:G	5.22457e-07	-1.0414	-2.75265e-10
70972349	chr13:70972349:G:A	2.47624e-07	-1.24311	-0.544913
70972426	chr13:70972426:G:A	1.7637e-06	-1.44051e-10	0.175231
70972489	chr13:70972489:C:T	1.03854e-07	-1.50153	-1.15542
70973113	chr13:70973113:G:A	5.09561e-07	-1.44051e-10	-1.06639
70973177	chr13:70973177:G:A	8.90078e-08	-1.6446	-1.16661
70973261	chr13:70973261:C:A	1.12641e-07	-1.35478	-1.22095
70973309	chr13:70973309:G:A	2.5691e-07	-0.563478	-1.18773
70973380	chr13:70973380:T:C	5.42117e-07	-1.64456	0.640106
70973517	chr13:70973517:T:C	5.49165e-06	1.31104	-2.75265e-10
70973741	chr13:70973741:G:A	5.51051e-07	-1.44051e-10	-0.988112
70973775	chr13:70973775:C:T	1.6165e-07	-1.17896	-1.03554
70973980	chr13:70973980:C:T	1.62174e-07	-1.17603	-1.03524
70974392	chr13:70974392:A:T	4.27887e-07	-1.44051e-10	-1.24108
70974593	chr13:70974593:T:C	5.93515e-07	-1.67874	0.764866
70974618	chr13:70974618:T:C	2.10668e-07	-0.707645	-1.24201
70974962	chr13:70974962:T:C	4.59969e-07	-1.44051e-10	-1.16878
70975009	chr13:70975009:A:G	6.07485e-07	-1.44051e-10	-0.89061
70975925	chr13:70975925:T:A	2.30885e-07	-1.31373	-0.544289
70976004	chr13:70976004:A:G	1.40653e-06	-1.44051e-10	-0.0510549
70976376	chr13:70976376:A:G	2.31058e-07	-1.31742	-0.539848
70976925	chr13:70976925:T:A	5.38883e-07	-1.62836	0.617923
70976982	chr13:70976982:T:A	2.30492e-07	-1.31198	-0.547745
70977114	chr13:70977114:C:A	4.78819e-07	-1.68662	0.558
70977253	chr13:70977253:G:A	4.74643e-07	-1.44051e-10	-1.13738
70977533	chr13:70977533:ATC:A	9.96615e-08	-1.50739	-1.19077
70977720	chr13:70977720:A:G	2.48267e-07	-1.32703	-0.458408
70977975	chr13:70977975:A:G	5.07932e-06	1.23299	-2.75265e-10
70978065	chr13:70978065:T:G	3.02327e-07	-1.58843	-2.75265e-10
70978555	chr13:70978555:C:T	2.46177e-07	-1.30389	-0.489998
70978662	chr13:70978662:C:A	5.29175e-07	-1.44051e-10	-1.02862
70979199	chr13:70979199:A:T	1.72519e-07	-1.6127	-0.536732
70979313	chr13:70979313:T:C	2.74466e-07	-0.469068	-1.21604
70979616	chr13:70979616:C:T	3.65289e-07	-1.39925	-2.75265e-10
70979854	chr13:70979854:T:G	4.27487e-07	-1.44051e-10	-1.24201
70980046	chr13:70980046:T:C	4.33359e-07	-1.44051e-10	-1.22837
70980378	chr13:70980378:T:C	2.83975e-07	-1.65105	-2.75265e-10
70980390	chr13:70980390:A:G	2.17739e-07	-0.676068	-1.24057
70980523	chr13:70980523:T:C	1.92001e-07	-0.801439	-1.241
70980589	chr13:70980589:ATGAG:A	4.5546e-07	-1.44051e-10	-1.17863
70980620	chr13:70980620:G:A	1.68652e-07	-1.09595	-1.07615
70981550	chr13:70981550:T:C	4.52555e-07	-1.44051e-10	-1.18503
70981670	chr13:70981670:G:A	4.73008e-07	-1.44051e-10	-1.14083
70981759	chr13:70981759:A:G	2.19944e-07	-1.32594	-0.580628
70981999	chr13:70981999:G:C	9.8078e-08	-1.47217	-1.24201
70982103	chr13:70982103:T:A	1.07733e-07	-1.37895	-1.24133
70982134	chr13:70982134:A:G	2.30976e-07	-0.626922	-1.2307
70982248	chr13:70982248:A:G	6.60896e-07	-1.44051e-10	-0.806342
70982612	chr13:70982612:G:A	4.27844e-07	-1.44051e-10	-1.24118
70983042	chr13:70983042:G:T	4.43764e-07	-1.44051e-10	-1.20465
70983170	chr13:70983170:T:G	4.88893e-07	-1.44051e-10	-1.10779
70983238	chr13:70983238:A:G	2.39287e-07	-1.29998	-0.52229
70983426	chr13:70983426:A:G	7.56747e-07	-1.44051e-10	-0.67091
70983788	chr13:70983788:G:A	4.84279e-07	-1.11728	-2.75265e-10
70983924	chr13:70983924:G:A	2.33526e-07	-0.659955	-1.18669
70984120	chr13:70984120:G:C	2.47262e-07	-1.22779	-0.561702
70984121	chr13:70984121:C:T	2.44277e-07	-1.24164	-0.559993
70984396	chr13:70984396:C:T	1.00004e-07	-1.47044	-1.22429
70984553	chr13:70984553:G:A	2.72861e-07	-1.69098	-2.75265e-10
70984707	chr13:70984707:A:G	4.05596e-06	-1.51493	2.52294
70984757	chr13:70984757:T:C	3.0738e-07	-1.66663	0.0947816
70984877	chr13:70984877:T:C	1.60965e-07	-1.20816	-1.01059
70984892	chr13:70984892:C:T	5.45165e-07	-1.44051e-10	-0.99885
70985176	chr13:70985176:G:A	4.31927e-07	-1.44051e-10	-1.23168
70985352	chr13:70985352:G:A	4.83778e-07	-1.59712	0.478807
70985396	chr13:70985396:C:T	5.0592e-07	-1.44051e-10	-1.07356
70985410	chr13:70985410:C:T	4.81511e-07	-1.12301	-2.75265e-10
70985472	chr13:70985472:C:G	7.54454e-07	-1.44051e-10	-0.673944
70985543	chr13:70985543:T:C	3.26125e-07	-1.51266	-2.75265e-10
70985589	chr13:70985589:C:T	4.2686e-07	-1.64144	0.397963
70986206	chr13:70986206:A:G	2.8184e-06	0.643986	-2.75265e-10
70986458	chr13:70986458:T:C	1.74454e-07	-1.30524	-0.833036
70986541	chr13:70986541:C:A	2.56919e-07	-0.510425	-1.24075
70986763	chr13:70986763:G:A	3.68709e-06	-1.46115	2.3738
70987075	chr13:70987075:C:T	7.92991e-07	-0.624126	-2.75265e-10
70987231	chr13:70987231:T:A	6.54706e-07	-1.44051e-10	-0.815752
70987296	chr13:70987296:T:A	4.65902e-07	-1.44051e-10	-1.15596
70987329	chr13:70987329:G:C	2.73308e-07	-1.68934	-2.75265e-10
70987657	chr13:70987657:A:G	4.71587e-07	-1.44051e-10	-1.14384
70987856	chr13:70987856:T:C	3.20826e-07	-1.52904	-2.75265e-10
70987988	chr13:70987988:C:T	9.55021e-07	-1.69085	1.25265
70988035	chr13:70988035:G:T	2.87818e-07	-1.63761	-2.75265e-10
70988573	chr13:70988573:T:C	6.75312e-07	-1.44051e-10	-0.784764
70989067	chr13:70989067:A:G	4.20066e-07	-1.68123	0.421697
70989174	chr13:70989174:G:A	1.23949e-07	-1.34044	-1.13963
70989454	chr13:70989454:A:C	6.69337e-07	-1.44051e-10	-0.793651
70989489	chr13:70989489:G:A	4.32145e-07	-1.44051e-10	-1.23118
70989729	chr13:70989729:C:A	3.77504e-07	-1.36636	-2.75265e-10
70989741	chr13:70989741:G:A	4.4826e-07	-1.44051e-10	-1.19457
70989843	chr13:70989843:A:C	2.75794e-07	-0.439615	-1.24067
70990050	chr13:70990050:T:C	2.79065e-07	-0.426841	-1.24165
70990139	chr13:70990139:G:C	1.77808e-07	-1.30252	-0.81671
70990216	chr13:70990216:G:T	6.73647e-07	-1.44051e-10	-0.787233
70990475	chr13:70990475:T:G	1.57266e-07	-1.33809	-0.903909
70990484	chr13:70990484:T:C	1.60427e-07	-1.34025	-0.881848
70990659	chr13:70990659:T:A	4.90363e-07	-1.10479	-2.75265e-10
70990704	chr13:70990704:C:T	2.81321e-07	-0.41962	-1.24082
70991000	chr13:70991000:G:A	3.99164e-07	-0.753265	-0.5573
70991021	chr13:70991021:A:T	1.91567e-07	-1.30104	-0.743659
70991908	chr13:70991908:A:C	3.75836e-07	-0.807456	-0.563329
70992133	chr13:70992133:C:G	5.05727e-07	-1.44051e-10	-1.07394
70992350	chr13:70992350:C:T	6.47434e-07	-1.44051e-10	-0.826922
70992626	chr13:70992626:G:T	4.99779e-07	-0.772476	-0.313296
70992864	chr13:70992864:A:G	1.76627e-07	-1.2967	-0.829199
70992921	chr13:70992921:G:A	2.67085e-07	-0.476519	-1.23585
70993050	chr13:70993050:G:T	3.69023e-07	-1.49456	0.105483
70993195	chr13:70993195:T:C	1.32349e-07	-1.30751	-1.10699
70993229	chr13:70993229:G:C	9.01251e-07	-1.44051e-10	-0.496155
70993764	chr13:70993764:G:A	3.11112e-07	-1.55979	-2.75265e-10
70993865	chr13:70993865:T:C	4.47425e-07	-1.44051e-10	-1.19643
70993913	chr13:70993913:T:C	5.90092e-07	-1.44051e-10	-0.919661
70993948	chr13:70993948:A:G	5.76387e-07	-0.943159	-2.75265e-10
70994053	chr13:70994053:C:T	4.5325e-07	-1.44051e-10	-1.18349
70994312	chr13:70994312:G:T	7.1493e-07	-1.44051e-10	-0.727754
70994587	chr13:70994587:C:T	4.16747e-07	-0.811194	-0.456266
70994627	chr13:70994627:C:T	1.29146e-07	-1.208	-1.23099
70994808	chr13:70994808:T:C	1.55819e-07	-1.10778	-1.14346
70994916	chr13:70994916:A:G	1.29023e-07	-1.24398	-1.19597
70994994	chr13:70994994:A:G	3.82912e-07	-0.876285	-0.475848
70995133	chr13:70995133:A:G	3.02827e-07	-1.5563	-0.0304731
70995368	chr13:70995368:A:G	1.68013e-06	0.126686	-2.75265e-10
70995383	chr13:70995383:C:A	6.29308e-07	-1.44051e-10	-0.855318
70995626	chr13:70995626:T:C	4.55678e-07	-1.44051e-10	-1.17815
70996289	chr13:70996289:T:G	6.41233e-07	-1.44051e-10	-0.836546
70996449	chr13:70996449:G:A	6.84244e-07	-1.44051e-10	-0.771624
70996566	chr13:70996566:G:C	2.73415e-07	-1.68895	-2.75265e-10
70996726	chr13:70996726:A:C	1.66951e-07	-1.2923	-0.889943
70996729	chr13:70996729:C:T	1.31099e-07	-1.22362	-1.20037
70996941	chr13:70996941:G:A	3.0794e-07	-0.348752	-1.22128
70996989	chr13:70996989:A:G	1.66745e-07	-1.28595	-0.897522
70997014	chr13:70997014:G:A	1.64516e-07	-1.30711	-0.889819
70997069	chr13:70997069:G:A	1.68556e-07	-1.31431	-0.858365
70997138	chr13:70997138:G:A	1.69623e-07	-1.2898	-0.876564
70997399	chr13:70997399:A:G	8.3706e-08	-1.64581	-1.22682
70997550	chr13:70997550:G:A	1.16802e-07	-1.31989	-1.21957
70997719	chr13:70997719:T:A	8.47982e-08	-1.63214	-1.22753
70997768	chr13:70997768:T:C	1.31334e-07	-1.20901	-1.21319
70997778	chr13:70997778:T:C	8.43926e-08	-1.63265	-1.23181
70997792	chr13:70997792:C:T	1.27475e-07	-1.2322	-1.21982
70997858	chr13:70997858:T:C	5.95799e-07	-0.910035	-2.75265e-10
70997930	chr13:70997930:G:C	6.45341e-07	-1.44051e-10	-0.83016
70998142	chr13:70998142:G:A	1.26703e-07	-1.34008	-1.11801
70998155	chr13:70998155:A:C	2.92425e-07	-0.391484	-1.23024
70998191	chr13:70998191:G:A	7.55121e-07	-1.44051e-10	-0.673061
70998516	chr13:70998516:A:G	4.37277e-07	-1.44051e-10	-1.21937
70998534	chr13:70998534:T:C	8.38736e-08	-1.63924	-1.23138
70998584	chr13:70998584:T:A	9.34018e-07	-1.44051e-10	-0.460443
70998606	chr13:70998606:C:T	8.33868e-08	-1.64512	-1.23132
70998912	chr13:70998912:C:T	8.4693e-08	-1.63067	-1.23023
70998937	chr13:70998937:C:A	8.5132e-08	-1.62464	-1.2311
70999195	chr13:70999195:C:T	4.28052e-07	-1.44051e-10	-1.24069
70999257	chr13:70999257:G:A	8.47102e-08	-1.62874	-1.23197
70999363	chr13:70999363:T:C	6.42361e-07	-1.44051e-10	-0.834788
70999553	chr13:70999553:G:A	4.86855e-07	-1.44051e-10	-1.11197
70999817	chr13:70999817:C:G	8.43559e-08	-1.63481	-1.23008
70999865	chr13:70999865:C:A	9.0782e-07	-0.488892	-2.75265e-10
70999997	chr13:70999997:G:A	5.59206e-07	-1.44051e-10	-0.97342
71000087	chr13:71000087:T:TA	8.42813e-08	-1.63176	-1.23402
71000132	chr13:71000132:G:A	9.19039e-08	-1.63491	-1.14428
71000260	chr13:71000260:T:C	3.23723e-07	-1.52005	-2.75265e-10
71000360	chr13:71000360:C:T	8.7348e-07	-1.61279	1.08533
71000510	chr13:71000510:G:A	3.14434e-07	-1.54917	-2.75265e-10
71000780	chr13:71000780:TCAAA:T	1.25049e-07	-1.35326	-1.11797
71000984	chr13:71000984:T:C	8.36637e-08	-1.6393	-1.23384
71001171	chr13:71001171:C:T	1.9374e-07	-1.62846	-0.404957
71001502	chr13:71001502:A:T	1.96257e-07	-1.65621	-0.364309
71001551	chr13:71001551:G:A	9.10595e-07	-1.44051e-10	-0.48584
71001782	chr13:71001782:T:C	1.23095e-07	-1.36844	-1.11854
71001884	chr13:71001884:T:C	4.27864e-07	-1.44051e-10	-1.24113
71001972	chr13:71001972:C:T	4.29267e-07	-1.44051e-10	-1.23786
71002159	chr13:71002159:G:A	5.37812e-07	-1.44051e-10	-1.01243
71002310	chr13:71002310:A:G	1.3629e-06	-1.68497	1.6024
71002632	chr13:71002632:A:G	6.40735e-07	-1.44051e-10	-0.837323
71002676	chr13:71002676:G:A	1.14493e-07	-1.33376	-1.22566
71002711	chr13:71002711:A:G	1.09825e-06	-1.68471	1.38624
71002712	chr13:71002712:G:T	1.03155e-06	-1.44051e-10	-0.361119
71002788	chr13:71002788:C:T	7.94413e-07	-1.44051e-10	-0.622335
71003295	chr13:71003295:C:T	1.50068e-07	-1.19286	-1.09599
71003413	chr13:71003413:C:T	1.44686e-07	-1.17121	-1.15416
71003661	chr13:71003661:G:C	1.50867e-07	-1.19401	-1.08953
71003770	chr13:71003770:A:G	1.44486e-07	-1.22649	-1.10027
71004327	chr13:71004327:G:A	1.42668e-07	-1.63465	-0.704775
71004664	chr13:71004664:G:A	4.28312e-07	-1.44051e-10	-1.24009
71004718	chr13:71004718:C:T	2.78476e-07	-0.454082	-1.21652
71004726	chr13:71004726:A:G	1.53726e-07	-1.19311	-1.07166
71004781	chr13:71004781:A:C	1.49703e-07	-1.20624	-1.08505
71004876	chr13:71004876:A:T	6.43916e-07	-1.44051e-10	-0.832371
71005026	chr13:71005026:C:G	1.28636e-07	-1.32628	-1.11667
71005172	chr13:71005172:A:G	1.48787e-07	-1.21212	-1.0853
71005191	chr13:71005191:G:A	7.36419e-07	-1.44051e-10	-0.698139
71005228	chr13:71005228:C:G	3.66714e-06	0.907229	-2.75265e-10
71005342	chr13:71005342:G:A	1.75684e-07	-1.05243	-1.07882
71005624	chr13:71005624:A:G	2.55204e-07	-0.517448	-1.24043
71005644	chr13:71005644:A:G	1.58328e-07	-1.14511	-1.09016
71005716	chr13:71005716:A:G	1.2051e-07	-1.68863	-0.819572
71005771	chr13:71005771:A:AAG	1.54689e-07	-1.17023	-1.08829
71006550	chr13:71006550:T:C	4.64554e-07	-1.44051e-10	-1.15886
71006878	chr13:71006878:G:A	1.56688e-07	-1.13045	-1.11523
71006905	chr13:71006905:T:A	4.6045e-07	-1.44051e-10	-1.16773
71006985	chr13:71006985:G:T	1.54287e-07	-1.17485	-1.08628
71007077	chr13:71007077:T:C	4.44449e-07	-1.2031	-2.75265e-10
71007314	chr13:71007314:T:C	5.79873e-07	-0.93713	-2.75265e-10
71007554	chr13:71007554:T:A	7.33837e-07	-0.57369	-0.127961
71007561	chr13:71007561:A:G	1.28191e-07	-1.20511	-1.24131
71007862	chr13:71007862:G:A	1.32061e-07	-1.17569	-1.24099
71007875	chr13:71007875:A:T	1.29135e-07	-1.19938	-1.2397
71007949	chr13:71007949:T:G	6.0408e-07	-1.44051e-10	-0.896233
71007953	chr13:71007953:C:T	4.3784e-07	-1.44051e-10	-1.21809
71008079	chr13:71008079:T:C	1.5645e-07	-1.15335	-1.09386
71008145	chr13:71008145:AT:A	1.50435e-07	-1.19888	-1.08753
71008357	chr13:71008357:T:C	1.40643e-07	-1.62741	-0.726299
71009024	chr13:71009024:A:G	7.40037e-07	-1.44051e-10	-0.693238
71009058	chr13:71009058:A:C	1.20335e-07	-1.37348	-1.13618
71009427	chr13:71009427:G:A	1.58124e-07	-1.09488	-1.14168
71009696	chr13:71009696:C:A	6.19879e-07	-1.44051e-10	-0.870414
71010041	chr13:71010041:TATC:T	2.76629e-07	-1.67726	-2.75265e-10
71010047	chr13:71010047:C:T	2.71237e-07	-0.500375	-1.19657
71010069	chr13:71010069:A:T	1.42423e-07	-1.23228	-1.10886
71010114	chr13:71010114:A:G	1.56749e-07	-1.67706	-0.568236
71010186	chr13:71010186:G:T	8.23756e-07	-1.44051e-10	-0.586064
71010250	chr13:71010250:T:C	1.72917e-06	-1.67429	1.82975
71010325	chr13:71010325:T:C	1.27232e-07	-1.21506	-1.23886
71010385	chr13:71010385:T:G	4.66708e-07	-1.44051e-10	-1.15424
71010429	chr13:71010429:T:C	1.27551e-07	-1.21158	-1.23984
71010455	chr13:71010455:A:G	1.3472e-07	-1.18046	-1.21628
71010509	chr13:71010509:C:T	1.4748e-07	-1.1494	-1.15685
71010703	chr13:71010703:T:G	5.77469e-07	-1.44051e-10	-0.941283
71010982	chr13:71010982:A:G	1.52096e-07	-1.17964	-1.09578
71011195	chr13:71011195:T:C	1.51535e-07	-1.19401	-1.08511
71011200	chr13:71011200:A:G	9.14761e-07	-0.481276	-2.75265e-10
71011454	chr13:71011454:C:T	9.32261e-07	-1.44051e-10	-0.462326
71011459	chr13:71011459:T:A	1.29239e-07	-1.22899	-1.20928
71011866	chr13:71011866:T:C	1.51098e-07	-1.14821	-1.1338
71011868	chr13:71011868:A:C	1.53014e-07	-1.14417	-1.12524
71011929	chr13:71011929:T:TA	1.51226e-07	-1.12968	-1.15148
71012069	chr13:71012069:G:A	2.55371e-07	-0.515648	-1.24157
71012098	chr13:71012098:T:C	2.87674e-07	-1.68295	0.0448375
71012379	chr13:71012379:C:T	6.20063e-07	-1.44051e-10	-0.870117
71012381	chr13:71012381:C:A	1.03346e-06	-1.44051e-10	-0.359273
71012495	chr13:71012495:A:G	1.52269e-07	-1.14155	-1.13274
71012751	chr13:71012751:A:G	9.59676e-07	-1.44051e-10	-0.433343
71012767	chr13:71012767:T:C	1.51043e-07	-1.12974	-1.15264
71012952	chr13:71012952:G:A	1.34215e-07	-1.25288	-1.14761
71013015	chr13:71013015:C:T	1.33777e-07	-1.25763	-1.14613
71013337	chr13:71013337:A:T	1.31412e-07	-1.68701	-0.734585
71013442	chr13:71013442:A:G	1.5795e-07	-1.10759	-1.13007
71013614	chr13:71013614:C:T	8.38489e-07	-1.44051e-10	-0.568337
71013839	chr13:71013839:C:T	1.47197e-07	-1.12835	-1.17981
71014080	chr13:71014080:C:A	1.38143e-07	-1.19993	-1.17172
71014095	chr13:71014095:TA:T	1.27376e-07	-1.25191	-1.20088
71014146	chr13:71014146:G:T	1.17281e-07	-1.68819	-0.847174
71014252	chr13:71014252:T:C	4.28162e-07	-1.44051e-10	-1.24044
71014468	chr13:71014468:T:C	1.24934e-07	-1.28951	-1.18264
71015250	chr13:71015250:T:C	2.97334e-07	-1.60508	-2.75265e-10
71015276	chr13:71015276:TC:T	1.44115e-07	-1.08737	-1.24196
71015691	chr13:71015691:T:G	2.82034e-07	-1.65791	-2.75265e-10
71015706	chr13:71015706:A:G	9.60219e-07	-1.66175	1.22897
71015824	chr13:71015824:C:T	1.01847e-06	-1.32153	0.947648
71015991	chr13:71015991:A:G	9.84332e-07	-1.31804	0.910069
71016057	chr13:71016057:A:T	1.11326e-06	-1.44051e-10	-0.284894
71016138	chr13:71016138:G:A	1.00647e-06	-1.31934	0.93361
71016447	chr13:71016447:A:T	1.01514e-06	-1.31309	0.935938
71016618	chr13:71016618:C:T	1.02053e-06	-1.33502	0.963163
71016921	chr13:71016921:A:C	7.15438e-07	-1.44051e-10	-0.727044
71017019	chr13:71017019:T:A	1.27763e-07	-1.21613	-1.23363
71017160	chr13:71017160:C:G	7.04007e-07	-1.44051e-10	-0.74315
71017227	chr13:71017227:C:A	1.04512e-06	-1.44051e-10	-0.348054
71017332	chr13:71017332:G:A	8.70729e-07	-1.44051e-10	-0.530608
71017598	chr13:71017598:C:T	1.47219e-07	-1.18919	-1.11883
71017673	chr13:71017673:T:C	3.63267e-07	-0.183634	-1.22117
71017716	chr13:71017716:T:C	5.36799e-07	-1.01431	-2.75265e-10
71018428	chr13:71018428:G:A	4.29397e-07	-1.44051e-10	-1.23756
71018491	chr13:71018491:A:G	6.8723e-07	-1.60278	0.835511
71018775	chr13:71018775:G:A	6.66103e-07	-1.59544	0.796947
71018800	chr13:71018800:C:T	1.20724e-06	-1.66286	1.45901
71018811	chr13:71018811:C:G	7.10373e-07	-1.6002	0.866056
71019149	chr13:71019149:C:T	6.64149e-07	-1.60914	0.80771
71019206	chr13:71019206:C:A	7.99718e-07	-1.44051e-10	-0.615679
71019592	chr13:71019592:A:G	8.49493e-07	-1.67233	1.11703
71019679	chr13:71019679:C:T	7.10152e-07	-1.44051e-10	-0.734459
71019692	chr13:71019692:T:C	1.43727e-07	-1.13207	-1.19996
71019734	chr13:71019734:C:T	4.65796e-07	-1.44051e-10	-1.15619
71019846	chr13:71019846:T:C	2.75235e-07	-1.68231	-2.75265e-10
71020240	chr13:71020240:G:A	1.06875e-06	-1.44051e-10	-0.325695
71020287	chr13:71020287:G:A	9.39524e-07	-1.44051e-10	-0.454565
71020302	chr13:71020302:T:G	5.24629e-07	-1.44051e-10	-1.03725
71020556	chr13:71020556:A:T	1.74027e-07	-1.13452	-1.00621
71020741	chr13:71020741:T:C	1.82079e-07	-1.09249	-1.00301
71021073	chr13:71021073:T:A	1.84472e-07	-1.01612	-1.06632
71021293	chr13:71021293:T:C	1.57072e-07	-1.1249	-1.11833
71021563	chr13:71021563:T:G	2.73129e-07	-1.68999	-2.75265e-10
71021848	chr13:71021848:T:A	2.95807e-07	-1.61023	-2.75265e-10
71022017	chr13:71022017:A:G	7.53103e-07	-1.44051e-10	-0.675737
71022255	chr13:71022255:C:T	1.93162e-07	-0.804913	-1.2315
71022305	chr13:71022305:C:T	1.66675e-07	-1.13815	-1.04574
71022370	chr13:71022370:T:A	1.10064e-06	-0.296291	-2.75265e-10
71022384	chr13:71022384:A:ATT	4.31029e-07	-1.44051e-10	-1.23376
71023220	chr13:71023220:A:G	2.1458e-07	-0.952074	-0.979181
71023418	chr13:71023418:T:C	2.44299e-07	-0.559653	-1.2419
71023670	chr13:71023670:T:C	4.43822e-07	-1.44051e-10	-1.20451
71023775	chr13:71023775:T:C	6.87222e-07	-1.44051e-10	-0.767281
71024029	chr13:71024029:T:G	4.63837e-07	-1.44051e-10	-1.16041
71024352	chr13:71024352:A:G	1.85603e-06	0.226257	-2.75265e-10
71024368	chr13:71024368:TGAA:T	1.66632e-07	-1.15966	-1.02449
71024909	chr13:71024909:G:T	2.53583e-07	-0.553825	-1.21042
71024911	chr13:71024911:G:T	2.91777e-07	-1.6896	0.0656546
71024999	chr13:71024999:T:C	1.99946e-07	-1.0396	-0.962294
71025413	chr13:71025413:T:C	4.37549e-07	-1.44051e-10	-1.21875
71025418	chr13:71025418:G:A	9.40781e-07	-1.44051e-10	-0.453229
71025903	chr13:71025903:C:T	6.46151e-07	-0.331178	-0.497726
71026102	chr13:71026102:G:A	1.75747e-06	-1.44051e-10	0.171692
71026231	chr13:71026231:C:G	4.39459e-07	-1.44051e-10	-1.21439
71026298	chr13:71026298:T:C	7.76448e-07	-0.371968	-0.27324
71026306	chr13:71026306:A:G	8.38209e-07	-0.392215	-0.176457
71027196	chr13:71027196:T:C	1.13702e-06	-1.44051e-10	-0.263774
71027334	chr13:71027334:C:T	3.67547e-07	-1.39309	-2.75265e-10
71027376	chr13:71027376:C:T	7.57702e-07	-0.592142	-0.0775069
71027393	chr13:71027393:T:C	6.32244e-07	-1.44051e-10	-0.850663
71027557	chr13:71027557:C:T	5.25835e-07	-1.44051e-10	-1.03495
71027740	chr13:71027740:C:T	5.13499e-06	-0.897171	2.14106
71027868	chr13:71027868:A:C	1.13398e-06	-1.44051e-10	-0.266451
71028290	chr13:71028290:T:C	1.17807e-06	-1.44051e-10	-0.228308
71028535	chr13:71028535:G:C	1.42327e-07	-1.28242	-1.0594
71028666	chr13:71028666:A:C	5.8953e-07	-1.44051e-10	-0.920613
71028675	chr13:71028675:G:T	9.30209e-07	-1.44051e-10	-0.464529
71028893	chr13:71028893:T:C	1.29646e-07	-1.19952	-1.23561
71028894	chr13:71028894:C:A	4.81154e-07	-1.44051e-10	-1.12375
71028907	chr13:71028907:C:T	2.43337e-07	-1.13032	-0.675167
71029669	chr13:71029669:T:C	4.15487e-07	-1.15842	-0.112067
71029771	chr13:71029771:C:A	6.2284e-07	-0.542041	-0.323608
71029905	chr13:71029905:C:T	2.78641e-07	-1.67001	-2.75265e-10
71030052	chr13:71030052:G:A	3.73378e-07	-1.14472	-0.232628
71030092	chr13:71030092:T:C	6.00852e-07	-0.90159	-2.75265e-10
71030583	chr13:71030583:G:T	5.88397e-07	-1.44051e-10	-0.922536
71030609	chr13:71030609:A:G	6.39129e-07	-0.515252	-0.32458
71030649	chr13:71030649:C:G	3.91115e-07	-1.12681	-0.204124
71030652	chr13:71030652:C:T	1.63579e-07	-1.09799	-1.10466
71030736	chr13:71030736:A:G	4.28574e-07	-1.44051e-10	-1.23947
71030882	chr13:71030882:A:G	2.6515e-07	-1.61269	-0.106948
71030921	chr13:71030921:C:T	7.86544e-07	-1.44051e-10	-0.632289
71030952	chr13:71030952:T:TA	7.01868e-06	-1.44051e-10	1.55639
71031118	chr13:71031118:G:C	5.01996e-07	-1.08135	-2.75265e-10
71031304	chr13:71031304:C:A	5.21169e-07	-1.44051e-10	-1.04386
71031343	chr13:71031343:T:C	7.97172e-08	-1.68096	-1.24049
71031442	chr13:71031442:G:A	1.30804e-06	-0.952394	0.828739
71031482	chr13:71031482:A:G	1.18654e-07	-1.58646	-0.937263
71031568	chr13:71031568:G:A	4.36558e-07	-1.44051e-10	-1.22102
71031714	chr13:71031714:C:A	7.97868e-07	-1.44051e-10	-0.617995
71032122	chr13:71032122:C:T	6.12675e-07	-0.882104	-2.75265e-10
71032294	chr13:71032294:A:G	4.37596e-07	-1.44051e-10	-1.21864
71032547	chr13:71032547:G:A	4.79237e-07	-1.44051e-10	-1.12774
71032650	chr13:71032650:A:G	3.34703e-07	-0.849021	-0.637674
71033073	chr13:71033073:A:G	2.78054e-07	-1.67212	-2.75265e-10
71033138	chr13:71033138:A:T	4.9538e-07	-1.62353	0.528914
71033621	chr13:71033621:C:T	1.08959e-07	-1.56302	-1.04594
71033812	chr13:71033812:T:A	6.09518e-07	-1.44051e-10	-0.88727
71033987	chr13:71033987:C:G	6.21502e-07	-1.44051e-10	-0.867799
71034371	chr13:71034371:G:A	6.11095e-07	-1.44051e-10	-0.884687
71034474	chr13:71034474:G:A	4.46383e-07	-1.44051e-10	-1.19876
71034543	chr13:71034543:A:G	1.21343e-06	0.95817	-1.1569
71034871	chr13:71034871:G:A	8.87578e-08	-1.66521	-1.14882
71034903	chr13:71034903:A:C	3.51431e-07	-1.43792	-2.75265e-10
71035157	chr13:71035157:C:T	8.62949e-07	-1.44051e-10	-0.539583
71035533	chr13:71035533:G:A	9.21377e-08	-1.65356	-1.12309
71035673	chr13:71035673:G:A	8.46134e-08	-1.63943	-1.22241
71036085	chr13:71036085:AC:A	3.63334e-07	-1.40462	-2.75265e-10
71036238	chr13:71036238:A:G	8.51338e-08	-1.64366	-1.21205
71036330	chr13:71036330:C:T	4.49437e-07	-1.44051e-10	-1.19194
71036521	chr13:71036521:A:G	4.61183e-07	-1.44051e-10	-1.16614
71037367	chr13:71037367:A:G	4.60885e-07	-1.44051e-10	-1.16679
71037579	chr13:71037579:G:C	7.24832e-07	-1.44051e-10	-0.713999
71037580	chr13:71037580:A:G	2.99217e-07	-1.59877	-2.75265e-10
71037625	chr13:71037625:C:T	8.61418e-08	-1.67447	-1.16947
71037982	chr13:71037982:A:T	3.92915e-07	-0.770166	-0.556178
71038043	chr13:71038043:A:G	5.52287e-07	-1.44051e-10	-0.98587
71038092	chr13:71038092:G:A	1.0018e-06	-1.44051e-10	-0.390389
71038177	chr13:71038177:G:A	1.0444e-07	-1.51258	-1.13875
71038530	chr13:71038530:T:TAA	9.99698e-08	-1.51951	-1.17556
71038635	chr13:71038635:G:A	1.11858e-07	-1.52639	-1.05632
71038830	chr13:71038830:G:C	1.00681e-07	-1.50962	-1.17836
71038976	chr13:71038976:G:A	1.02511e-07	-1.5038	-1.16617
71039065	chr13:71039065:G:A	8.67493e-08	-1.67585	-1.16107
71039094	chr13:71039094:A:T	3.58174e-07	-1.51977	0.100847
71039445	chr13:71039445:G:A	2.50968e-07	-1.44085	-0.333761
71039586	chr13:71039586:C:T	9.93081e-08	-1.53541	-1.1663
71039670	chr13:71039670:C:G	5.25536e-07	-1.03552	-2.75265e-10
71039829	chr13:71039829:G:T	1.10367e-07	-1.54429	-1.05184
71039897	chr13:71039897:C:T	4.39459e-07	-1.44051e-10	-1.21439
71040029	chr13:71040029:C:T	3.54242e-07	-1.53424	0.104285
71040339	chr13:71040339:A:G	6.29944e-07	-1.44051e-10	-0.854308
71040581	chr13:71040581:C:T	8.81664e-07	-1.59858	1.08046
71040594	chr13:71040594:T:A	5.35615e-07	-1.44051e-10	-1.01652
71040611	chr13:71040611:G:A	1.31101e-06	-0.121384	-2.75265e-10
71040705	chr13:71040705:T:G	8.69928e-08	-1.67209	-1.16202
71040821	chr13:71040821:G:A	5.98551e-07	-1.44051e-10	-0.905426
71041038	chr13:71041038:A:G	9.68331e-07	-1.44051e-10	-0.424365
71041046	chr13:71041046:A:G	8.71332e-08	-1.65698	-1.17552
71041100	chr13:71041100:C:A	6.6878e-07	-0.794484	-2.75265e-10
71041137	chr13:71041137:A:G	7.94478e-08	-1.68283	-1.24201
71042131	chr13:71042131:G:A	7.54572e-07	-1.44051e-10	-0.673787
71042323	chr13:71042323:T:C	1.04232e-06	-1.60093	1.25019
71042346	chr13:71042346:C:A	9.13917e-08	-1.65197	-1.13281
71042787	chr13:71042787:C:T	2.38203e-07	-1.45871	-0.368108
71042970	chr13:71042970:G:A	8.75321e-07	-1.44051e-10	-0.525348
71043054	chr13:71043054:C:T	2.74519e-07	-1.68492	-2.75265e-10
71043550	chr13:71043550:T:A	6.04373e-07	-1.60926	0.71351
71043768	chr13:71043768:T:G	6.91414e-07	-1.44051e-10	-0.761199
71043793	chr13:71043793:A:G	1.19114e-07	-1.28842	-1.23144
71043995	chr13:71043995:A:G	5.66262e-07	-1.44051e-10	-0.960881
71044292	chr13:71044292:C:T	9.24352e-08	-1.68861	-1.08482
71044638	chr13:71044638:G:A	4.51069e-07	-1.18832	-2.75265e-10
71044872	chr13:71044872:T:C	8.18262e-07	-1.44051e-10	-0.592756
71044880	chr13:71044880:T:C	6.317e-07	0.178999	-1.03052
71044888	chr13:71044888:C:T	7.31818e-07	-1.65527	0.950866
71045019	chr13:71045019:C:T	6.91061e-07	-1.44051e-10	-0.761711
71045150	chr13:71045150:C:T	4.68383e-07	-1.44051e-10	-1.15065
71045706	chr13:71045706:A:G	9.01813e-08	-1.60329	-1.19483
71045955	chr13:71045955:GA:G	2.18221e-07	-1.48399	-0.43044
71046126	chr13:71046126:T:A	1.28645e-06	-0.140296	-2.75265e-10
71046846	chr13:71046846:C:T	1.15302e-07	-1.67877	-0.873614
71046992	chr13:71046992:A:G	5.34116e-07	-1.64046	0.621131
71047584	chr13:71047584:C:T	5.23116e-07	-1.61987	0.579736
71047659	chr13:71047659:G:A	1.31582e-07	-1.67837	-0.741936
71047714	chr13:71047714:C:G	1.42751e-07	-1.24746	-1.09138
71047857	chr13:71047857:C:T	4.32456e-07	-1.44885	0.218389
71047861	chr13:71047861:A:G	1.45993e-06	-0.0137982	-2.75265e-10
71048116	chr13:71048116:A:C	1.09331e-06	-1.44051e-10	-0.302973
71048159	chr13:71048159:T:C	1.03508e-06	-0.357707	-2.75265e-10
71048315	chr13:71048315:G:A	3.6572e-07	-1.39807	-2.75265e-10
71048364	chr13:71048364:G:A	4.21492e-07	-1.48053	0.224387
71048760	chr13:71048760:A:G	4.56269e-07	-1.44051e-10	-1.17686
71049035	chr13:71049035:G:A	1.29945e-07	-1.23813	-1.1947
71049078	chr13:71049078:G:T	1.00779e-07	-1.64951	-1.0375
71049246	chr13:71049246:C:G	4.67247e-07	-1.44051e-10	-1.15308
71049272	chr13:71049272:G:A	4.47964e-07	-1.44051e-10	-1.19523
71049425	chr13:71049425:A:T	4.47094e-07	-1.44051e-10	-1.19717
71049443	chr13:71049443:C:T	1.01521e-07	-1.64342	-1.03625
71049507	chr13:71049507:T:G	4.52e-07	-1.44051e-10	-1.18626
71049532	chr13:71049532:C:T	1.0258e-07	-1.63971	-1.02959
71049630	chr13:71049630:T:C	1.01352e-07	-1.65013	-1.03121
71049712	chr13:71049712:A:G	1.04353e-07	-1.6425	-1.00966
71049781	chr13:71049781:G:T	9.99943e-08	-1.64493	-1.04989
71049879	chr13:71049879:G:C	7.28983e-07	-1.44051e-10	-0.708289
71049881	chr13:71049881:A:G	1.01611e-07	-1.47463	-1.20416
71049958	chr13:71049958:T:C	4.52103e-07	-1.44051e-10	-1.18603
71050101	chr13:71050101:C:G	1.00862e-07	-1.64154	-1.04464
71050259	chr13:71050259:T:C	1.04994e-07	-1.54336	-1.10268
71050443	chr13:71050443:C:A	1.08373e-07	-1.45746	-1.1569
71050825	chr13:71050825:T:A	1.01929e-07	-1.55132	-1.12434
71051737	chr13:71051737:C:A	8.63715e-07	-1.44051e-10	-0.538696
71052153	chr13:71052153:A:G	7.33062e-07	-1.44051e-10	-0.702709
71052388	chr13:71052388:A:G	1.28859e-07	-1.48366	-0.957565
71052463	chr13:71052463:A:G	9.50102e-08	-1.51806	-1.2279
71052606	chr13:71052606:T:C	7.6877e-07	-1.65046	0.995311
71052631	chr13:71052631:C:G	4.98128e-07	-1.44051e-10	-1.08908
71052828	chr13:71052828:T:C	4.37796e-07	-1.44051e-10	-1.21819
71052907	chr13:71052907:A:G	4.88894e-07	-1.44051e-10	-1.10779
71052961	chr13:71052961:T:C	4.44655e-07	-1.20264	-2.75265e-10
71053222	chr13:71053222:G:A	7.81697e-07	-1.64542	1.00694
71053416	chr13:71053416:T:G	1.28496e-07	-1.47275	-0.971292
71053661	chr13:71053661:A:G	1.03463e-07	-1.47812	-1.1826
71053671	chr13:71053671:A:G	7.2917e-07	-1.66199	0.95396
71053975	chr13:71053975:G:T	8.81296e-07	-1.44051e-10	-0.518545
71054153	chr13:71054153:C:T	1.03608e-07	-1.48483	-1.1745
71054361	chr13:71054361:T:C	4.52924e-07	-1.44051e-10	-1.18422
71054592	chr13:71054592:T:G	1.03212e-07	-1.54833	-1.11482
71055002	chr13:71055002:C:G	5.69975e-07	-1.44051e-10	-0.954345
71055470	chr13:71055470:A:T	9.45893e-07	-1.44051e-10	-0.447809
71055844	chr13:71055844:G:T	1.03337e-07	-1.44584	-1.2161
71055978	chr13:71055978:T:C	2.52836e-07	-1.68876	-0.0784415
71056338	chr13:71056338:C:T	1.27772e-07	-1.48847	-0.961226
71056360	chr13:71056360:T:A	1.26953e-07	-1.4845	-0.971619
71057006	chr13:71057006:T:C	4.48749e-07	-1.19347	-2.75265e-10
71057094	chr13:71057094:G:A	1.247e-07	-1.50596	-0.968074
71057314	chr13:71057314:C:T	4.96667e-07	-1.44051e-10	-1.09202
71058240	chr13:71058240:T:C	7.40788e-06	-1.44051e-10	1.61036
71059108	chr13:71059108:T:C	3.50785e-07	-1.43977	-2.75265e-10
71059228	chr13:71059228:G:A	4.68869e-07	-1.44051e-10	-1.14962
71059548	chr13:71059548:A:G	8.91459e-07	-1.44051e-10	-0.50708
71059718	chr13:71059718:CTTGCAAAGTTAGTAAG:C	7.60282e-07	-1.44051e-10	-0.666249
71060316	chr13:71060316:C:T	4.60529e-07	-1.44051e-10	-1.16756
71060355	chr13:71060355:T:C	1.27343e-07	-1.48302	-0.970035
71061107	chr13:71061107:C:T	4.27665e-07	-1.44051e-10	-1.2416
71061134	chr13:71061134:G:A	9.56665e-08	-1.68793	-1.05114
71061457	chr13:71061457:G:A	4.29041e-07	-1.44051e-10	-1.23839
71061469	chr13:71061469:A:G	2.5332e-07	-1.68376	-0.0815267
71061834	chr13:71061834:C:T	1.25144e-07	-1.50046	-0.970012
71061988	chr13:71061988:A:G	1.26939e-07	-1.487	-0.969232
71062008	chr13:71062008:A:T	7.21946e-07	-1.63358	0.915593
71062112	chr13:71062112:C:A	2.75106e-07	-1.68278	-2.75265e-10
71062329	chr13:71062329:A:T	9.32606e-08	-1.53972	-1.22482
71062636	chr13:71062636:C:T	4.94812e-07	-1.09576	-2.75265e-10
71062777	chr13:71062777:T:G	1.24749e-07	-1.50083	-0.972803
71062794	chr13:71062794:G:A	2.61319e-07	-1.68984	-0.0443558
71062796	chr13:71062796:T:TA	4.3804e-07	-1.44051e-10	-1.21763
71062859	chr13:71062859:T:C	7.23113e-07	-1.65267	0.936301
71062958	chr13:71062958:G:C	1.2728e-07	-1.51154	-0.942006
71063276	chr13:71063276:C:T	6.93304e-07	-1.44051e-10	-0.75847
71063513	chr13:71063513:C:T	1.00694e-07	-1.47153	-1.21632
71063624	chr13:71063624:G:C	1.23192e-07	-1.50608	-0.980114
71063955	chr13:71063955:T:C	4.39883e-07	-1.44051e-10	-1.21343
71064249	chr13:71064249:G:A	4.89547e-07	-1.44051e-10	-1.10646
71064285	chr13:71064285:G:A	9.35929e-07	-1.44051e-10	-0.458399
71064307	chr13:71064307:A:G	7.54003e-07	-1.44051e-10	-0.674542
71064371	chr13:71064371:G:T	1.43639e-07	-1.60563	-0.727007
71064372	chr13:71064372:G:T	1.44892e-07	-1.59651	-0.727436
71064606	chr13:71064606:TAGCTGA:T	1.01685e-07	-1.53707	-1.141
71064658	chr13:71064658:T:C	2.49865e-07	-1.68432	-0.0946949
71064730	chr13:71064730:C:T	1.52572e-07	-1.68994	-0.582369
71065190	chr13:71065190:A:G	8.13907e-08	-1.66769	-1.23298
71065262	chr13:71065262:G:A	7.0588e-07	-1.64162	0.901123
71065485	chr13:71065485:A:T	2.68411e-06	-1.44051e-10	0.595167
71065597	chr13:71065597:A:G	4.45735e-07	-1.44051e-10	-1.20021
71065631	chr13:71065631:G:A	1.72841e-06	-1.44051e-10	0.155017
71065697	chr13:71065697:C:T	1.71246e-07	-1.69104	-0.465796
71065853	chr13:71065853:A:T	4.41115e-07	-1.44051e-10	-1.21063
71066022	chr13:71066022:A:G	1.43363e-06	-1.44051e-10	-0.0319729
71066032	chr13:71066032:C:T	1.80749e-07	-1.68688	-0.415952
71066232	chr13:71066232:A:G	1.21638e-07	-1.55371	-0.945179
71066481	chr13:71066481:C:G	1.25908e-07	-1.49216	-0.972226
71066903	chr13:71066903:CT:C	1.83047e-07	-1.68799	-0.40221
71067050	chr13:71067050:ATGG:A	2.45955e-07	-1.68411	-0.11068
71067221	chr13:71067221:G:A	3.37132e-07	-1.63392	0.154454
71067653	chr13:71067653:A:C	1.54512e-07	-1.68961	-0.570059
71067784	chr13:71067784:A:T	1.12566e-06	-1.44051e-10	-0.273813
71067834	chr13:71067834:T:C	1.14227e-06	-1.44051e-10	-0.25917
71068389	chr13:71068389:A:G	9.93915e-08	-1.51415	-1.18672
71068393	chr13:71068393:A:C	4.60529e-07	-1.44051e-10	-1.16756
71068403	chr13:71068403:G:A	7.00827e-07	-1.61922	0.871545
71068708	chr13:71068708:T:G	5.2888e-07	-1.50663	0.477449
71068757	chr13:71068757:C:T	1.63663e-07	-1.45096	-0.751175
71069136	chr13:71069136:A:G	8.02529e-07	-0.61217	-2.75265e-10
71069176	chr13:71069176:G:C	1.66878e-07	-1.64893	-0.53374
71069477	chr13:71069477:C:T	1.26825e-07	-1.68933	-0.767804
71069544	chr13:71069544:T:C	7.04368e-07	-1.44051e-10	-0.742638
71070027	chr13:71070027:T:A	4.75145e-07	-1.44051e-10	-1.13632
71070392	chr13:71070392:G:T	9.86856e-08	-1.55398	-1.15402
71070456	chr13:71070456:A:C	5.71583e-07	-1.44051e-10	-0.951529
71070578	chr13:71070578:G:A	4.29875e-07	-1.44051e-10	-1.23644
71070982	chr13:71070982:T:C	9.62377e-08	-1.68588	-1.04724
71070989	chr13:71070989:T:A	6.82535e-07	-1.44051e-10	-0.774124
71071675	chr13:71071675:A:G	1.63644e-07	-1.69105	-0.511199
71071957	chr13:71071957:A:T	9.62845e-08	-1.51117	-1.22146
71072122	chr13:71072122:A:G	5.2425e-07	-1.66883	0.630854
71072127	chr13:71072127:T:C	1.05827e-07	-1.5518	-1.08633
71072156	chr13:71072156:C:T	7.64681e-07	-1.44051e-10	-0.66048
71072431	chr13:71072431:G:A	4.72094e-07	-1.44051e-10	-1.14276
71072622	chr13:71072622:T:G	6.86966e-07	-1.44051e-10	-0.767654
71072896	chr13:71072896:C:T	4.38769e-07	-1.44051e-10	-1.21597
71072925	chr13:71072925:A:G	6.92065e-07	-1.44051e-10	-0.760259
71073344	chr13:71073344:A:G	1.67632e-07	-1.69038	-0.487785
71073551	chr13:71073551:A:T	8.43455e-07	-1.44051e-10	-0.562432
71073617	chr13:71073617:C:T	6.86927e-07	-1.44051e-10	-0.767711
71073760	chr13:71073760:G:A	4.75216e-07	-1.44051e-10	-1.13617
71073769	chr13:71073769:C:T	2.99473e-07	-1.68811	0.0901962
71073807	chr13:71073807:A:G	1.03644e-07	-1.53093	-1.12804
71073902	chr13:71073902:A:C	6.98819e-07	-1.44051e-10	-0.750548
71074080	chr13:71074080:G:T	2.86676e-07	-1.68911	0.0475237
71074295	chr13:71074295:T:C	1.01796e-07	-1.53738	-1.13959
71074338	chr13:71074338:T:C	7.90855e-08	-1.69104	-1.23837
71074771	chr13:71074771:G:A	1.02377e-07	-1.53186	-1.13942
71074926	chr13:71074926:A:T	4.56851e-07	-1.44051e-10	-1.17558
71075150	chr13:71075150:G:T	9.52705e-08	-1.52956	-1.21366
71075347	chr13:71075347:T:C	6.25244e-07	-1.44051e-10	-0.861797
71075376	chr13:71075376:G:A	9.97042e-08	-1.56532	-1.13241
71075429	chr13:71075429:A:G	6.69316e-07	-1.59239	0.798706
71075631	chr13:71075631:C:T	4.59893e-07	-1.44051e-10	-1.16894
71075934	chr13:71075934:T:C	1.00645e-07	-1.55361	-1.13473
71076338	chr13:71076338:A:C	7.91438e-08	-1.69064	-1.23803
71076544	chr13:71076544:T:C	4.58939e-07	-1.44051e-10	-1.17102
71076609	chr13:71076609:T:C	5.71571e-07	-1.44051e-10	-0.951551
71076658	chr13:71076658:A:G	5.8028e-07	-1.44051e-10	-0.936428
71076672	chr13:71076672:C:T	7.31527e-07	-1.60259	0.89779
71076788	chr13:71076788:C:T	5.79456e-07	-1.69104	0.753196
71076851	chr13:71076851:ATTAG:A	6.70737e-07	-1.58038	0.78882
71077097	chr13:71077097:C:A	4.58986e-07	-1.44051e-10	-1.17092
71077246	chr13:71077246:T:C	2.92042e-07	-1.68417	0.0611284
71077393	chr13:71077393:G:A	8.36397e-07	-1.44051e-10	-0.570835
71077722	chr13:71077722:C:T	6.37434e-07	-1.59396	0.751472
71077758	chr13:71077758:C:T	3.05742e-07	-1.68402	0.106823
71077975	chr13:71077975:A:C	4.51686e-07	-1.18695	-2.75265e-10
71078182	chr13:71078182:A:G	1.05033e-07	-1.55805	-1.08762
71078299	chr13:71078299:T:G	6.90001e-07	-1.44051e-10	-0.763246
71078331	chr13:71078331:G:T	4.811e-07	-1.44051e-10	-1.12386
71078376	chr13:71078376:C:T	3.13515e-07	-1.55209	-2.75265e-10
71078626	chr13:71078626:C:T	1.38357e-07	-1.6831	-0.687002
71078667	chr13:71078667:C:T	4.6684e-07	-1.44051e-10	-1.15395
71079080	chr13:71079080:G:A	1.06846e-07	-1.54662	-1.08193
71079346	chr13:71079346:T:C	2.7809e-07	-1.67199	-2.75265e-10
71079441	chr13:71079441:G:A	1.01828e-07	-1.5313	-1.14536
71080009	chr13:71080009:C:T	1.31116e-07	-1.67765	-0.746208
71080139	chr13:71080139:C:G	9.78653e-07	-1.44051e-10	-0.413761
71080864	chr13:71080864:G:T	4.45375e-07	-1.44051e-10	-1.20102
71080900	chr13:71080900:T:C	5.8782e-07	-1.6906	0.767084
71081041	chr13:71081041:C:T	7.07223e-07	-1.44051e-10	-0.738592
71081463	chr13:71081463:A:G	1.09816e-07	-1.56425	-1.03689
71081497	chr13:71081497:G:A	1.13418e-06	0.974222	-1.2405
71081683	chr13:71081683:T:A	1.0061e-06	-1.44051e-10	-0.386107
71082057	chr13:71082057:C:A	7.04075e-07	-1.44051e-10	-0.743054
71082118	chr13:71082118:C:T	7.02841e-07	-1.44051e-10	-0.744808
71082131	chr13:71082131:GA:G	4.96108e-07	-1.63359	0.540447
71082541	chr13:71082541:C:T	1.45341e-07	-1.67435	-0.646508
71082752	chr13:71082752:C:T	1.08064e-07	-1.55338	-1.06383
71082898	chr13:71082898:G:A	1.07892e-07	-1.54889	-1.06992
71083014	chr13:71083014:G:T	3.06362e-07	-1.68489	0.109719
71083322	chr13:71083322:C:G	1.02869e-07	-1.54482	-1.12167
71083453	chr13:71083453:G:A	4.46147e-07	-1.44051e-10	-1.19929
71083722	chr13:71083722:T:C	2.89436e-07	-1.6503	0.0182935
71084201	chr13:71084201:A:C	1.12541e-07	-1.51132	-1.0653
71084254	chr13:71084254:T:C	4.49727e-07	-1.44051e-10	-1.1913
71084422	chr13:71084422:T:C	6.47296e-07	-1.44051e-10	-0.827134
71084502	chr13:71084502:A:G	3.83317e-07	-1.68656	0.335482
71084622	chr13:71084622:C:A	1.08553e-07	-1.56344	-1.04926
71084820	chr13:71084820:C:T	9.93036e-08	-1.56033	-1.14143
71085076	chr13:71085076:A:G	8.54193e-07	-1.44051e-10	-0.549781
71085231	chr13:71085231:A:G	3.59913e-07	-1.41408	-2.75265e-10
71085346	chr13:71085346:C:T	8.51301e-07	-1.44051e-10	-0.553173
71085453	chr13:71085453:A:T	1.08277e-07	-1.55719	-1.05805
71085585	chr13:71085585:G:A	4.14736e-07	-1.2723	-2.75265e-10
71085610	chr13:71085610:G:A	7.93689e-08	-1.69101	-1.23482
71085946	chr13:71085946:T:C	7.76355e-07	-1.68821	1.04288
71086073	chr13:71086073:C:T	5.73774e-07	-1.59717	0.649465
71086466	chr13:71086466:G:GT	7.70168e-07	-1.68817	1.03484
71086511	chr13:71086511:G:A	9.29778e-08	-1.56323	-1.20434
71087388	chr13:71087388:T:C	2.76062e-07	-1.67931	-2.75265e-10
71087734	chr13:71087734:T:C	1.13702e-07	-1.45806	-1.10829
71087801	chr13:71087801:T:C	4.2888e-07	-1.44051e-10	-1.23876
71087854	chr13:71087854:TTA:T	1.04059e-07	-1.51957	-1.13541
71087915	chr13:71087915:G:C	1.33285e-07	-1.67756	-0.729888
71088011	chr13:71088011:G:A	7.51941e-07	-1.44051e-10	-0.677281
71088126	chr13:71088126:A:G	9.72056e-08	-1.58432	-1.13879
71088287	chr13:71088287:G:A	1.62913e-07	-1.55263	-0.654089
71088361	chr13:71088361:T:C	2.92984e-06	-1.44051e-10	0.682765
71088950	chr13:71088950:T:C	8.05009e-07	-1.44051e-10	-0.609085
71089331	chr13:71089331:C:T	1.34242e-07	-1.6743	-0.725997
71089359	chr13:71089359:A:C	4.27509e-07	-1.44051e-10	-1.24196
71089504	chr13:71089504:C:T	9.61197e-07	-1.44051e-10	-0.431759
71090357	chr13:71090357:C:T	6.29909e-07	0.376397	-1.23076
71090678	chr13:71090678:C:T	7.99975e-07	-1.44051e-10	-0.615358
71091140	chr13:71091140:G:A	1.04228e-07	-1.62078	-1.03258
71091342	chr13:71091342:A:C	2.80835e-07	-1.66217	-2.75265e-10
71091498	chr13:71091498:T:C	4.6791e-07	-1.44051e-10	-1.15166
71091741	chr13:71091741:T:C	1.14127e-07	-1.49342	-1.06921
71091966	chr13:71091966:T:C	4.35759e-07	-1.44051e-10	-1.22285
71091967	chr13:71091967:G:C	6.40545e-07	-1.44051e-10	-0.83762
71091982	chr13:71091982:T:C	4.35595e-07	-1.44051e-10	-1.22323
71092066	chr13:71092066:T:G	8.58551e-07	-1.44051e-10	-0.544692
71092572	chr13:71092572:A:AC	1.78115e-07	-1.68615	-0.431357
71092621	chr13:71092621:C:G	1.08308e-07	-1.58424	-1.03072
71092687	chr13:71092687:A:G	1.0046e-07	-1.6863	-1.00388
71092876	chr13:71092876:C:A	7.08557e-07	-1.44051e-10	-0.736708
71093283	chr13:71093283:T:C	8.60264e-07	-1.44051e-10	-0.5427
71093796	chr13:71093796:A:G	4.30939e-07	-1.44051e-10	-1.23397
71093881	chr13:71093881:C:T	4.96611e-07	-1.44051e-10	-1.09213
71094313	chr13:71094313:A:G	4.65276e-07	-1.44051e-10	-1.15731
71094336	chr13:71094336:G:A	1.16165e-06	-1.44051e-10	-0.242339
71094415	chr13:71094415:A:G	2.93416e-07	-1.61835	-2.75265e-10
71094456	chr13:71094456:CATG:C	4.28845e-07	-1.44051e-10	-1.23884
71094746	chr13:71094746:C:A	7.53894e-07	-1.44051e-10	-0.674687
71095238	chr13:71095238:AT:A	5.94054e-07	0.328028	-1.241
71095563	chr13:71095563:T:C	2.66179e-07	-1.67863	-0.0371359
71095587	chr13:71095587:G:A	5.16084e-07	-1.44051e-10	-1.05367
71096323	chr13:71096323:T:A	1.44124e-06	-1.44051e-10	-0.0266811
71096336	chr13:71096336:T:G	9.94555e-08	-1.566	-1.13423
71096679	chr13:71096679:T:C	9.67568e-08	-1.54227	-1.18546
71096680	chr13:71096680:G:A	1.10628e-06	-1.44051e-10	-0.291179
71096872	chr13:71096872:C:G	1.12574e-06	-1.44051e-10	-0.273739
71096945	chr13:71096945:A:G	1.53375e-06	-1.44051e-10	0.0355337
71096949	chr13:71096949:G:C	5.06258e-07	-1.07289	-2.75265e-10
71097143	chr13:71097143:C:T	3.93189e-07	-1.32565	-2.75265e-10
71097403	chr13:71097403:G:A	4.31219e-07	-1.44051e-10	-1.23332
71097461	chr13:71097461:A:T	8.64255e-07	-1.44051e-10	-0.538071
71097580	chr13:71097580:T:C	1.09073e-06	-1.44051e-10	-0.305334
71097826	chr13:71097826:C:T	2.54589e-07	-1.58487	-0.175421
71097857	chr13:71097857:AAAG:A	9.90515e-08	-1.68702	-1.01728
71098059	chr13:71098059:T:C	1.27153e-07	-1.61742	-0.837124
71098349	chr13:71098349:G:A	2.01167e-07	-1.69009	-0.305711
71098881	chr13:71098881:T:C	2.88501e-07	-1.63524	-2.75265e-10
71099150	chr13:71099150:G:A	6.12488e-07	-1.69089	0.808481
71099236	chr13:71099236:G:A	7.57581e-07	-1.44051e-10	-0.669809
71099295	chr13:71099295:A:T	1.01244e-07	-1.68773	-0.994679
71099454	chr13:71099454:G:A	6.85579e-07	-1.44051e-10	-0.769675
71099585	chr13:71099585:C:T	8.81114e-08	-1.66508	-1.15625
71099587	chr13:71099587:A:AT	9.29544e-07	-1.44051e-10	-0.465245
71099601	chr13:71099601:T:C	3.70703e-07	-1.38454	-2.75265e-10
71099631	chr13:71099631:C:T	9.44142e-07	-1.44051e-10	-0.449662
71099853	chr13:71099853:C:T	1.03984e-07	-1.42349	-1.23221
71100149	chr13:71100149:T:C	3.05348e-07	-1.57849	-2.75265e-10
71100539	chr13:71100539:C:T	1.00259e-06	-1.44051e-10	-0.389595
71100631	chr13:71100631:G:A	8.66106e-07	-1.44051e-10	-0.535932
71101235	chr13:71101235:A:C	6.80663e-07	-1.44051e-10	-0.776871
71101272	chr13:71101272:T:C	4.27488e-07	-1.44051e-10	-1.24201
71101438	chr13:71101438:A:T	4.3297e-07	-1.44051e-10	-1.22927
71101450	chr13:71101450:G:A	7.5363e-07	-1.44051e-10	-0.675037
71101528	chr13:71101528:T:C	9.67445e-08	-1.52116	-1.20671
71101592	chr13:71101592:C:T	1.39755e-06	-1.44051e-10	-0.0574604
71101818	chr13:71101818:T:C	1.37948e-07	-1.69082	-0.682238
71101954	chr13:71101954:C:A	8.21553e-07	-1.44051e-10	-0.588743
71102005	chr13:71102005:A:G	6.05842e-07	-1.52149	0.628173
71102049	chr13:71102049:T:G	7.54003e-07	-1.44051e-10	-0.674542
71102058	chr13:71102058:G:A	9.88466e-08	-1.68382	-1.02255
71102363	chr13:71102363:A:G	9.56388e-08	-1.50785	-1.23151
71102515	chr13:71102515:G:A	5.4137e-07	-1.55017	0.544338
71102887	chr13:71102887:C:T	7.54003e-07	-1.44051e-10	-0.674542
71102990	chr13:71102990:G:A	1.06984e-07	-1.50369	-1.12358
71103020	chr13:71103020:G:A	1.38585e-07	-1.57418	-0.794281
71103313	chr13:71103313:T:C	7.69939e-07	-1.44051e-10	-0.653627
71103378	chr13:71103378:C:T	4.27489e-07	-1.44051e-10	-1.24201
71103410	chr13:71103410:A:G	1.38938e-06	-1.44051e-10	-0.0633237
71103513	chr13:71103513:G:A	7.84805e-07	-1.44051e-10	-0.634503
71104122	chr13:71104122:A:T	6.60488e-07	-1.44051e-10	-0.80696
71104280	chr13:71104280:T:C	2.63899e-07	-1.65891	-0.0654562
71104291	chr13:71104291:T:G	9.78422e-07	-1.44051e-10	-0.413997
71104416	chr13:71104416:C:T	9.48481e-07	-1.44051e-10	-0.445077
71104674	chr13:71104674:C:T	5.5612e-07	-1.44051e-10	-0.978955
71104900	chr13:71104900:C:T	6.43463e-07	-1.691	0.857926
71104990	chr13:71104990:C:T	4.51301e-07	-1.44051e-10	-1.18781
71105146	chr13:71105146:T:C	9.92724e-08	-1.56684	-1.13523
71105823	chr13:71105823:G:A	1.68872e-06	0.131789	-2.75265e-10
71106036	chr13:71106036:A:C	7.85832e-07	-1.44051e-10	-0.633196
71106056	chr13:71106056:A:C	4.28252e-07	-1.44051e-10	-1.24023
71106258	chr13:71106258:G:A	6.841e-07	-1.44051e-10	-0.771835
71106530	chr13:71106530:G:A	9.6868e-07	-1.44051e-10	-0.424005
71106547	chr13:71106547:G:A	9.40717e-08	-1.58652	-1.16936
71106600	chr13:71106600:G:A	9.56142e-08	-1.602	-1.13761
71106737	chr13:71106737:G:A	1.38944e-07	-1.69038	-0.67549
71106937	chr13:71106937:A:G	4.82939e-07	-1.44051e-10	-1.12005
71107569	chr13:71107569:C:T	8.77368e-08	-1.59148	-1.23412
71107642	chr13:71107642:T:C	6.33777e-07	-1.69094	0.842698
71107777	chr13:71107777:G:T	9.62026e-08	-1.6224	-1.11109
71108133	chr13:71108133:A:G	5.31067e-07	-1.44051e-10	-1.02505
71108134	chr13:71108134:T:C	1.95193e-07	-1.69061	-0.335347
71108471	chr13:71108471:T:A	1.10855e-06	-1.44051e-10	-0.289132
71108796	chr13:71108796:C:G	2.4428e-07	-1.61749	-0.184128
71108910	chr13:71108910:G:A	9.64282e-08	-1.60266	-1.12848
71110020	chr13:71110020:T:G	9.384e-08	-1.69105	-1.0673
71110182	chr13:71110182:A:G	7.55028e-07	-1.44051e-10	-0.673184
71111073	chr13:71111073:T:A	4.6688e-07	-1.44051e-10	-1.15387
71111074	chr13:71111074:C:T	1.09197e-07	-1.56461	-1.04217
71111382	chr13:71111382:A:C	1.32181e-06	-1.44051e-10	-0.113184
71111446	chr13:71111446:T:C	3.05153e-07	-1.57912	-2.75265e-10
71111874	chr13:71111874:A:G	1.94338e-06	-1.44051e-10	0.272247
71111920	chr13:71111920:G:C	1.51768e-07	-1.55453	-0.72306
71112040	chr13:71112040:A:G	8.67853e-08	-1.68068	-1.15582
71112056	chr13:71112056:A:C	1.21617e-07	-1.55413	-0.944933
71112346	chr13:71112346:A:G	5.32841e-07	-1.02172	-2.75265e-10
71112371	chr13:71112371:T:C	6.00084e-07	-1.44051e-10	-0.902869
71112653	chr13:71112653:T:C	1.12806e-06	-1.44051e-10	-0.27168
71113125	chr13:71113125:G:A	2.18973e-07	-1.5964	-0.314586
71113761	chr13:71113761:G:A	1.06778e-06	-1.44051e-10	-0.3266
71113937	chr13:71113937:G:A	1.00856e-07	-1.4443	-1.24195
71114333	chr13:71114333:A:G	6.37564e-07	-1.44051e-10	-0.842284
71114443	chr13:71114443:C:T	8.51728e-07	-1.44051e-10	-0.552672
71114729	chr13:71114729:A:T	1.62629e-07	-1.48286	-0.725609
71114990	chr13:71114990:A:G	2.87469e-07	-1.43836	-0.200468
71115323	chr13:71115323:G:T	9.92304e-08	-1.54013	-1.16237
71115764	chr13:71115764:A:G	1.18152e-07	-1.58433	-0.943636
71116114	chr13:71116114:A:G	8.06621e-07	-0.607085	-2.75265e-10
71116214	chr13:71116214:G:A	3.44596e-07	-1.45757	-2.75265e-10
71116329	chr13:71116329:G:GA	3.34451e-07	-1.48745	-2.75265e-10
71116596	chr13:71116596:G:A	9.44461e-08	-1.68654	-1.06537
71116629	chr13:71116629:T:C	3.0254e-07	-1.58773	-2.75265e-10
71116771	chr13:71116771:A:T	5.54074e-07	-1.44051e-10	-0.982641
71116933	chr13:71116933:G:A	1.20005e-07	-1.46637	-1.04604
71117438	chr13:71117438:T:G	1.23861e-07	-1.43417	-1.04661
71117454	chr13:71117454:A:G	6.47144e-07	-1.44051e-10	-0.827369
71118472	chr13:71118472:C:T	7.30482e-07	0.437337	-1.14357
71118919	chr13:71118919:G:T	1.18967e-07	-1.64037	-0.880718
71118976	chr13:71118976:G:A	5.28555e-07	-1.44051e-10	-1.02979
71119631	chr13:71119631:C:CA	2.85437e-07	-1.64592	-2.75265e-10
71119635	chr13:71119635:A:G	3.10224e-06	-1.44051e-10	0.73994
71119849	chr13:71119849:C:T	7.91684e-07	-1.44051e-10	-0.625776
71119917	chr13:71119917:A:G	8.55451e-07	-1.44051e-10	-0.54831
71120089	chr13:71120089:G:A	2.56353e-07	-1.63838	-0.115004
71120357	chr13:71120357:A:G	4.83281e-07	-0.732938	-0.386402
71120514	chr13:71120514:T:C	1.48692e-06	-1.44051e-10	0.00452611
71120713	chr13:71120713:T:A	9.46449e-07	-0.447221	-2.75265e-10
71121063	chr13:71121063:T:C	4.55215e-07	-1.44051e-10	-1.17917
71121180	chr13:71121180:G:GA	2.16502e-07	-1.64582	-0.276525
71121432	chr13:71121432:T:A	4.76033e-07	-1.44051e-10	-1.13445
71122065	chr13:71122065:AGAG:A	1.21796e-07	-1.67055	-0.827034
71122291	chr13:71122291:T:C	4.27931e-07	-1.44051e-10	-1.24098
71122406	chr13:71122406:T:G	1.64577e-07	-1.51932	-0.677241
71122512	chr13:71122512:C:T	4.55856e-07	-1.44051e-10	-1.17776
71122828	chr13:71122828:G:C	4.84905e-07	-1.11599	-2.75265e-10
71123216	chr13:71123216:T:C	8.81292e-08	-1.66438	-1.15675
71123312	chr13:71123312:G:A	1.20326e-07	-1.466	-1.04374
71123458	chr13:71123458:A:T	4.18004e-07	-1.69005	0.425603
71123557	chr13:71123557:C:G	8.34861e-07	-1.44051e-10	-0.572673
71123736	chr13:71123736:T:C	8.62551e-07	-1.44051e-10	-0.540045
71124002	chr13:71124002:G:C	1.15487e-07	-1.48925	-1.06153
71124201	chr13:71124201:G:A	1.62779e-07	-1.65082	-0.556725
71124315	chr13:71124315:C:T	4.27728e-07	-1.44051e-10	-1.24145
71124624	chr13:71124624:G:A	9.4591e-08	-1.52678	-1.22359
71124783	chr13:71124783:G:A	1.73999e-07	-1.65701	-0.483882
71124965	chr13:71124965:G:C	4.55894e-07	-1.44051e-10	-1.17768
71125147	chr13:71125147:C:T	1.79559e-07	-1.64702	-0.462413
71125216	chr13:71125216:A:T	1.7904e-07	-1.65459	-0.457739
71125652	chr13:71125652:A:T	1.10951e-07	-1.64472	-0.946124
71125724	chr13:71125724:T:G	2.29048e-07	-1.61857	-0.247443
71125940	chr13:71125940:T:C	1.26824e-06	-1.44051e-10	-0.154555
71126017	chr13:71126017:A:G	4.70276e-07	-1.44051e-10	-1.14662
71126074	chr13:71126074:A:G	1.49142e-07	-1.63766	-0.657377
71126275	chr13:71126275:G:A	1.53513e-07	-1.69004	-0.576116
71126353	chr13:71126353:A:T	4.27536e-07	-1.44051e-10	-1.2419
71127137	chr13:71127137:T:C	4.27974e-07	-1.44051e-10	-1.24088
71127201	chr13:71127201:G:T	1.57105e-06	-1.44051e-10	0.0595578
71128035	chr13:71128035:T:A	1.56008e-06	-1.44051e-10	0.0525556
71128197	chr13:71128197:C:T	7.52604e-07	0.401868	-1.07827
71128507	chr13:71128507:T:C	1.09428e-07	-1.65626	-0.948415
71128607	chr13:71128607:G:T	1.10849e-07	-1.65659	-0.935182
71128638	chr13:71128638:A:T	1.75585e-07	-1.66281	-0.469013
71128691	chr13:71128691:G:A	1.75992e-06	-1.44051e-10	0.173084
71128848	chr13:71128848:A:G	1.17341e-07	-1.59155	-0.943301
71128979	chr13:71128979:C:T	2.39361e-07	-1.64163	-0.180336
71129325	chr13:71129325:A:G	1.11172e-07	-1.64997	-0.938893
71129381	chr13:71129381:A:C	1.74888e-07	-1.66021	-0.475584
71129659	chr13:71129659:C:T	1.09931e-06	-1.44051e-10	-0.297503
71129935	chr13:71129935:T:C	1.16285e-07	-1.49398	-1.04991
71130314	chr13:71130314:G:A	1.188e-07	-1.58106	-0.941435
71130403	chr13:71130403:C:G	7.81119e-07	-1.44051e-10	-0.639211
71130611	chr13:71130611:T:C	8.69187e-08	-1.59295	-1.24201
71130658	chr13:71130658:G:A	8.23764e-07	-1.44051e-10	-0.586055
71130700	chr13:71130700:AT:A	1.79935e-07	-1.64887	-0.458475
71130772	chr13:71130772:TA:T	2.48076e-07	-1.65035	-0.135859
71131048	chr13:71131048:C:T	1.36863e-07	-1.5819	-0.799057
71131886	chr13:71131886:A:G	1.31271e-07	-1.54043	-0.882246
71131914	chr13:71131914:G:A	4.46924e-07	-1.19755	-2.75265e-10
71132394	chr13:71132394:T:G	1.57058e-07	-1.32019	-0.923134
71132637	chr13:71132637:C:T	1.53876e-06	-1.44051e-10	0.0387955
71132887	chr13:71132887:G:A	1.34593e-07	-1.54223	-0.855456
71133190	chr13:71133190:T:C	9.89714e-08	-1.68389	-1.02122
71133294	chr13:71133294:G:A	4.45955e-07	-1.44051e-10	-1.19972
71133317	chr13:71133317:A:G	1.31915e-07	-1.53596	-0.881819
71133558	chr13:71133558:G:A	1.16076e-07	-1.60216	-0.943531
71133607	chr13:71133607:G:A	5.51929e-07	-0.986519	-2.75265e-10
71133643	chr13:71133643:G:A	1.4687e-07	-1.50769	-0.802697
71133704	chr13:71133704:G:A	1.00906e-07	-1.6822	-1.00355
71133724	chr13:71133724:T:A	8.22545e-07	-1.44051e-10	-0.587536
71133900	chr13:71133900:C:A	1.65203e-07	-1.28097	-0.911793
71134057	chr13:71134057:G:A	1.6479e-06	-1.44051e-10	0.10732
71134061	chr13:71134061:A:G	6.22338e-07	-1.44051e-10	-0.866455
71134226	chr13:71134226:G:C	2.39959e-07	-1.64805	-0.171418
71134227	chr13:71134227:A:G	1.43578e-07	-1.50334	-0.829722
71134552	chr13:71134552:G:A	1.00504e-07	-1.67975	-1.00999
71134559	chr13:71134559:G:A	3.95854e-07	-1.65562	0.336727
71134841	chr13:71134841:A:G	6.20856e-07	-1.44051e-10	-0.868839
71135910	chr13:71135910:C:A	4.46065e-07	-1.44051e-10	-1.19947
71135944	chr13:71135944:C:T	7.6319e-07	-1.44051e-10	-0.662432
71136068	chr13:71136068:CA:C	2.7284e-07	-1.69105	-2.75265e-10
71136116	chr13:71136116:T:C	2.74953e-07	-1.68334	-2.75265e-10
71136587	chr13:71136587:G:T	3.56743e-07	-1.42292	-2.75265e-10
71137479	chr13:71137479:T:C	2.30087e-07	-1.65033	-0.211152
71137503	chr13:71137503:T:C	2.95956e-07	-1.60973	-2.75265e-10
71137883	chr13:71137883:A:G	1.16716e-07	-1.59767	-0.942523
71137921	chr13:71137921:G:A	1.14718e-07	-1.61393	-0.943531
71138074	chr13:71138074:T:C	7.70737e-07	-1.44051e-10	-0.652591
71138244	chr13:71138244:G:A	1.23182e-07	-1.6875	-0.798776
71138344	chr13:71138344:A:G	1.56361e-06	-1.44051e-10	0.0548123
71138453	chr13:71138453:AT:A	9.64183e-08	-1.5788	-1.15244
71138784	chr13:71138784:T:A	5.60099e-07	-1.44051e-10	-0.971825
71138976	chr13:71138976:C:T	8.62168e-07	-1.44051e-10	-0.540488
71138987	chr13:71138987:G:A	1.50021e-07	-1.04855	-1.24062
71139075	chr13:71139075:C:T	1.46237e-06	-1.44051e-10	-0.0121262
71139403	chr13:71139403:A:G	1.1746e-07	-1.59201	-0.941829
71139423	chr13:71139423:C:T	7.0366e-07	-1.44051e-10	-0.743644
71139444	chr13:71139444:G:T	3.44522e-06	-1.44051e-10	0.844805
71139485	chr13:71139485:G:A	8.01363e-07	-1.44051e-10	-0.613624
71139492	chr13:71139492:C:T	8.15425e-07	-1.44051e-10	-0.596229
71139749	chr13:71139749:A:G	9.90764e-08	-1.53347	-1.17058
71139832	chr13:71139832:A:G	9.0442e-07	-1.44051e-10	-0.492644
71140219	chr13:71140219:A:G	9.21808e-08	-1.62354	-1.15264
71140409	chr13:71140409:A:G	1.33129e-06	-1.44051e-10	-0.106032
71140638	chr13:71140638:T:C	9.18009e-07	-1.44051e-10	-0.477731
71140959	chr13:71140959:A:T	2.92067e-07	-0.700521	-0.922435
71141047	chr13:71141047:A:G	2.11367e-07	-1.69063	-0.255715
71141260	chr13:71141260:G:T	9.34919e-08	-1.58554	-1.17652
71141378	chr13:71141378:G:A	9.04957e-07	-1.44051e-10	-0.492051
71142238	chr13:71142238:A:G	5.61817e-07	-0.968763	-2.75265e-10
71142606	chr13:71142606:T:A	2.9773e-07	-1.60375	-2.75265e-10
71143062	chr13:71143062:A:G	1.24347e-06	-1.44051e-10	-0.174275
71143108	chr13:71143108:A:G	8.42367e-07	-1.44051e-10	-0.563723
71143125	chr13:71143125:T:C	8.84328e-07	-1.44051e-10	-0.515111
71143215	chr13:71143215:T:C	9.79803e-08	-1.68723	-1.02794
71143226	chr13:71143226:A:G	1.29512e-06	-1.44051e-10	-0.13358
71143747	chr13:71143747:C:T	7.20649e-07	-1.44051e-10	-0.719787
71143876	chr13:71143876:G:C	9.29903e-08	-1.57508	-1.19236
71144119	chr13:71144119:T:C	2.16533e-07	-1.6666	-0.255596
71144518	chr13:71144518:A:G	4.57425e-07	-1.44051e-10	-1.17432
71144577	chr13:71144577:A:G	9.38123e-08	-1.68766	-1.07099
71144603	chr13:71144603:T:A	5.59097e-07	-1.44051e-10	-0.973616
71144681	chr13:71144681:C:T	8.26799e-07	-1.44051e-10	-0.582376
71145032	chr13:71145032:A:G	8.71475e-07	-1.44051e-10	-0.529752
71145033	chr13:71145033:T:C	1.25131e-07	-1.69105	-0.779523
71145748	chr13:71145748:TTAATACA:T	5.16598e-07	-1.44051e-10	-1.05267
71146630	chr13:71146630:C:T	8.31725e-08	-1.64466	-1.23437
71146646	chr13:71146646:T:C	1.06017e-06	-1.44051e-10	-0.333755
71146945	chr13:71146945:A:G	6.53614e-07	-1.44051e-10	-0.817422
71147847	chr13:71147847:C:A	1.31751e-06	-1.44051e-10	-0.116441
71147943	chr13:71147943:G:A	1.22995e-07	-1.59673	-0.891068
71148032	chr13:71148032:T:C	6.24004e-07	-1.44051e-10	-0.863781
71148115	chr13:71148115:G:A	1.48994e-07	-1.6888	-0.607235
71148129	chr13:71148129:T:C	8.85642e-07	-1.44051e-10	-0.513625
71148461	chr13:71148461:T:A	1.82366e-07	-1.69026	-0.403664
71148466	chr13:71148466:A:G	4.42748e-07	-1.44051e-10	-1.20694
71149047	chr13:71149047:T:C	5.99213e-07	-1.44051e-10	-0.904322
71149151	chr13:71149151:C:T	8.1784e-08	-1.65631	-1.23955
71149801	chr13:71149801:C:A	1.02429e-07	-1.65495	-1.01582
71149898	chr13:71149898:C:T	1.30445e-07	-1.68165	-0.747339
71149993	chr13:71149993:A:G	1.25445e-07	-1.28536	-1.18271
71150092	chr13:71150092:G:A	1.2831e-07	-1.29601	-1.14948
71150968	chr13:71150968:T:C	1.14391e-07	-1.60627	-0.954044
71151393	chr13:71151393:A:G	1.78433e-07	-1.68998	-0.425749
71151493	chr13:71151493:T:C	6.00869e-07	-1.44051e-10	-0.901561
71151671	chr13:71151671:G:A	8.83805e-08	-1.64385	-1.17443
71151950	chr13:71151950:A:T	1.11879e-07	-1.62823	-0.95429
71152047	chr13:71152047:TG:T	1.14864e-07	-1.60215	-0.954044
71152342	chr13:71152342:G:A	2.11883e-07	-1.67629	-0.267612
71152345	chr13:71152345:T:C	1.06323e-06	-1.44051e-10	-0.330874
71152564	chr13:71152564:T:C	3.60194e-07	-1.41329	-2.75265e-10
71152867	chr13:71152867:G:A	5.88383e-07	-1.44051e-10	-0.922561
71153553	chr13:71153553:T:C	1.26746e-07	-1.68657	-0.77119
71153585	chr13:71153585:C:T	1.58265e-07	-1.63846	-0.597212
71153615	chr13:71153615:A:G	5.20208e-07	-1.477	0.431292
71153890	chr13:71153890:A:G	9.75767e-07	-1.44051e-10	-0.416715
71154188	chr13:71154188:T:C	9.82591e-08	-1.56319	-1.14914
71154515	chr13:71154515:C:T	3.0929e-07	-1.44948	-0.116182
71154650	chr13:71154650:A:G	5.71467e-07	-1.44051e-10	-0.951732
71154876	chr13:71154876:T:C	2.70147e-07	-1.44326	-0.257711
71155207	chr13:71155207:A:G	4.30711e-07	-1.44051e-10	-1.2345
71155695	chr13:71155695:T:C	1.01559e-07	-1.691	-0.988301
71155726	chr13:71155726:A:G	1.20761e-06	-1.44051e-10	-0.203544
71155784	chr13:71155784:A:C	4.58743e-07	-1.44051e-10	-1.17145
71155923	chr13:71155923:T:A	3.17836e-07	-1.39719	-0.141216
71156000	chr13:71156000:G:T	5.26104e-07	-1.44051e-10	-1.03444
71156273	chr13:71156273:A:G	1.01759e-07	-1.69033	-0.986992
71157300	chr13:71157300:CA:C	1.05351e-07	-1.53079	-1.11185
71157324	chr13:71157324:A:C	1.47358e-07	-1.65953	-0.64755
71157772	chr13:71157772:T:C	1.03389e-07	-1.51618	-1.14526
71158062	chr13:71158062:C:T	8.05762e-07	-1.44051e-10	-0.60815
71158126	chr13:71158126:T:C	1.39369e-07	-1.66015	-0.702662
71158177	chr13:71158177:T:C	7.90408e-07	-1.44051e-10	-0.62739
71158330	chr13:71158330:A:T	8.60102e-08	-1.65935	-1.18613
71158362	chr13:71158362:T:C	2.72916e-07	-1.69077	-2.75265e-10
71158609	chr13:71158609:C:T	3.49701e-06	0.859726	-2.75265e-10
71158824	chr13:71158824:T:C	6.11325e-07	-1.44051e-10	-0.884309
71159804	chr13:71159804:T:C	3.00478e-07	-1.59457	-2.75265e-10
71160094	chr13:71160094:T:C	8.13861e-08	-1.69064	-1.21009
71160550	chr13:71160550:T:G	4.97926e-07	-1.44051e-10	-1.08949
71161037	chr13:71161037:A:T	1.57685e-07	-1.0035	-1.23584
71161580	chr13:71161580:C:T	8.44183e-07	-1.44051e-10	-0.561569
71161980	chr13:71161980:A:G	2.04035e-06	-1.44051e-10	0.320936
71162216	chr13:71162216:T:C	2.3002e-07	-1.61815	-0.243619
```
