## Supplementary material for "Characterization of shared and ancestry-specific signals driving complex traits using multi-ancestry fine-mapping": susiex_nc2.cs80.cs

```
CS_ID	SNP	BP	REF_ALLELE	ALT_ALLELE	REF_FRQ	BETA	SE	-LOG10P	CS_PIP	OVRL_PIP
1	chr13:70662475:T:A	70662475	A,A	T,T	1,1	-inf,-inf	inf,inf	7.01146,1.14031	0.328496	0.328528
1	chr13:70673367:C:T	70673367	T,T	C,C	1,1	inf,inf	inf,inf	6.92741,1.25352	0.309627	0.309715
1	chr13:70662479:T:A	70662479	A,A	T,T	1,1	-inf,-inf	inf,inf	6.94555,1.13131	0.280527	0.28056
2	chr13:70288327:C:A	70288327	A,A	C,C	1,1	-inf,-inf	inf,inf	2.32443,1.92261	0.0299693	0.0300006
2	chr13:70436019:C:T	70436019	NA,T	NA,C	NA,1	NA,inf	NA,inf	NA,3.03762	0.0198633	0.0199134
2	chr13:70746256:T:C	70746256	NA,C	NA,T	NA,1	NA,inf	NA,inf	NA,2.7025	0.0124069	0.0124338
2	chr13:70234858:A:G	70234858	G,G	A,A	1,1	inf,-inf	inf,inf	2.74801,1.11992	0.00957196	0.00959672
2	chr13:70708679:A:G	70708679	NA,G	NA,A	NA,1	NA,inf	NA,inf	NA,2.70587	0.00912139	0.00915111
2	chr13:70236328:C:T	70236328	NA,T	NA,C	NA,1	NA,-inf	NA,inf	NA,2.41756	0.00643409	0.00644681
2	chr13:70278410:G:C	70278410	NA,C	NA,G	NA,1	NA,-inf	NA,inf	NA,2.36658	0.00620933	0.00622092
2	chr13:70282229:T:C	70282229	C,C	T,T	1,1	-inf,-inf	inf,inf	2.24997,1.10455	0.0061203	0.0061274
2	chr13:70784486:C:T	70784486	NA,T	NA,C	NA,1	NA,-inf	NA,inf	NA,2.32261	0.00529595	0.00530975
2	chr13:70332122:A:G	70332122	NA,G	NA,A	NA,1	NA,-inf	NA,inf	NA,2.28486	0.00506392	0.00507603
2	chr13:70526440:G:A	70526440	A,A	G,G	1,1	-inf,-inf	inf,inf	1.91656,0.170532	0.00477151	0.00477305
2	chr13:70920334:G:C	70920334	NA,C	NA,G	NA,1	NA,-inf	NA,inf	NA,2.25796	0.00472275	0.00473504
2	chr13:70919396:T:C	70919396	NA,C	NA,T	NA,1	NA,-inf	NA,inf	NA,2.25663	0.00471053	0.00472278
2	chr13:70595796:G:T	70595796	NA,T	NA,G	NA,1	NA,inf	NA,inf	NA,2.32283	0.00456334	0.00457797
2	chr13:70927664:A:G	70927664	NA,G	NA,A	NA,1	NA,-inf	NA,inf	NA,2.21379	0.00398283	0.00399417
2	chr13:70928295:T:C	70928295	NA,C	NA,T	NA,1	NA,-inf	NA,inf	NA,2.18481	0.00378074	0.00379147
2	chr13:70929216:G:T	70929216	NA,T	NA,G	NA,1	NA,-inf	NA,inf	NA,2.18246	0.00376405	0.00377474
2	chr13:70220217:T:G	70220217	NA,G	NA,T	NA,1	NA,-inf	NA,inf	NA,2.11012	0.00360079	0.00360818
2	chr13:70191450:T:TA	70191450	NA,TA	NA,T	NA,1	NA,-inf	NA,inf	NA,2.05289	0.00335068	0.0033574
2	chr13:70212020:C:T	70212020	NA,T	NA,C	NA,1	NA,-inf	NA,inf	NA,2.05314	0.00333886	0.00334557
2	chr13:70927448:T:A	70927448	NA,A	NA,T	NA,1	NA,-inf	NA,inf	NA,2.11506	0.00331642	0.00332585
2	chr13:70286083:A:G	70286083	NA,G	NA,A	NA,1	NA,-inf	NA,inf	NA,2.04373	0.00319097	0.00319735
2	chr13:70973517:T:C	70973517	C,NA	T,NA	1,NA	inf,NA	inf,NA	1.897,NA	0.00316567	0.00317057
2	chr13:70250240:TCA:T	70250240	NA,T	NA,TCA	NA,1	NA,-inf	NA,inf	NA,2.00854	0.00299237	0.0029984
2	chr13:70354431:A:G	70354431	NA,G	NA,A	NA,1	NA,-inf	NA,inf	NA,2.00016	0.00297665	0.00298381
2	chr13:70299380:C:G	70299380	NA,G	NA,C	NA,1	NA,inf	NA,inf	NA,1.94956	0.00295348	0.00296045
2	chr13:70977975:A:G	70977975	G,NA	A,NA	1,NA	inf,NA	inf,NA	1.85732,NA	0.00290966	0.0029142
2	chr13:70818863:T:C	70818863	NA,C	NA,T	NA,1	NA,inf	NA,inf	NA,2.03449	0.0028386	0.0028473
2	chr13:70351617:T:C	70351617	NA,C	NA,T	NA,1	NA,-inf	NA,inf	NA,1.97269	0.00282559	0.0028324
2	chr13:70339309:T:C	70339309	NA,C	NA,T	NA,1	NA,-inf	NA,inf	NA,1.96979	0.00280087	0.00280765
2	chr13:70705288:G:A	70705288	NA,A	NA,G	NA,1	NA,-inf	NA,inf	NA,2.129	0.00279033	0.00280066
2	chr13:70301929:T:G	70301929	NA,G	NA,T	NA,1	NA,inf	NA,inf	NA,1.93027	0.00277096	0.00277758
2	chr13:70312862:T:A	70312862	NA,A	NA,T	NA,1	NA,inf	NA,inf	NA,1.92622	0.00275208	0.00275864
2	chr13:70346614:A:C	70346614	NA,C	NA,A	NA,1	NA,-inf	NA,inf	NA,1.96016	0.0027503	0.00275695
2	chr13:70371244:C:T	70371244	T,T	C,C	1,1	-inf,inf	inf,inf	0.834259,2.33047	0.00274509	0.00275231
2	chr13:70721603:G:A	70721603	A,A	G,G	1,1	inf,inf	inf,inf	2.15376,0.326955	0.00258901	0.00259176
2	chr13:70829475:A:G	70829475	NA,G	NA,A	NA,1	NA,inf	NA,inf	NA,1.89519	0.00257612	0.00258232
2	chr13:70818301:T:C	70818301	NA,C	NA,T	NA,1	NA,inf	NA,inf	NA,1.97793	0.00255452	0.00256235
2	chr13:70718138:T:C	70718138	C,C	T,T	1,1	inf,inf	inf,inf	2.06687,1.00234	0.00247059	0.00247714
2	chr13:70813457:G:A	70813457	NA,A	NA,G	NA,1	NA,inf	NA,inf	NA,1.87197	0.00246499	0.00247093
2	chr13:71058240:T:C	71058240	NA,C	NA,T	NA,1	NA,inf	NA,inf	NA,1.89929	0.00236558	0.00237241
2	chr13:70726927:A:G	70726927	NA,G	NA,A	NA,1	NA,-inf	NA,inf	NA,2.03692	0.00227349	0.00228177
2	chr13:71030952:T:TA	71030952	NA,TA	NA,T	NA,1	NA,-inf	NA,inf	NA,1.87038	0.00218342	0.00218981
2	chr13:70736875:C:T	70736875	T,T	C,C	1,1	inf,inf	inf,inf	1.74652,0.278269	0.0021275	0.00212865
2	chr13:70737334:T:C	70737334	C,C	T,T	1,1	inf,inf	inf,inf	1.78208,0.334884	0.00211958	0.00212089
2	chr13:70308976:C:CAT	70308976	NA,CAT	NA,C	NA,1	NA,inf	NA,inf	NA,1.76033	0.00210859	0.00211349
2	chr13:70726136:T:C	70726136	C,C	T,T	1,1	inf,inf	inf,inf	1.68583,0.612749	0.00205985	0.0020614
2	chr13:70206148:A:G	70206148	G,G	A,A	1,1	inf,-inf	inf,inf	2.53341,0.895793	0.00200952	0.00202181
2	chr13:70741197:TAATAA:T	70741197	T,T	TAATAA,TAATAA	1,1	inf,inf	inf,inf	1.72103,0.286613	0.00198754	0.00198864
2	chr13:70272333:G:A	70272333	NA,A	NA,G	NA,1	NA,-inf	NA,inf	NA,1.79047	0.00195908	0.0019632
2	chr13:70721907:C:T	70721907	T,T	C,C	1,1	inf,inf	inf,inf	1.96956,0.772847	0.00195337	0.00195693
2	chr13:70848521:T:G	70848521	NA,G	NA,T	NA,1	NA,-inf	NA,inf	NA,1.80312	0.00195043	0.0019558
2	chr13:71005228:C:G	71005228	G,NA	C,NA	1,NA	inf,NA	inf,NA	1.69051,NA	0.0019412	0.0019445
2	chr13:71027740:C:T	71027740	T,T	C,C	1,1	inf,-inf	inf,inf	0.699206,2.18098	0.00186098	0.00186548
2	chr13:70195907:C:T	70195907	NA,T	NA,C	NA,1	NA,-inf	NA,inf	NA,1.75071	0.00183093	0.00183486
2	chr13:70532397:C:T	70532397	T,T	C,C	1,1	-inf,-inf	inf,inf	1.40002,0.241216	0.00177191	0.00177252
2	chr13:70723416:A:G	70723416	NA,G	NA,A	NA,1	NA,-inf	NA,inf	NA,1.88768	0.00174309	0.00174938
2	chr13:70531471:T:G	70531471	G,G	T,T	1,1	-inf,-inf	inf,inf	1.42574,0.173713	0.00173724	0.00173784
2	chr13:70917365:C:G	70917365	NA,G	NA,C	NA,1	NA,-inf	NA,inf	NA,1.73121	0.00163024	0.00163493
2	chr13:70756709:G:A	70756709	NA,A	NA,G	NA,1	NA,inf	NA,inf	NA,1.65878	0.00162162	0.00162562
2	chr13:70984707:A:G	70984707	G,G	A,A	1,1	-inf,-inf	inf,inf	0.262807,2.38124	0.00158991	0.00159344
2	chr13:70961531:T:G	70961531	G,G	T,T	1,1	inf,-inf	inf,inf	0.0784305,2.56001	0.00158654	0.00159082
2	chr13:70723022:C:T	70723022	T,NA	C,NA	1,NA	inf,NA	inf,NA	2.06355,NA	0.00157565	0.00158257
2	chr13:70183386:A:G	70183386	G,NA	A,NA	1,NA	-inf,NA	inf,NA	2.03652,NA	0.00156107	0.00156687
2	chr13:70627287:C:T	70627287	T,NA	C,NA	1,NA	inf,NA	inf,NA	1.29669,NA	0.00150502	0.00150662
2	chr13:70278747:T:C	70278747	C,NA	T,NA	1,NA	inf,NA	inf,NA	1.79219,NA	0.0014581	0.00146218
2	chr13:70986763:G:A	70986763	A,A	G,G	1,1	-inf,-inf	inf,inf	0.309531,2.30324	0.00145554	0.00145877
2	chr13:70335074:G:A	70335074	NA,A	NA,G	NA,1	NA,-inf	NA,inf	NA,1.61487	0.00144431	0.0014479
2	chr13:70344724:T:C	70344724	NA,C	NA,T	NA,1	NA,inf	NA,inf	NA,1.62047	0.00142892	0.00143285
2	chr13:70564602:C:T	70564602	T,NA	C,NA	1,NA	-inf,NA	inf,NA	2.62066,NA	0.00142683	0.00144897
2	chr13:70802451:C:T	70802451	T,T	C,C	1,1	-inf,-inf	inf,inf	0.90404,1.68518	0.001387	0.0013895
2	chr13:70528360:G:A	70528360	A,A	G,G	1,1	-inf,-inf	inf,inf	1.30926,0.231872	0.00137603	0.00137654
2	chr13:70724118:A:AT	70724118	NA,AT	NA,A	NA,1	NA,-inf	NA,inf	NA,1.70956	0.00136551	0.00137008
2	chr13:70262972:G:A	70262972	NA,A	NA,G	NA,1	NA,-inf	NA,inf	NA,1.59293	0.00135799	0.00136091
2	chr13:70438496:A:G	70438496	G,G	A,A	1,1	inf,inf	inf,inf	2.63378,0.422575	0.00133329	0.00134253
2	chr13:70354173:G:A	70354173	NA,A	NA,G	NA,1	NA,-inf	NA,inf	NA,1.64017	0.00132365	0.00132789
2	chr13:70741115:A:G	70741115	G,G	A,A	1,1	inf,inf	inf,inf	1.58442,0.211269	0.00132354	0.00132434
2	chr13:70374063:T:C	70374063	NA,C	NA,T	NA,1	NA,-inf	NA,inf	NA,1.64277	0.00132168	0.00132594
2	chr13:70177461:A:C	70177461	C,C	A,A	1,1	-inf,inf	inf,inf	0.910469,1.76832	0.00130151	0.00130399
2	chr13:70480949:T:C	70480949	NA,C	NA,T	NA,1	NA,inf	NA,inf	NA,1.64531	0.00128864	0.00129288
2	chr13:70869276:C:T	70869276	T,T	C,C	1,1	inf,inf	inf,inf	2.30494,0.056231	0.00127949	0.00128274
2	chr13:70475831:A:G	70475831	G,G	A,A	1,1	inf,inf	inf,inf	2.71668,0.204152	0.00127617	0.00128436
2	chr13:70293958:C:T	70293958	NA,T	NA,C	NA,1	NA,inf	NA,inf	NA,1.51901	0.00127397	0.00127712
2	chr13:70809920:C:T	70809920	NA,T	NA,C	NA,1	NA,inf	NA,inf	NA,1.506	0.00124169	0.00124477
2	chr13:70937096:T:G	70937096	G,NA	T,NA	1,NA	-inf,NA	inf,NA	1.54342,NA	0.00122983	0.00123243
2	chr13:70220580:C:T	70220580	T,T	C,C	1,1	-inf,inf	inf,inf	2.30928,0.687801	0.00121955	0.00122533
2	chr13:70261568:A:G	70261568	NA,G	NA,A	NA,1	NA,-inf	NA,inf	NA,1.52963	0.00120687	0.0012095
2	chr13:70738234:T:C	70738234	C,C	T,T	1,1	-inf,inf	inf,inf	1.80379,0.113424	0.00117422	0.00117535
2	chr13:70737147:C:T	70737147	T,T	C,C	1,1	-inf,-inf	inf,inf	1.78615,0.0813209	0.00116862	0.00116969
2	chr13:70874406:CT:C	70874406	C,C	CT,CT	1,1	inf,inf	inf,inf	2.25499,0.0375419	0.00115147	0.00115439
2	chr13:70270148:T:C	70270148	NA,C	NA,T	NA,1	NA,-inf	NA,inf	NA,1.50051	0.0011473	0.0011498
2	chr13:70703708:A:T	70703708	NA,T	NA,A	NA,1	NA,-inf	NA,inf	NA,1.65442	0.00112638	0.00113067
2	chr13:70937183:A:G	70937183	NA,G	NA,A	NA,1	NA,-inf	NA,inf	NA,1.53261	0.00112081	0.00112409
2	chr13:70738156:A:T	70738156	NA,T	NA,A	NA,1	NA,inf	NA,inf	NA,1.39995	0.00109987	0.00110252
2	chr13:71139444:G:T	71139444	NA,T	NA,G	NA,1	NA,inf	NA,inf	NA,1.48327	0.00109739	0.00110066
2	chr13:70737589:T:C	70737589	C,C	T,T	1,1	-inf,inf	inf,inf	1.77715,0.0797737	0.0010836	0.00108466
2	chr13:70432522:T:A	70432522	NA,A	NA,T	NA,1	NA,-inf	NA,inf	NA,1.50241	0.0010826	0.00108599
2	chr13:70427811:C:CT	70427811	NA,CT	NA,C	NA,1	NA,inf	NA,inf	NA,1.4414	0.00108189	0.00108466
2	chr13:70368391:C:T	70368391	T,NA	C,NA	1,NA	inf,NA	inf,NA	1.85955,NA	0.00108068	0.00108534
2	chr13:70731071:C:T	70731071	T,T	C,C	1,1	inf,-inf	inf,inf	1.45039,0.727926	0.00107052	0.00107179
2	chr13:70868856:A:G	70868856	G,NA	A,NA	1,NA	inf,NA	inf,NA	1.59811,NA	0.0010679	0.00107068
2	chr13:70731106:G:T	70731106	T,T	G,G	1,1	inf,-inf	inf,inf	1.43933,0.737995	0.00105587	0.00105713
2	chr13:70913594:G:T	70913594	T,T	G,G	1,1	inf,inf	inf,inf	1.66821,1.49268	0.00104838	0.00105624
2	chr13:70316218:T:C	70316218	NA,C	NA,T	NA,1	NA,-inf	NA,inf	NA,1.508	0.00103546	0.00103874
2	chr13:70549267:T:C	70549267	NA,C	NA,T	NA,1	NA,inf	NA,inf	NA,1.53158	0.00103521	0.00103865
2	chr13:70377978:G:A	70377978	NA,A	NA,G	NA,1	NA,inf	NA,inf	NA,1.38537	0.00102954	0.00103204
2	chr13:70300018:A:G	70300018	NA,G	NA,A	NA,1	NA,-inf	NA,inf	NA,1.41108	0.00102221	0.00102489
2	chr13:70766000:C:T	70766000	NA,T	NA,C	NA,1	NA,-inf	NA,inf	NA,1.47535	0.0010157	0.00101866
2	chr13:70737473:G:A	70737473	A,A	G,G	1,1	-inf,inf	inf,inf	1.74245,0.0992993	0.00100688	0.00100789
2	chr13:70718928:T:C	70718928	C,C	T,T	1,1	inf,inf	inf,inf	2.02652,0.0301948	0.000998582	0.00100029
2	chr13:70702134:G:A	70702134	NA,A	NA,G	NA,1	NA,inf	NA,inf	NA,1.48942	0.000996504	0.000999621
2	chr13:70314767:A:G	70314767	NA,G	NA,A	NA,1	NA,-inf	NA,inf	NA,1.43132	0.000994063	0.000996457
2	chr13:70315118:A:C	70315118	NA,C	NA,A	NA,1	NA,inf	NA,inf	NA,1.37611	0.000989638	0.000992101
2	chr13:70308474:T:C	70308474	C,NA	T,NA	1,NA	inf,NA	inf,NA	1.48571,NA	0.000982797	0.000985074
2	chr13:71119635:A:G	71119635	NA,G	NA,A	NA,1	NA,inf	NA,inf	NA,1.42507	0.000982648	0.000985585
2	chr13:70257240:T:C	70257240	NA,C	NA,T	NA,1	NA,-inf	NA,inf	NA,1.41358	0.000979409	0.000981575
2	chr13:70247722:G:A	70247722	A,A	G,G	1,1	inf,inf	inf,inf	2.00055,0.571201	0.000975176	0.000978177
2	chr13:71088361:T:C	71088361	NA,C	NA,T	NA,1	NA,inf	NA,inf	NA,1.39318	0.000969095	0.000971868
2	chr13:70709163:G:A	70709163	NA,A	NA,G	NA,1	NA,inf	NA,inf	NA,1.4816	0.000950917	0.000954124
2	chr13:70873092:G:A	70873092	A,NA	G,NA	1,NA	inf,NA	inf,NA	1.49526,NA	0.000950086	0.000952422
2	chr13:70793246:T:C	70793246	C,C	T,T	1,1	inf,inf	inf,inf	1.60134,0.739575	0.000934373	0.000936235
2	chr13:70745832:G:C	70745832	NA,C	NA,G	NA,1	NA,inf	NA,inf	NA,1.39685	0.000934353	0.000937086
2	chr13:70726788:A:G	70726788	G,G	A,A	1,1	inf,-inf	inf,inf	1.92866,0.0791131	0.00092442	0.000925824
2	chr13:70251234:A:T	70251234	T,T	A,A	1,1	inf,-inf	inf,inf	2.29894,0.284879	0.000918544	0.00092192
2	chr13:70268806:C:G	70268806	NA,G	NA,C	NA,1	NA,-inf	NA,inf	NA,1.36931	0.000910165	0.000912228
2	chr13:70568931:G:A	70568931	A,A	G,G	1,1	inf,inf	inf,inf	4.56066,0.108629	0.000909555	0.00123298
2	chr13:70722831:T:C	70722831	NA,C	NA,T	NA,1	NA,-inf	NA,inf	NA,1.5052	0.000899481	0.000902635
2	chr13:70967360:T:C	70967360	NA,C	NA,T	NA,1	NA,inf	NA,inf	NA,1.3349	0.000893331	0.000895801
2	chr13:70582880:T:C	70582880	C,NA	T,NA	1,NA	inf,NA	inf,NA	0.822938,NA	0.000891146	0.000891829
2	chr13:70166072:C:T	70166072	NA,T	NA,C	NA,1	NA,-inf	NA,inf	NA,1.35504	0.000884723	0.000887258
2	chr13:70740504:G:T	70740504	T,T	G,G	1,1	-inf,inf	inf,inf	1.68589,0.111809	0.000882548	0.000883457
2	chr13:70967951:C:T	70967951	NA,T	NA,C	NA,1	NA,inf	NA,inf	NA,1.32927	0.000879837	0.000882284
2	chr13:70281644:T:G	70281644	G,G	T,T	1,1	-inf,-inf	inf,inf	2.00404,0.0689336	0.000874364	0.000875745
2	chr13:70714040:A:G	70714040	NA,G	NA,A	NA,1	NA,inf	NA,inf	NA,1.42506	0.00086205	0.000864949
2	chr13:70206701:CATT:C	70206701	C,C	CATT,CATT	1,1	-inf,inf	inf,inf	2.14459,0.661958	0.000854639	0.000858668
2	chr13:70951682:C:G	70951682	NA,G	NA,C	NA,1	NA,inf	NA,inf	NA,1.34328	0.000836217	0.000838749
2	chr13:70870863:G:A	70870863	A,A	G,G	1,1	inf,-inf	inf,inf	2.0655,0.0822271	0.000829646	0.000831703
2	chr13:70229655:A:C	70229655	C,C	A,A	1,1	-inf,inf	inf,inf	2.08906,0.57414	0.000824514	0.000827645
2	chr13:71065485:A:T	71065485	NA,T	NA,A	NA,1	NA,inf	NA,inf	NA,1.3441	0.00082176	0.000824165
2	chr13:70282349:C:T	70282349	T,T	C,C	1,1	-inf,-inf	inf,inf	1.9708,0.0729673	0.000816544	0.000817842
2	chr13:70706225:C:T	70706225	NA,T	NA,C	NA,1	NA,-inf	NA,inf	NA,1.46636	0.000816269	0.000819327
2	chr13:70794379:A:G	70794379	NA,G	NA,A	NA,1	NA,-inf	NA,inf	NA,1.3241	0.000812902	0.000815176
2	chr13:70604691:T:C	70604691	C,NA	T,NA	1,NA	inf,NA	inf,NA	0.784658,NA	0.000811896	0.000812536
2	chr13:70207627:GC:G	70207627	G,G	GC,GC	1,1	inf,-inf	inf,inf	2.18478,0.686273	0.000809719	0.000814221
2	chr13:70958831:G:T	70958831	NA,T	NA,G	NA,1	NA,-inf	NA,inf	NA,1.34408	0.000803139	0.000805598
2	chr13:70310805:T:C	70310805	NA,C	NA,T	NA,1	NA,inf	NA,inf	NA,1.26474	0.000801912	0.000803966
2	chr13:70177334:G:A	70177334	A,A	G,G	1,1	-inf,inf	inf,inf	0.832373,1.58227	0.000801566	0.000803125
2	chr13:70814619:G:A	70814619	NA,A	NA,G	NA,1	NA,inf	NA,inf	NA,1.32927	0.000801181	0.000803613
2	chr13:70253891:G:A	70253891	A,A	G,G	1,1	inf,-inf	inf,inf	2.23453,0.28218	0.000789644	0.000792611
2	chr13:70877705:C:A	70877705	A,NA	C,NA	1,NA	inf,NA	inf,NA	1.36321,NA	0.000782781	0.000784601
2	chr13:70171481:A:T	70171481	NA,T	NA,A	NA,1	NA,inf	NA,inf	NA,1.32093	0.000779229	0.000781249
2	chr13:70721821:A:C	70721821	NA,C	NA,A	NA,1	NA,-inf	NA,inf	NA,1.42402	0.000774047	0.00077677
2	chr13:70302594:A:G	70302594	NA,G	NA,A	NA,1	NA,-inf	NA,inf	NA,1.27241	0.000772456	0.000774551
2	chr13:70322228:C:T	70322228	NA,T	NA,C	NA,1	NA,inf	NA,inf	NA,1.26205	0.000756409	0.000758493
2	chr13:70702128:T:C	70702128	NA,C	NA,T	NA,1	NA,-inf	NA,inf	NA,1.4194	0.000754256	0.000757067
2	chr13:70912874:C:T	70912874	T,NA	C,NA	1,NA	-inf,NA	inf,NA	1.26593,NA	0.000753539	0.000755078
2	chr13:70214402:T:A	70214402	A,A	T,T	1,1	-inf,inf	inf,inf	2.07837,0.65346	0.000748647	0.000752144
2	chr13:70959849:A:T	70959849	T,T	A,A	1,1	inf,-inf	inf,inf	0.0607526,2.18567	0.00074767	0.000749758
2	chr13:70796788:G:T	70796788	NA,T	NA,G	NA,1	NA,-inf	NA,inf	NA,1.27624	0.000747136	0.000749229
2	chr13:70589596:C:T	70589596	NA,T	NA,C	NA,1	NA,-inf	NA,inf	NA,1.18265	0.000740433	0.000742293
2	chr13:70929906:G:A	70929906	A,NA	G,NA	1,NA	inf,NA	inf,NA	1.57856,NA	0.00073925	0.000741931
2	chr13:70795634:T:C	70795634	NA,C	NA,T	NA,1	NA,-inf	NA,inf	NA,1.26936	0.000738051	0.000740119
2	chr13:70950090:T:C	70950090	NA,C	NA,T	NA,1	NA,inf	NA,inf	NA,1.26034	0.000736441	0.000738621
2	chr13:70929507:C:G	70929507	G,NA	C,NA	1,NA	inf,NA	inf,NA	1.57469,NA	0.000734391	0.000737052
2	chr13:71158609:C:T	71158609	T,NA	C,NA	1,NA	-inf,NA	inf,NA	1.66601,NA	0.000724227	0.000727561
2	chr13:70986206:A:G	70986206	G,NA	A,NA	1,NA	inf,NA	inf,NA	1.55409,NA	0.000723924	0.000726547
2	chr13:70191980:G:A	70191980	NA,A	NA,G	NA,1	NA,inf	NA,inf	NA,1.27335	0.00072286	0.000724692
2	chr13:70710961:ACTT:A	70710961	NA,A	NA,ACTT	NA,1	NA,-inf	NA,inf	NA,1.28289	0.000718609	0.00072083
2	chr13:70666334:C:G	70666334	G,NA	C,NA	1,NA	inf,NA	inf,NA	0.720164,NA	0.000716073	0.00071665
2	chr13:70709240:A:G	70709240	NA,G	NA,A	NA,1	NA,inf	NA,inf	NA,1.31576	0.000712041	0.000714427
2	chr13:70911182:A:G	70911182	G,NA	A,NA	1,NA	-inf,NA	inf,NA	1.49975,NA	0.000701954	0.000704362
2	chr13:70169320:T:C	70169320	NA,C	NA,T	NA,1	NA,inf	NA,inf	NA,1.24831	0.000701238	0.000703058
2	chr13:70237155:A:G	70237155	NA,G	NA,A	NA,1	NA,inf	NA,inf	NA,1.22632	0.000699391	0.000701428
2	chr13:70314461:G:A	70314461	NA,A	NA,G	NA,1	NA,inf	NA,inf	NA,1.18515	0.000694737	0.000696529
2	chr13:70939360:C:T	70939360	NA,T	NA,C	NA,1	NA,inf	NA,inf	NA,1.19697	0.000694386	0.00069633
2	chr13:70960568:T:C	70960568	C,C	T,T	1,1	inf,-inf	inf,inf	0.0677366,2.14185	0.000691504	0.000693434
2	chr13:70710938:T:C	70710938	NA,C	NA,T	NA,1	NA,-inf	NA,inf	NA,1.26038	0.00069046	0.000692596
2	chr13:70924370:G:A	70924370	A,NA	G,NA	1,NA	inf,NA	inf,NA	1.52393,NA	0.000680126	0.00068254
2	chr13:70791570:A:C	70791570	NA,C	NA,A	NA,1	NA,-inf	NA,inf	NA,1.22295	0.000678493	0.000680405
2	chr13:70219105:T:C	70219105	C,C	T,T	1,1	-inf,inf	inf,inf	1.99017,0.682468	0.000671415	0.000674485
2	chr13:70309980:C:T	70309980	T,NA	C,NA	1,NA	inf,NA	inf,NA	1.40181,NA	0.000670051	0.00067199
2	chr13:70968520:C:T	70968520	NA,T	NA,C	NA,1	NA,inf	NA,inf	NA,1.17839	0.000666895	0.000668672
2	chr13:70292310:A:G	70292310	NA,G	NA,A	NA,1	NA,-inf	NA,inf	NA,1.20766	0.000666271	0.000668248
2	chr13:70931699:C:T	70931699	T,NA	C,NA	1,NA	inf,NA	inf,NA	1.51791,NA	0.000662634	0.000665023
2	chr13:70972123:T:G	70972123	G,NA	T,NA	1,NA	inf,NA	inf,NA	1.57335,NA	0.000661179	0.000664008
2	chr13:70205042:A:T	70205042	T,T	A,A	1,1	-inf,inf	inf,inf	2.02788,0.629981	0.000660652	0.000663717
2	chr13:70932402:A:G	70932402	G,NA	A,NA	1,NA	inf,NA	inf,NA	1.51513,NA	0.00065953	0.000661906
2	chr13:71161980:A:G	71161980	NA,G	NA,A	NA,1	NA,inf	NA,inf	NA,1.18838	0.000650251	0.000652168
2	chr13:70934895:C:T	70934895	T,NA	C,NA	1,NA	inf,NA	inf,NA	1.49923,NA	0.000638815	0.000641121
2	chr13:70934728:T:C	70934728	C,NA	T,NA	1,NA	inf,NA	inf,NA	1.49809,NA	0.000637595	0.000639896
2	chr13:70313749:G:A	70313749	NA,A	NA,G	NA,1	NA,inf	NA,inf	NA,1.13672	0.000637047	0.000638699
2	chr13:70963197:A:G	70963197	NA,G	NA,A	NA,1	NA,inf	NA,inf	NA,1.16573	0.000633113	0.000634963
2	chr13:70301903:A:G	70301903	NA,G	NA,A	NA,1	NA,inf	NA,inf	NA,1.14494	0.00063135	0.000633055
2	chr13:70717987:A:G	70717987	G,G	A,A	1,1	inf,inf	inf,inf	1.41775,0.511818	0.000628794	0.000629668
2	chr13:70336113:C:A	70336113	A,NA	C,NA	1,NA	inf,NA	inf,NA	1.306,NA	0.000628615	0.000630247
2	chr13:70252056:T:C	70252056	NA,C	NA,T	NA,1	NA,-inf	NA,inf	NA,1.18576	0.000616626	0.000618234
2	chr13:70704918:T:A	70704918	NA,A	NA,T	NA,1	NA,-inf	NA,inf	NA,1.31015	0.0006164	0.00061872
2	chr13:71111874:A:G	71111874	NA,G	NA,A	NA,1	NA,inf	NA,inf	NA,1.16036	0.000614454	0.000616297
2	chr13:70828342:A:G	70828342	NA,G	NA,A	NA,1	NA,-inf	NA,inf	NA,1.16986	0.000608445	0.000610282
2	chr13:70783545:T:C	70783545	NA,C	NA,T	NA,1	NA,-inf	NA,inf	NA,1.15395	0.000602495	0.000604194
2	chr13:70732021:G:A	70732021	A,A	G,G	1,1	inf,inf	inf,inf	1.45592,0.170697	0.000601545	0.000602189
2	chr13:70786667:G:A	70786667	NA,A	NA,G	NA,1	NA,-inf	NA,inf	NA,1.1434	0.000599392	0.000601053
2	chr13:70960403:A:G	70960403	G,G	A,A	1,1	inf,-inf	inf,inf	0.0774327,2.05575	0.000596054	0.000597705
2	chr13:70167280:C:G	70167280	G,G	C,C	1,1	-inf,inf	inf,inf	0.781826,1.4302	0.00059423	0.000595342
2	chr13:70303865:T:C	70303865	NA,C	NA,T	NA,1	NA,inf	NA,inf	NA,1.11107	0.00059193	0.000593539
2	chr13:70204085:T:C	70204085	C,C	T,T	1,1	-inf,inf	inf,inf	1.94565,0.658209	0.000591909	0.000594628
2	chr13:70341093:C:T	70341093	NA,T	NA,C	NA,1	NA,inf	NA,inf	NA,1.14167	0.00059023	0.000591961
2	chr13:70339357:C:A	70339357	NA,A	NA,C	NA,1	NA,inf	NA,inf	NA,1.13863	0.000587156	0.000588878
2	chr13:70995368:A:G	70995368	G,NA	A,NA	1,NA	inf,NA	inf,NA	1.28051,NA	0.000587082	0.000588641
2	chr13:70459083:C:T	70459083	T,NA	C,NA	1,NA	-inf,NA	inf,NA	1.65775,NA	0.000581722	0.000584883
2	chr13:71105823:G:A	71105823	A,NA	G,NA	1,NA	inf,NA	inf,NA	1.28325,NA	0.000578324	0.000579912
2	chr13:71026102:G:A	71026102	NA,A	NA,G	NA,1	NA,inf	NA,inf	NA,1.10209	0.000576174	0.000577749
2	chr13:70184426:T:A	70184426	NA,A	NA,T	NA,1	NA,inf	NA,inf	NA,1.14314	0.000573417	0.000574898
2	chr13:70236091:G:A	70236091	A,A	G,G	1,1	inf,-inf	inf,inf	1.96222,0.526744	0.000571979	0.00057427
2	chr13:70457465:C:T	70457465	T,NA	C,NA	1,NA	-inf,NA	inf,NA	1.64822,NA	0.000570755	0.000573859
2	chr13:70174725:C:T	70174725	NA,T	NA,C	NA,1	NA,-inf	NA,inf	NA,1.16635	0.000567707	0.000569486
2	chr13:70968071:A:G	70968071	G,G	A,A	1,1	inf,-inf	inf,inf	0.0455204,2.01067	0.000565182	0.000566715
2	chr13:70726190:A:G	70726190	G,G	A,A	1,1	-inf,-inf	inf,inf	1.11038,0.980533	0.000564916	0.000565974
2	chr13:70390319:C:A	70390319	NA,A	NA,C	NA,1	NA,-inf	NA,inf	NA,1.098	0.000564271	0.000565931
2	chr13:70343064:A:G	70343064	NA,G	NA,A	NA,1	NA,inf	NA,inf	NA,1.11568	0.000562366	0.000564023
2	chr13:70972426:G:A	70972426	NA,A	NA,G	NA,1	NA,inf	NA,inf	NA,1.10415	0.000562273	0.000563899
2	chr13:70869190:TG:T	70869190	T,T	TG,TG	1,1	-inf,inf	inf,inf	1.84151,0.438466	0.000561982	0.000563938
2	chr13:70326167:C:T	70326167	NA,T	NA,C	NA,1	NA,inf	NA,inf	NA,1.0857	0.00056064	0.000562181
2	chr13:70791975:C:T	70791975	T,T	C,C	1,1	inf,inf	inf,inf	1.37351,0.711162	0.000558473	0.000559629
2	chr13:70302394:T:C	70302394	NA,C	NA,T	NA,1	NA,inf	NA,inf	NA,1.07685	0.000558117	0.000559637
2	chr13:70943291:C:T	70943291	NA,T	NA,C	NA,1	NA,inf	NA,inf	NA,1.07892	0.000556761	0.00055835
2	chr13:71128691:G:A	71128691	NA,A	NA,G	NA,1	NA,inf	NA,inf	NA,1.1029	0.00055641	0.00055808
2	chr13:70176374:A:G	70176374	NA,G	NA,A	NA,1	NA,inf	NA,inf	NA,1.12843	0.000555913	0.000557382
2	chr13:70729131:A:C	70729131	C,C	A,A	1,1	-inf,-inf	inf,inf	1.42352,0.402507	0.000553736	0.000554484
2	chr13:70628036:A:T	70628036	T,NA	A,NA	1,NA	inf,NA	inf,NA	0.626417,NA	0.000553667	0.000554164
2	chr13:70303915:C:T	70303915	NA,T	NA,C	NA,1	NA,inf	NA,inf	NA,1.07	0.000551316	0.000552819
2	chr13:70300973:G:A	70300973	NA,A	NA,G	NA,1	NA,inf	NA,inf	NA,1.06958	0.000551041	0.000552542
2	chr13:70268863:A:C	70268863	NA,C	NA,A	NA,1	NA,inf	NA,inf	NA,1.00846	0.000549685	0.000551063
2	chr13:70332752:G:C	70332752	NA,C	NA,G	NA,1	NA,inf	NA,inf	NA,1.09736	0.000547362	0.000548967
2	chr13:70705123:T:C	70705123	C,C	T,T	1,1	-inf,inf	inf,inf	2.50782,1.2214	0.000545542	0.000570274
2	chr13:70304510:G:A	70304510	NA,A	NA,G	NA,1	NA,inf	NA,inf	NA,1.06782	0.000545149	0.000546623
2	chr13:70336749:C:T	70336749	NA,T	NA,C	NA,1	NA,inf	NA,inf	NA,1.08949	0.000542524	0.000544109
2	chr13:70299396:T:G	70299396	NA,G	NA,T	NA,1	NA,inf	NA,inf	NA,1.05902	0.000540781	0.000542256
2	chr13:70332875:A:G	70332875	NA,G	NA,A	NA,1	NA,inf	NA,inf	NA,1.08992	0.000540427	0.000542012
2	chr13:70188804:C:A	70188804	NA,A	NA,C	NA,1	NA,inf	NA,inf	NA,1.10305	0.000537398	0.000538786
2	chr13:70302110:GTA:G	70302110	NA,G	NA,GTA	NA,1	NA,inf	NA,inf	NA,1.05258	0.000534772	0.000536232
2	chr13:70968478:C:T	70968478	NA,T	NA,C	NA,1	NA,inf	NA,inf	NA,1.06967	0.000533657	0.00053519
2	chr13:70844053:C:T	70844053	NA,T	NA,C	NA,1	NA,-inf	NA,inf	NA,1.08461	0.000531726	0.000533311
2	chr13:70334900:C:T	70334900	NA,T	NA,C	NA,1	NA,inf	NA,inf	NA,1.07843	0.00053003	0.000531584
2	chr13:70936833:C:A	70936833	NA,A	NA,C	NA,1	NA,inf	NA,inf	NA,1.05061	0.000529458	0.000530971
2	chr13:70337657:G:A	70337657	NA,A	NA,G	NA,1	NA,inf	NA,inf	NA,1.07745	0.000529136	0.000530687
2	chr13:70717553:T:C	70717553	NA,C	NA,T	NA,1	NA,-inf	NA,inf	NA,1.09066	0.000527505	0.000529113
2	chr13:70714228:GA:G	70714228	G,G	GA,GA	1,1	inf,inf	inf,inf	1.38157,1.27322	0.000526324	0.000529403
2	chr13:70556027:T:C	70556027	C,C	T,T	1,1	inf,inf	inf,inf	3.85854,0.463443	0.000525484	0.000635507
2	chr13:70600634:C:T	70600634	NA,T	NA,C	NA,1	NA,inf	NA,inf	NA,1.15184	0.000523376	0.000525183
2	chr13:71065631:G:A	71065631	NA,A	NA,G	NA,1	NA,-inf	NA,inf	NA,1.09237	0.000523124	0.000524714
2	chr13:70773405:G:A	70773405	A,A	G,G	1,1	inf,inf	inf,inf	1.31077,0.751853	0.000522563	0.000523659
2	chr13:70529234:G:A	70529234	NA,A	NA,G	NA,1	NA,-inf	NA,inf	NA,1.16486	0.000520393	0.000522203
2	chr13:70358704:G:C	70358704	NA,C	NA,G	NA,1	NA,inf	NA,inf	NA,1.06659	0.000518786	0.00052031
2	chr13:70329873:T:G	70329873	NA,G	NA,T	NA,1	NA,inf	NA,inf	NA,1.03906	0.000517498	0.000518924
2	chr13:70715725:A:T	70715725	T,T	A,A	1,1	-inf,-inf	inf,inf	3.7321,1.57606	0.000516236	0.00112842
2	chr13:71010250:T:C	71010250	C,C	T,T	1,1	inf,-inf	inf,inf	0.0694327,2.01628	0.000514009	0.000515534
2	chr13:70188992:G:A	70188992	NA,A	NA,G	NA,1	NA,inf	NA,inf	NA,1.06783	0.000513212	0.000514543
2	chr13:70361715:T:C	70361715	NA,C	NA,T	NA,1	NA,inf	NA,inf	NA,1.06366	0.000512971	0.000514489
2	chr13:70564001:G:A	70564001	NA,A	NA,G	NA,1	NA,inf	NA,inf	NA,1.18614	0.000508021	0.000509914
2	chr13:71134057:G:A	71134057	NA,A	NA,G	NA,1	NA,-inf	NA,inf	NA,1.06447	0.000507198	0.000508717
2	chr13:70942721:C:T	70942721	NA,T	NA,C	NA,1	NA,inf	NA,inf	NA,1.02509	0.000506736	0.000508186
2	chr13:70366918:G:T	70366918	T,T	G,G	1,1	-inf,inf	inf,inf	1.74195,0.563472	0.000501761	0.000503652
2	chr13:70342043:A:T	70342043	NA,T	NA,A	NA,1	NA,inf	NA,inf	NA,1.04564	0.000500013	0.000501484
2	chr13:70289607:C:T	70289607	T,T	C,C	1,1	-inf,-inf	inf,inf	1.05336,1.0035	0.000496769	0.000497488
2	chr13:70469732:A:G	70469732	G,NA	A,NA	1,NA	-inf,NA	inf,NA	1.56337,NA	0.000494781	0.00049742
2	chr13:71127201:G:T	71127201	NA,T	NA,G	NA,1	NA,inf	NA,inf	NA,1.03638	0.000493961	0.000495424
2	chr13:70867841:T:C	70867841	C,C	T,T	1,1	inf,-inf	inf,inf	1.82871,0.00676215	0.000493809	0.000495075
2	chr13:70247706:T:C	70247706	C,C	T,T	1,1	inf,inf	inf,inf	1.63996,0.561828	0.00048799	0.000489474
2	chr13:71138344:A:G	71138344	NA,G	NA,A	NA,1	NA,-inf	NA,inf	NA,1.03358	0.000481427	0.000482869
2	chr13:70565686:C:T	70565686	NA,T	NA,C	NA,1	NA,inf	NA,inf	NA,1.15222	0.00048083	0.000482614
2	chr13:71128035:T:A	71128035	NA,A	NA,T	NA,1	NA,-inf	NA,inf	NA,1.03225	0.000480278	0.000481717
2	chr13:70735046:A:G	70735046	G,G	A,A	1,1	-inf,-inf	inf,inf	1.52579,0.0619237	0.000479552	0.000480214
2	chr13:70298700:T:C	70298700	NA,C	NA,T	NA,1	NA,inf	NA,inf	NA,0.989014	0.000479223	0.000480536
2	chr13:70367540:C:T	70367540	NA,T	NA,C	NA,1	NA,-inf	NA,inf	NA,1.00342	0.000479191	0.000480413
2	chr13:71096945:A:G	71096945	NA,G	NA,A	NA,1	NA,-inf	NA,inf	NA,1.02219	0.000478634	0.000480042
2	chr13:70301142:A:G	70301142	NA,G	NA,A	NA,1	NA,inf	NA,inf	NA,0.988443	0.000478091	0.000479394
2	chr13:70181569:G:A	70181569	NA,A	NA,G	NA,1	NA,inf	NA,inf	NA,1.03249	0.000476152	0.000477393
2	chr13:70729414:CATGTTCCAAGAAGCTGAAAACATAAAGAGA:C	70729414	NA,C	NA,CATGTTCCAAGAAGCTGAAAACATAAAGAGA	NA,1	NA,-inf	NA,inf	NA,1.12367	0.000475402	0.000477027
2	chr13:70408276:A:G	70408276	NA,G	NA,A	NA,1	NA,inf	NA,inf	NA,0.93032	0.000475009	0.000476231
2	chr13:71132637:C:T	71132637	NA,T	NA,C	NA,1	NA,-inf	NA,inf	NA,1.02412	0.000474062	0.000475482
2	chr13:70968533:G:T	70968533	NA,T	NA,G	NA,1	NA,inf	NA,inf	NA,0.997789	0.000472154	0.000473514
2	chr13:70949923:T:G	70949923	G,NA	T,NA	1,NA	inf,NA	inf,NA	1.3538,NA	0.000470346	0.000472106
2	chr13:70287929:C:T	70287929	NA,T	NA,C	NA,1	NA,inf	NA,inf	NA,0.960602	0.000469296	0.00047053
2	chr13:70349437:G:A	70349437	NA,A	NA,G	NA,1	NA,inf	NA,inf	NA,1.00597	0.000468576	0.000469953
2	chr13:70362519:C:A	70362519	NA,A	NA,C	NA,1	NA,inf	NA,inf	NA,1.00522	0.000468027	0.000469402
2	chr13:70349808:A:C	70349808	NA,C	NA,A	NA,1	NA,inf	NA,inf	NA,1.00432	0.000467327	0.0004687
2	chr13:70349282:A:T	70349282	NA,T	NA,A	NA,1	NA,inf	NA,inf	NA,1.00363	0.000466771	0.000468142
2	chr13:70301793:G:A	70301793	NA,A	NA,G	NA,1	NA,inf	NA,inf	NA,0.968031	0.000461788	0.000463048
2	chr13:70531888:A:G	70531888	G,G	A,A	1,1	inf,-inf	inf,inf	1.32431,1.00522	0.000461017	0.00046259
2	chr13:71139075:C:T	71139075	NA,T	NA,C	NA,1	NA,inf	NA,inf	NA,0.993926	0.000459733	0.000461095
2	chr13:71120514:T:C	71120514	NA,C	NA,T	NA,1	NA,-inf	NA,inf	NA,1.00382	0.000457697	0.000459069
2	chr13:71066022:A:G	71066022	NA,G	NA,A	NA,1	NA,inf	NA,inf	NA,0.982105	0.000453523	0.000454873
2	chr13:70919349:G:A	70919349	A,NA	G,NA	1,NA	inf,NA	inf,NA	1.31252,NA	0.000452629	0.000454256
2	chr13:70759735:A:G	70759735	NA,G	NA,A	NA,1	NA,-inf	NA,inf	NA,1.00793	0.00045205	0.000453386
2	chr13:70364214:C:T	70364214	NA,T	NA,C	NA,1	NA,inf	NA,inf	NA,0.949173	0.000450939	0.000452188
2	chr13:70602511:A:T	70602511	T,NA	A,NA	1,NA	inf,NA	inf,NA	0.7523,NA	0.000450831	0.000451456
2	chr13:70291439:T:C	70291439	NA,C	NA,T	NA,1	NA,-inf	NA,inf	NA,0.978078	0.000450058	0.000451226
2	chr13:70733246:G:A	70733246	A,A	G,G	1,1	inf,inf	inf,inf	1.26482,0.297231	0.000450043	0.000450555
2	chr13:71096323:T:A	71096323	NA,A	NA,T	NA,1	NA,-inf	NA,inf	NA,0.98526	0.00044816	0.000449483
2	chr13:70711806:G:A	70711806	A,A	G,G	1,1	inf,inf	inf,inf	1.33108,1.26406	0.000446942	0.000449706
2	chr13:70356275:A:G	70356275	NA,G	NA,A	NA,1	NA,inf	NA,inf	NA,0.942281	0.000446815	0.000448051
2	chr13:70288446:A:G	70288446	G,G	A,A	1,1	inf,inf	inf,inf	1.31201,0.42477	0.000446155	0.000446715
2	chr13:70726385:C:T	70726385	T,T	C,C	1,1	inf,inf	inf,inf	1.2325,0.352673	0.000445673	0.000446189
2	chr13:71103410:A:G	71103410	NA,G	NA,A	NA,1	NA,inf	NA,inf	NA,0.963368	0.000443766	0.000445083
2	chr13:71047861:A:G	71047861	G,NA	A,NA	1,NA	-inf,NA	inf,NA	1.20459,NA	0.000442928	0.00044432
2	chr13:70750100:T:C	70750100	NA,C	NA,T	NA,1	NA,-inf	NA,inf	NA,0.994155	0.000441718	0.000443107
2	chr13:70232343:C:T	70232343	T,T	C,C	1,1	inf,-inf	inf,inf	1.64223,0.38517	0.000440113	0.000441279
2	chr13:70392988:G:A	70392988	NA,A	NA,G	NA,1	NA,-inf	NA,inf	NA,0.984883	0.000439175	0.000440511
2	chr13:70348840:A:G	70348840	NA,G	NA,A	NA,1	NA,inf	NA,inf	NA,0.96658	0.00043864	0.00043993
2	chr13:70704261:G:A	70704261	NA,A	NA,G	NA,1	NA,-inf	NA,inf	NA,0.986381	0.000437276	0.000438615
2	chr13:70774694:C:G	70774694	G,G	C,C	1,1	-inf,-inf	inf,inf	1.03569,1.23416	0.000436305	0.000437815
2	chr13:71040611:G:A	71040611	A,NA	G,NA	1,NA	inf,NA	inf,NA	1.14586,NA	0.000435956	0.000437194
2	chr13:70719429:G:A	70719429	NA,A	NA,G	NA,1	NA,inf	NA,inf	NA,0.956644	0.000435944	0.000437223
2	chr13:70733364:C:T	70733364	T,T	C,C	1,1	-inf,-inf	inf,inf	1.48463,0.0568008	0.000435793	0.000436406
2	chr13:70229038:A:G	70229038	G,G	A,A	1,1	inf,-inf	inf,inf	1.70269,0.276756	0.000435485	0.000436641
2	chr13:70366193:C:G	70366193	G,G	C,C	1,1	-inf,inf	inf,inf	0.490864,1.59868	0.000434946	0.000436046
2	chr13:71101592:C:T	71101592	NA,T	NA,C	NA,1	NA,-inf	NA,inf	NA,0.966878	0.000434621	0.000435905
2	chr13:70256277:C:CT	70256277	NA,CT	NA,C	NA,1	NA,-inf	NA,inf	NA,0.896581	0.000434381	0.000435481
2	chr13:70229347:C:T	70229347	T,NA	C,NA	1,NA	-inf,NA	inf,NA	1.22107,NA	0.000433374	0.00043476
2	chr13:71024352:A:G	71024352	G,NA	A,NA	1,NA	-inf,NA	inf,NA	1.33385,NA	0.000433189	0.000434945
2	chr13:71147847:C:A	71147847	NA,A	NA,C	NA,1	NA,inf	NA,inf	NA,0.931438	0.000433109	0.000434304
2	chr13:70438188:AAG:A	70438188	A,A	AAG,AAG	1,1	inf,-inf	inf,inf	1.80826,0.00958359	0.00043249	0.000433686
2	chr13:70730439:A:G	70730439	NA,G	NA,A	NA,1	NA,-inf	NA,inf	NA,1.06484	0.000431972	0.000433445
2	chr13:70763474:T:A	70763474	NA,A	NA,T	NA,1	NA,-inf	NA,inf	NA,0.973865	0.000431896	0.000433161
2	chr13:70567610:T:C	70567610	NA,C	NA,T	NA,1	NA,inf	NA,inf	NA,0.945234	0.000431522	0.00043277
2	chr13:70708129:G:A	70708129	A,A	G,G	1,1	inf,inf	inf,inf	5.51903,2.01296	0.000430183	0.0614716
2	chr13:70277049:A:T	70277049	NA,T	NA,A	NA,1	NA,-inf	NA,inf	NA,0.874313	0.000429342	0.0004304
2	chr13:70226830:A:G	70226830	G,G	A,A	1,1	inf,-inf	inf,inf	1.72815,0.21855	0.00042853	0.000429674
2	chr13:70637924:T:C	70637924	C,NA	T,NA	1,NA	inf,NA	inf,NA	1.45107,NA	0.000427735	0.000429857
2	chr13:71046126:T:A	71046126	A,NA	T,NA	1,NA	inf,NA	inf,NA	1.13548,NA	0.000427377	0.000428591
2	chr13:70752230:A:G	70752230	NA,G	NA,A	NA,1	NA,inf	NA,inf	NA,0.965071	0.000424784	0.000426083
2	chr13:70718987:G:A	70718987	NA,A	NA,G	NA,1	NA,inf	NA,inf	NA,0.940701	0.000424389	0.000425634
2	chr13:70318213:C:T	70318213	NA,T	NA,C	NA,1	NA,inf	NA,inf	NA,0.903679	0.000424123	0.000425287
2	chr13:71143226:A:G	71143226	NA,G	NA,A	NA,1	NA,inf	NA,inf	NA,0.921084	0.000423129	0.000424358
2	chr13:70569424:T:G	70569424	NA,G	NA,T	NA,1	NA,-inf	NA,inf	NA,1.02447	0.000422198	0.000423663
2	chr13:71111382:A:C	71111382	NA,C	NA,A	NA,1	NA,inf	NA,inf	NA,0.933403	0.000421664	0.000422917
2	chr13:71018800:C:T	71018800	T,T	C,C	1,1	-inf,-inf	inf,inf	0.0919922,1.81808	0.000421033	0.000422102
2	chr13:70254836:G:T	70254836	T,NA	G,NA	1,NA	-inf,NA	inf,NA	0.99993,NA	0.000419262	0.000420231
2	chr13:71140409:A:G	71140409	NA,G	NA,A	NA,1	NA,inf	NA,inf	NA,0.937715	0.00041846	0.000419701
2	chr13:70360489:G:A	70360489	NA,A	NA,G	NA,1	NA,inf	NA,inf	NA,0.923982	0.000418185	0.000419376
2	chr13:70976004:A:G	70976004	NA,G	NA,A	NA,1	NA,-inf	NA,inf	NA,0.97071	0.000417633	0.000418941
2	chr13:70564346:G:A	70564346	A,A	G,G	1,1	inf,inf	inf,inf	3.82026,0.294088	0.000416838	0.000498156
2	chr13:70226672:T:C	70226672	C,C	T,T	1,1	inf,-inf	inf,inf	1.69259,0.249436	0.000414113	0.000415214
2	chr13:70716386:T:G	70716386	NA,G	NA,T	NA,1	NA,-inf	NA,inf	NA,0.88106	0.000413885	0.000415008
2	chr13:70793231:T:C	70793231	NA,C	NA,T	NA,1	NA,-inf	NA,inf	NA,0.931386	0.000413585	0.000414827
2	chr13:71125940:T:C	71125940	NA,C	NA,T	NA,1	NA,inf	NA,inf	NA,0.908376	0.000413531	0.000414734
2	chr13:70199954:C:T	70199954	NA,T	NA,C	NA,1	NA,inf	NA,inf	NA,0.867604	0.000413231	0.000414282
2	chr13:70354158:A:G	70354158	NA,G	NA,A	NA,1	NA,inf	NA,inf	NA,0.895684	0.000413004	0.000414149
2	chr13:70246137:A:G	70246137	NA,G	NA,A	NA,1	NA,-inf	NA,inf	NA,0.940877	0.000410648	0.000411721
2	chr13:70388759:G:A	70388759	NA,A	NA,G	NA,1	NA,inf	NA,inf	NA,0.939833	0.000410292	0.000411562
2	chr13:71031442:G:A	71031442	A,A	G,G	1,1	-inf,inf	inf,inf	0.664978,1.47438	0.000409006	0.000410206
2	chr13:70560391:AG:A	70560391	A,A	AG,AG	1,1	inf,inf	inf,inf	3.85089,0.0744491	0.000408423	0.000480642
2	chr13:70277227:G:A	70277227	NA,A	NA,G	NA,1	NA,-inf	NA,inf	NA,0.86126	0.000408115	0.000409155
2	chr13:70562489:A:G	70562489	G,G	A,A	1,1	inf,inf	inf,inf	3.80947,0.275782	0.000406383	0.000484342
2	chr13:71143062:A:G	71143062	NA,G	NA,A	NA,1	NA,inf	NA,inf	NA,0.89639	0.000405669	0.000406849
2	chr13:70655193:T:C	70655193	NA,C	NA,T	NA,1	NA,inf	NA,inf	NA,1.22585	0.000405291	0.000407298
2	chr13:70853432:C:A	70853432	NA,A	NA,C	NA,1	NA,-inf	NA,inf	NA,0.945129	0.000405289	0.00040654
2	chr13:71002310:A:G	71002310	G,G	A,A	1,1	inf,-inf	inf,inf	0.0406416,1.89503	0.000404959	0.000406163
2	chr13:70271247:A:T	70271247	NA,T	NA,A	NA,1	NA,-inf	NA,inf	NA,0.857916	0.000404906	0.00040594
2	chr13:70563610:T:C	70563610	C,C	T,T	1,1	inf,inf	inf,inf	3.80704,0.272149	0.000404125	0.000481386
2	chr13:70340501:T:A	70340501	NA,A	NA,T	NA,1	NA,inf	NA,inf	NA,0.881687	0.000403772	0.000404891
2	chr13:70564415:C:A	70564415	A,A	C,C	1,1	inf,inf	inf,inf	3.78136,0.316252	0.000401959	0.000478871
2	chr13:70871225:G:C	70871225	NA,C	NA,G	NA,1	NA,inf	NA,inf	NA,0.878845	0.00040166	0.000402797
2	chr13:70723802:ATTAG:A	70723802	A,A	ATTAG,ATTAG	1,1	inf,inf	inf,inf	1.17624,0.352886	0.000400999	0.000401464
2	chr13:70941243:C:A	70941243	A,NA	C,NA	1,NA	inf,NA	inf,NA	1.24755,NA	0.00040045	0.000401894
2	chr13:70632468:T:C	70632468	NA,C	NA,T	NA,1	NA,inf	NA,inf	NA,0.985672	0.000399393	0.000400761
2	chr13:70778971:A:G	70778971	G,G	A,A	1,1	-inf,-inf	inf,inf	1.02878,1.1882	0.000396917	0.000398294
2	chr13:70993948:A:G	70993948	G,NA	A,NA	1,NA	-inf,NA	inf,NA	0.670737,NA	0.000396896	0.000397425
2	chr13:70227376:C:T	70227376	T,T	C,C	1,1	inf,-inf	inf,inf	1.66191,0.26371	0.000395206	0.000396259
2	chr13:70527847:T:C	70527847	NA,C	NA,T	NA,1	NA,-inf	NA,inf	NA,1.02092	0.000394805	0.000396248
2	chr13:70713650:C:T	70713650	NA,T	NA,C	NA,1	NA,-inf	NA,inf	NA,1.01605	0.000394162	0.000395557
2	chr13:71155726:A:G	71155726	NA,G	NA,A	NA,1	NA,inf	NA,inf	NA,0.878532	0.000393534	0.000394667
2	chr13:70379435:T:C	70379435	NA,C	NA,T	NA,1	NA,inf	NA,inf	NA,0.890263	0.000393309	0.000394453
2	chr13:70360183:T:A	70360183	NA,A	NA,T	NA,1	NA,inf	NA,inf	NA,0.866169	0.000393228	0.00039432
2	chr13:70702836:G:A	70702836	NA,A	NA,G	NA,1	NA,inf	NA,inf	NA,0.988013	0.000392718	0.000394083
2	chr13:70686517:A:T	70686517	T,NA	A,NA	1,NA	inf,NA	inf,NA	1.41712,NA	0.000391795	0.000393779
2	chr13:70734554:T:A	70734554	NA,A	NA,T	NA,1	NA,-inf	NA,inf	NA,0.989393	0.000388381	0.000389684
2	chr13:70802547:C:A	70802547	A,A	C,C	1,1	-inf,-inf	inf,inf	0.692485,1.41447	0.000387455	0.000388569
2	chr13:70937873:G:A	70937873	A,NA	G,NA	1,NA	inf,NA	inf,NA	1.23887,NA	0.000384434	0.000385902
2	chr13:71028290:T:C	71028290	NA,C	NA,T	NA,1	NA,inf	NA,inf	NA,0.863356	0.000384281	0.000385339
2	chr13:70267417:G:C	70267417	C,C	G,G	1,1	-inf,-inf	inf,inf	1.85809,0.262467	0.000383513	0.000384983
2	chr13:70335841:G:A	70335841	NA,A	NA,G	NA,1	NA,-inf	NA,inf	NA,0.870597	0.000383314	0.000384448
2	chr13:70862190:A:T	70862190	T,T	A,A	1,1	inf,inf	inf,inf	1.69907,0.125032	0.000382258	0.000383284
2	chr13:70663428:T:C	70663428	NA,C	NA,T	NA,1	NA,inf	NA,inf	NA,0.95409	0.000381604	0.000382866
2	chr13:71094336:G:A	71094336	NA,A	NA,G	NA,1	NA,inf	NA,inf	NA,0.854729	0.000379536	0.000380638
2	chr13:70692406:T:C	70692406	C,NA	T,NA	1,NA	inf,NA	inf,NA	1.39723,NA	0.000379378	0.00038129
2	chr13:70705740:A:T	70705740	NA,T	NA,A	NA,1	NA,-inf	NA,inf	NA,0.898461	0.000378142	0.000379301
2	chr13:70265257:G:C	70265257	NA,C	NA,G	NA,1	NA,-inf	NA,inf	NA,0.814544	0.000376421	0.000377388
2	chr13:70249208:G:A	70249208	NA,A	NA,G	NA,1	NA,inf	NA,inf	NA,0.842606	0.00037599	0.000377038
2	chr13:70692387:T:A	70692387	A,NA	T,NA	1,NA	inf,NA	inf,NA	1.39148,NA	0.000375886	0.000377777
2	chr13:70339283:TTTAC:T	70339283	NA,T	NA,TTTAC	NA,1	NA,inf	NA,inf	NA,0.838587	0.000375088	0.000376132
2	chr13:70691277:C:T	70691277	T,NA	C,NA	1,NA	inf,NA	inf,NA	1.39388,NA	0.000373552	0.000375452
2	chr13:70707782:C:T	70707782	T,T	C,C	1,1	-inf,-inf	inf,inf	3.1834,1.58322	0.000373095	0.000570875
2	chr13:70964933:A:T	70964933	T,T	A,A	1,1	-inf,-inf	inf,inf	0.0190952,1.79231	0.000373012	0.000374027
2	chr13:70163151:A:C	70163151	NA,C	NA,A	NA,1	NA,-inf	NA,inf	NA,0.913017	0.000371214	0.000372395
2	chr13:70259469:C:A	70259469	NA,A	NA,C	NA,1	NA,-inf	NA,inf	NA,0.787376	0.000370334	0.000371258
2	chr13:70481790:C:T	70481790	T,T	C,C	1,1	inf,-inf	inf,inf	0.773029,0.475327	0.000368688	0.000368959
2	chr13:70648589:C:G	70648589	NA,G	NA,C	NA,1	NA,inf	NA,inf	NA,1.13276	0.000368537	0.000370249
2	chr13:70390997:C:A	70390997	NA,A	NA,C	NA,1	NA,-inf	NA,inf	NA,0.854155	0.000367148	0.000368225
2	chr13:70662972:A:T	70662972	T,NA	A,NA	1,NA	-inf,NA	inf,NA	1.55269,NA	0.000366175	0.000368844
2	chr13:70722737:A:G	70722737	G,G	A,A	1,1	inf,-inf	inf,inf	1.52643,0.138535	0.000365987	0.000366676
2	chr13:70373483:T:C	70373483	NA,C	NA,T	NA,1	NA,inf	NA,inf	NA,0.863015	0.000365689	0.000366795
2	chr13:71011200:A:G	71011200	G,NA	A,NA	1,NA	inf,NA	inf,NA	0.944779,NA	0.000365674	0.000366528
2	chr13:70924211:G:T	70924211	T,T	G,G	1,1	inf,-inf	inf,inf	1.58033,0.0524779	0.000365006	0.000365794
2	chr13:70352136:CAT:C	70352136	NA,C	NA,CAT	NA,1	NA,inf	NA,inf	NA,0.83436	0.000361494	0.000362525
2	chr13:70789422:A:G	70789422	G,G	A,A	1,1	-inf,-inf	inf,inf	0.979678,1.17851	0.000357871	0.000359111
2	chr13:70600688:A:C	70600688	NA,C	NA,A	NA,1	NA,inf	NA,inf	NA,0.842456	0.000357054	0.000358125
2	chr13:71067834:T:C	71067834	NA,C	NA,T	NA,1	NA,-inf	NA,inf	NA,0.844353	0.000354844	0.000355901
2	chr13:70198591:G:A	70198591	A,NA	G,NA	1,NA	inf,NA	inf,NA	1.09901,NA	0.000354548	0.000355664
2	chr13:71048116:A:C	71048116	NA,C	NA,A	NA,1	NA,inf	NA,inf	NA,0.8172	0.000353957	0.000354992
2	chr13:70789299:G:T	70789299	T,T	G,G	1,1	-inf,-inf	inf,inf	0.976232,1.1732	0.000352762	0.000353983
2	chr13:70237117:C:G	70237117	G,G	C,C	1,1	inf,-inf	inf,inf	1.67556,0.127662	0.000352449	0.000353411
2	chr13:71108471:T:A	71108471	NA,A	NA,T	NA,1	NA,inf	NA,inf	NA,0.825804	0.000350598	0.000351643
2	chr13:71096872:C:G	71096872	NA,G	NA,C	NA,1	NA,-inf	NA,inf	NA,0.835346	0.000350322	0.000351358
2	chr13:70697074:G:A	70697074	A,NA	G,NA	1,NA	inf,NA	inf,NA	1.34685,NA	0.00035018	0.00035192
2	chr13:70223906:C:G	70223906	G,NA	C,NA	1,NA	inf,NA	inf,NA	1.09015,NA	0.000349877	0.000350974
2	chr13:71067784:A:T	71067784	NA,T	NA,A	NA,1	NA,-inf	NA,inf	NA,0.8353	0.000349711	0.000350753
2	chr13:70441641:C:T	70441641	T,T	C,C	1,1	inf,-inf	inf,inf	0.96924,0.296556	0.000348986	0.000349287
2	chr13:71027196:T:C	71027196	NA,C	NA,T	NA,1	NA,-inf	NA,inf	NA,0.841509	0.000348689	0.00034976
2	chr13:70384780:ATATAAT:A	70384780	NA,A	NA,ATATAAT	NA,1	NA,-inf	NA,inf	NA,0.821187	0.000348366	0.000349388
2	chr13:70737957:A:G	70737957	NA,G	NA,A	NA,1	NA,-inf	NA,inf	NA,0.79319	0.000347956	0.000348938
2	chr13:71027868:A:C	71027868	NA,C	NA,A	NA,1	NA,-inf	NA,inf	NA,0.839855	0.000347781	0.00034885
2	chr13:71113761:G:A	71113761	NA,A	NA,G	NA,1	NA,inf	NA,inf	NA,0.802461	0.000347406	0.000348418
2	chr13:70369291:A:G	70369291	G,G	A,A	1,1	inf,inf	inf,inf	1.10001,1.27566	0.000347279	0.000349034
2	chr13:70744095:T:C	70744095	NA,C	NA,T	NA,1	NA,-inf	NA,inf	NA,0.828295	0.000346612	0.000347669
2	chr13:70727503:T:A	70727503	NA,A	NA,T	NA,1	NA,inf	NA,inf	NA,0.775048	0.00034605	0.000346987
2	chr13:71096680:G:A	71096680	NA,A	NA,G	NA,1	NA,inf	NA,inf	NA,0.824533	0.000345632	0.000346673
2	chr13:71129659:C:T	71129659	NA,T	NA,C	NA,1	NA,inf	NA,inf	NA,0.820603	0.000345419	0.000346451
2	chr13:70164584:G:C	70164584	NA,C	NA,G	NA,1	NA,inf	NA,inf	NA,0.809147	0.000345289	0.000346305
2	chr13:70711400:G:T	70711400	NA,T	NA,G	NA,1	NA,-inf	NA,inf	NA,0.926811	0.000344221	0.000345425
2	chr13:70652184:G:T	70652184	NA,T	NA,G	NA,1	NA,inf	NA,inf	NA,0.888337	0.000344204	0.000345337
2	chr13:71112653:T:C	71112653	NA,C	NA,T	NA,1	NA,-inf	NA,inf	NA,0.83662	0.000343795	0.000344855
2	chr13:70954076:G:T	70954076	T,T	G,G	1,1	-inf,-inf	inf,inf	0.177142,1.70491	0.000343242	0.00034416
2	chr13:70292548:C:T	70292548	T,NA	C,NA	1,NA	inf,NA	inf,NA	1.03593,NA	0.000342328	0.000343322
2	chr13:70799081:G:A	70799081	NA,A	NA,G	NA,1	NA,-inf	NA,inf	NA,0.827406	0.000341186	0.000342231
2	chr13:70561730:A:G	70561730	G,NA	A,NA	1,NA	-inf,NA	inf,NA	0.759835,NA	0.000340918	0.00034155
2	chr13:70229265:T:G	70229265	G,G	T,T	1,1	inf,-inf	inf,inf	1.58873,0.265624	0.000339903	0.000340821
2	chr13:70217447:A:G	70217447	NA,G	NA,A	NA,1	NA,-inf	NA,inf	NA,0.800203	0.000339898	0.0003409
2	chr13:70563121:T:C	70563121	C,C	T,T	1,1	inf,inf	inf,inf	0.915892,0.285726	0.00033951	0.000339799
2	chr13:70726305:A:T	70726305	T,T	A,A	1,1	-inf,-inf	inf,inf	1.31305,0.176277	0.000335793	0.000336273
2	chr13:71097580:T:C	71097580	NA,C	NA,T	NA,1	NA,inf	NA,inf	NA,0.81573	0.000335371	0.000336401
2	chr13:70316322:G:T	70316322	NA,T	NA,G	NA,1	NA,inf	NA,inf	NA,0.762811	0.000335194	0.000336124
2	chr13:70315935:A:T	70315935	NA,T	NA,A	NA,1	NA,inf	NA,inf	NA,0.760659	0.000334006	0.000334933
2	chr13:70717358:T:C	70717358	NA,C	NA,T	NA,1	NA,inf	NA,inf	NA,0.7564	0.000333958	0.000334907
2	chr13:71016057:A:T	71016057	NA,T	NA,A	NA,1	NA,-inf	NA,inf	NA,0.828433	0.000333923	0.000334962
2	chr13:70850138:C:G	70850138	NA,G	NA,C	NA,1	NA,-inf	NA,inf	NA,0.808807	0.00033345	0.00033445
2	chr13:70261471:C:T	70261471	NA,T	NA,C	NA,1	NA,-inf	NA,inf	NA,0.725241	0.000332275	0.000333117
2	chr13:70169735:A:C	70169735	NA,C	NA,A	NA,1	NA,-inf	NA,inf	NA,0.777158	0.000331956	0.000332917
2	chr13:70740368:A:G	70740368	NA,G	NA,A	NA,1	NA,-inf	NA,inf	NA,0.887657	0.000331387	0.000332492
2	chr13:71042323:T:C	71042323	C,C	T,T	1,1	inf,inf	inf,inf	0.176647,1.70528	0.000331217	0.000332138
2	chr13:70734475:C:T	70734475	T,T	C,C	1,1	inf,inf	inf,inf	1.22142,0.0642815	0.000329759	0.000330151
2	chr13:70212563:C:G	70212563	NA,G	NA,C	NA,1	NA,-inf	NA,inf	NA,0.814489	0.000328792	0.000329766
2	chr13:71002711:A:G	71002711	G,G	A,A	1,1	inf,-inf	inf,inf	0.0415492,1.77888	0.000327528	0.000328502
2	chr13:70439073:A:T	70439073	NA,T	NA,A	NA,1	NA,-inf	NA,inf	NA,0.73894	0.000327345	0.000328265
2	chr13:70955693:C:A	70955693	A,A	C,C	1,1	-inf,-inf	inf,inf	0.221432,1.65845	0.000326991	0.00032787
2	chr13:71038092:G:A	71038092	NA,A	NA,G	NA,1	NA,inf	NA,inf	NA,0.762314	0.000326748	0.000327658
2	chr13:70558526:T:TA	70558526	NA,TA	NA,T	NA,1	NA,-inf	NA,inf	NA,0.717348	0.000326696	0.00032758
2	chr13:70954348:C:T	70954348	T,T	C,C	1,1	-inf,-inf	inf,inf	0.20539,1.66829	0.000326595	0.000327476
2	chr13:70588046:A:G	70588046	NA,G	NA,A	NA,1	NA,-inf	NA,inf	NA,0.899815	0.000326057	0.000327221
2	chr13:70286143:T:G	70286143	G,G	T,T	1,1	inf,inf	inf,inf	1.32242,0.228875	0.000325779	0.000326246
2	chr13:70747443:C:T	70747443	NA,T	NA,C	NA,1	NA,-inf	NA,inf	NA,0.803138	0.000324232	0.000325247
2	chr13:70954334:G:A	70954334	A,A	G,G	1,1	-inf,-inf	inf,inf	0.212237,1.6594	0.000323974	0.000324847
2	chr13:70434618:G:A	70434618	NA,A	NA,G	NA,1	NA,-inf	NA,inf	NA,0.725449	0.000323875	0.000324698
2	chr13:71146646:T:C	71146646	NA,C	NA,T	NA,1	NA,-inf	NA,inf	NA,0.797984	0.000322989	0.000323986
2	chr13:70987988:C:T	70987988	T,T	C,C	1,1	-inf,-inf	inf,inf	0.00707518,1.70661	0.000322667	0.00032352
2	chr13:70955960:G:A	70955960	A,A	G,G	1,1	-inf,-inf	inf,inf	0.220939,1.65192	0.000322558	0.000323427
2	chr13:70955956:A:C	70955956	C,C	A,A	1,1	-inf,-inf	inf,inf	0.219277,1.65227	0.000322117	0.000322984
2	chr13:70954089:CAGCTACTT:C	70954089	C,C	CAGCTACTT,CAGCTACTT	1,1	-inf,-inf	inf,inf	0.188825,1.66347	0.000321948	0.000322809
2	chr13:71152345:T:C	71152345	NA,C	NA,T	NA,1	NA,-inf	NA,inf	NA,0.799787	0.000321923	0.000322907
2	chr13:71020240:G:A	71020240	NA,A	NA,G	NA,1	NA,-inf	NA,inf	NA,0.803027	0.00032098	0.000321978
2	chr13:70955050:A:T	70955050	T,T	A,A	1,1	-inf,-inf	inf,inf	0.21767,1.65038	0.000320615	0.000321478
2	chr13:70634484:C:T	70634484	T,NA	C,NA	1,NA	inf,NA	inf,NA	1.26631,NA	0.00031948	0.000320984
2	chr13:70954961:C:T	70954961	T,T	C,C	1,1	-inf,-inf	inf,inf	0.211047,1.65172	0.00031877	0.00031963
2	chr13:71153890:A:G	71153890	NA,G	NA,A	NA,1	NA,inf	NA,inf	NA,0.745585	0.000316538	0.000317455
2	chr13:71041038:A:G	71041038	NA,G	NA,A	NA,1	NA,inf	NA,inf	NA,0.740705	0.000315932	0.000316812
2	chr13:70224222:T:C	70224222	C,C	T,T	1,1	inf,-inf	inf,inf	1.524,0.234327	0.000315721	0.000316513
2	chr13:70324270:A:C	70324270	NA,C	NA,A	NA,1	NA,inf	NA,inf	NA,0.736068	0.000315556	0.000316443
2	chr13:70781834:T:C	70781834	NA,C	NA,T	NA,1	NA,-inf	NA,inf	NA,0.781505	0.00031535	0.000316322
2	chr13:70420849:GA:G	70420849	NA,G	NA,GA	NA,1	NA,-inf	NA,inf	NA,0.767624	0.000314661	0.000315605
2	chr13:71000360:C:T	71000360	T,T	C,C	1,1	inf,inf	inf,inf	0.162839,1.61552	0.00031457	0.000315338
2	chr13:70225649:T:C	70225649	C,C	T,T	1,1	inf,-inf	inf,inf	1.63193,0.0604291	0.00031437	0.000315223
2	chr13:70730330:C:T	70730330	NA,T	NA,C	NA,1	NA,-inf	NA,inf	NA,0.729327	0.00031408	0.000314976
2	chr13:70898274:G:T	70898274	NA,T	NA,G	NA,1	NA,inf	NA,inf	NA,0.715375	0.000313905	0.000314784
2	chr13:70653956:C:T	70653956	NA,T	NA,C	NA,1	NA,inf	NA,inf	NA,1.02056	0.00031385	0.000315266
2	chr13:70955080:G:A	70955080	A,A	G,G	1,1	-inf,-inf	inf,inf	0.212725,1.64173	0.000313649	0.000314494
2	chr13:71017227:C:A	71017227	NA,A	NA,C	NA,1	NA,-inf	NA,inf	NA,0.789018	0.00031342	0.000314397
2	chr13:70740006:T:A	70740006	NA,A	NA,T	NA,1	NA,-inf	NA,inf	NA,0.850031	0.000313251	0.000314293
2	chr13:70663140:CTT:C	70663140	NA,C	NA,CTT	NA,1	NA,inf	NA,inf	NA,0.825674	0.000313038	0.000314064
2	chr13:70737083:C:A	70737083	NA,A	NA,C	NA,1	NA,-inf	NA,inf	NA,0.849366	0.000312885	0.000313925
2	chr13:70955762:C:A	70955762	A,A	C,C	1,1	-inf,-inf	inf,inf	0.233785,1.62693	0.000312824	0.000313665
2	chr13:70654727:C:A	70654727	NA,A	NA,C	NA,1	NA,inf	NA,inf	NA,1.01671	0.000312185	0.000313592
2	chr13:70437825:G:A	70437825	NA,A	NA,G	NA,1	NA,-inf	NA,inf	NA,0.745348	0.000311556	0.00031247
2	chr13:70227723:G:A	70227723	A,NA	G,NA	1,NA	inf,NA	inf,NA	1.00429,NA	0.000311484	0.000312426
2	chr13:71012381:C:A	71012381	NA,A	NA,C	NA,1	NA,-inf	NA,inf	NA,0.781965	0.00031129	0.000312254
2	chr13:71081683:T:A	71081683	NA,A	NA,T	NA,1	NA,-inf	NA,inf	NA,0.765027	0.000311225	0.000312157
2	chr13:71002712:G:T	71002712	NA,T	NA,G	NA,1	NA,-inf	NA,inf	NA,0.780802	0.000310618	0.000311581
2	chr13:70170834:A:G	70170834	NA,G	NA,A	NA,1	NA,-inf	NA,inf	NA,0.80093	0.000310618	0.000311614
2	chr13:70655942:C:T	70655942	NA,T	NA,C	NA,1	NA,inf	NA,inf	NA,1.01229	0.000310267	0.000311664
2	chr13:70176191:A:G	70176191	NA,G	NA,A	NA,1	NA,-inf	NA,inf	NA,0.734566	0.00030938	0.00031028
2	chr13:70202575:T:C	70202575	C,NA	T,NA	1,NA	inf,NA	inf,NA	1.01791,NA	0.000308391	0.000309356
2	chr13:70298361:T:C	70298361	NA,C	NA,T	NA,1	NA,-inf	NA,inf	NA,0.772074	0.000308258	0.000309219
2	chr13:71026306:A:G	71026306	G,G	A,A	1,1	-inf,inf	inf,inf	0.995307,0.895062	0.000307986	0.000308762
2	chr13:70352005:C:G	70352005	NA,G	NA,C	NA,1	NA,-inf	NA,inf	NA,0.804604	0.000307699	0.000308707
2	chr13:70298360:G:T	70298360	NA,T	NA,G	NA,1	NA,-inf	NA,inf	NA,0.770578	0.000307546	0.000308504
2	chr13:70298362:TAAAC:T	70298362	NA,T	NA,TAAAC	NA,1	NA,-inf	NA,inf	NA,0.770501	0.000307515	0.000308473
2	chr13:70211361:C:G	70211361	NA,G	NA,C	NA,1	NA,-inf	NA,inf	NA,0.726121	0.000307421	0.00030829
2	chr13:70378389:C:A	70378389	NA,A	NA,C	NA,1	NA,inf	NA,inf	NA,0.747696	0.000306911	0.000307821
2	chr13:70618230:C:T	70618230	T,NA	C,NA	1,NA	inf,NA	inf,NA	1.24374,NA	0.000306646	0.000308089
2	chr13:70380932:G:A	70380932	NA,A	NA,G	NA,1	NA,inf	NA,inf	NA,0.701583	0.000305806	0.000306651
2	chr13:71104291:T:G	71104291	NA,G	NA,T	NA,1	NA,inf	NA,inf	NA,0.747317	0.000305687	0.000306607
2	chr13:70929051:C:T	70929051	NA,T	NA,C	NA,1	NA,-inf	NA,inf	NA,0.736569	0.000305638	0.000306509
2	chr13:70710672:G:T	70710672	T,T	G,G	1,1	-inf,inf	inf,inf	0.839426,0.8185	0.000305406	0.000305926
2	chr13:70651383:G:A	70651383	A,NA	G,NA	1,NA	inf,NA	inf,NA	1.25463,NA	0.00030539	0.000306862
2	chr13:70757310:A:G	70757310	NA,G	NA,A	NA,1	NA,-inf	NA,inf	NA,0.747899	0.000305323	0.000306246
2	chr13:70740268:A:G	70740268	NA,G	NA,A	NA,1	NA,-inf	NA,inf	NA,0.832964	0.00030529	0.000306303
2	chr13:70739587:GTTTCT:G	70739587	NA,G	NA,GTTTCT	NA,1	NA,-inf	NA,inf	NA,0.829972	0.000303974	0.000304983
2	chr13:70652111:C:T	70652111	NA,T	NA,C	NA,1	NA,inf	NA,inf	NA,0.995964	0.000303431	0.00030479
2	chr13:70653334:G:A	70653334	NA,A	NA,G	NA,1	NA,inf	NA,inf	NA,0.990965	0.000302857	0.000304205
2	chr13:70509522:G:A	70509522	NA,A	NA,G	NA,1	NA,inf	NA,inf	NA,0.6756	0.000302681	0.000303502
2	chr13:71106530:G:A	71106530	NA,A	NA,G	NA,1	NA,inf	NA,inf	NA,0.740935	0.000302526	0.00030343
2	chr13:71100539:C:T	71100539	NA,T	NA,C	NA,1	NA,inf	NA,inf	NA,0.762818	0.00030241	0.000303358
2	chr13:70921240:A:T	70921240	NA,T	NA,A	NA,1	NA,inf	NA,inf	NA,0.712831	0.000302231	0.000303106
2	chr13:70338553:C:G	70338553	NA,G	NA,C	NA,1	NA,inf	NA,inf	NA,0.729166	0.000302188	0.000303057
2	chr13:70789787:G:C	70789787	NA,C	NA,G	NA,1	NA,-inf	NA,inf	NA,0.753598	0.000301978	0.000302908
2	chr13:70328271:A:G	70328271	NA,G	NA,A	NA,1	NA,-inf	NA,inf	NA,0.721143	0.000301778	0.000302657
2	chr13:70687114:C:T	70687114	T,NA	C,NA	1,NA	inf,NA	inf,NA	1.26811,NA	0.000299777	0.000301283
2	chr13:70342812:C:T	70342812	NA,T	NA,C	NA,1	NA,inf	NA,inf	NA,0.720887	0.000298897	0.000299756
2	chr13:70911585:A:G	70911585	NA,G	NA,A	NA,1	NA,-inf	NA,inf	NA,0.735608	0.000298356	0.000299232
2	chr13:70740898:T:C	70740898	NA,C	NA,T	NA,1	NA,-inf	NA,inf	NA,0.743411	0.000298305	0.000299221
2	chr13:70724411:A:G	70724411	G,NA	A,NA	1,NA	-inf,NA	inf,NA	0.777443,NA	0.000298234	0.000298888
2	chr13:71080139:C:G	71080139	NA,G	NA,C	NA,1	NA,inf	NA,inf	NA,0.747467	0.000297912	0.000298838
2	chr13:71089504:C:T	71089504	NA,T	NA,C	NA,1	NA,-inf	NA,inf	NA,0.73598	0.000297761	0.000298651
2	chr13:70954811:A:G	70954811	NA,G	NA,A	NA,1	NA,-inf	NA,inf	NA,0.743332	0.000296911	0.00029783
2	chr13:70587399:T:C	70587399	C,C	T,T	1,1	-inf,-inf	inf,inf	3.04045,0.533617	0.00029659	0.000322114
2	chr13:70301494:C:G	70301494	NA,G	NA,C	NA,1	NA,-inf	NA,inf	NA,0.746693	0.000296569	0.000297492
2	chr13:70208357:C:T	70208357	NA,T	NA,C	NA,1	NA,-inf	NA,inf	NA,0.705328	0.000296468	0.000297311
2	chr13:70352448:A:G	70352448	NA,G	NA,A	NA,1	NA,-inf	NA,inf	NA,0.748686	0.000296404	0.000297329
2	chr13:70558170:T:C	70558170	NA,C	NA,T	NA,1	NA,-inf	NA,inf	NA,0.65791	0.000296356	0.000297164
2	chr13:70779683:A:G	70779683	NA,G	NA,A	NA,1	NA,-inf	NA,inf	NA,0.721945	0.000296322	0.000297204
2	chr13:70553190:G:C	70553190	C,C	G,G	1,1	inf,inf	inf,inf	0.881413,0.241634	0.000295254	0.000295513
2	chr13:70652685:T:G	70652685	NA,G	NA,T	NA,1	NA,inf	NA,inf	NA,0.975342	0.000294918	0.000296231
2	chr13:71104416:C:T	71104416	NA,T	NA,C	NA,1	NA,-inf	NA,inf	NA,0.727448	0.000294455	0.000295334
2	chr13:70956112:G:A	70956112	A,A	G,G	1,1	-inf,-inf	inf,inf	0.204405,1.61156	0.000294049	0.000294843
2	chr13:71001551:G:A	71001551	NA,A	NA,G	NA,1	NA,inf	NA,inf	NA,0.701162	0.00029398	0.000294842
2	chr13:70242907:A:T	70242907	T,NA	A,NA	1,NA	-inf,NA	inf,NA	1.21511,NA	0.000293917	0.000295239
2	chr13:71099587:A:AT	71099587	NA,AT	NA,A	NA,1	NA,inf	NA,inf	NA,0.714477	0.0002938	0.000294673
2	chr13:70664180:G:A	70664180	A,A	G,G	1,1	inf,-inf	inf,inf	1.86708,0.207765	0.000293545	0.000295081
2	chr13:70323771:AATTG:A	70323771	NA,A	NA,AATTG	NA,1	NA,-inf	NA,inf	NA,0.697094	0.00029322	0.000294066
2	chr13:71007554:T:A	71007554	A,A	T,T	1,1	inf,-inf	inf,inf	0.891703,0.924481	0.000293154	0.000293825
2	chr13:71028675:G:T	71028675	NA,T	NA,G	NA,1	NA,-inf	NA,inf	NA,0.714938	0.000292706	0.000293567
2	chr13:70705098:G:A	70705098	A,A	G,G	1,1	-inf,-inf	inf,inf	3.62127,1.30451	0.000292602	0.000593405
2	chr13:71064285:G:A	71064285	NA,A	NA,G	NA,1	NA,-inf	NA,inf	NA,0.718887	0.000291935	0.000292801
2	chr13:71019592:A:G	71019592	G,G	A,A	1,1	inf,inf	inf,inf	0.0736892,1.63283	0.000291928	0.000292686
2	chr13:70389623:T:C	70389623	NA,C	NA,T	NA,1	NA,-inf	NA,inf	NA,0.710006	0.000291755	0.000292614
2	chr13:71012751:A:G	71012751	NA,G	NA,A	NA,1	NA,-inf	NA,inf	NA,0.734967	0.000291502	0.000292403
2	chr13:70954007:T:C	70954007	C,C	T,T	1,1	-inf,-inf	inf,inf	0.215035,1.60206	0.000291124	0.000291914
2	chr13:70956516:T:C	70956516	NA,C	NA,T	NA,1	NA,-inf	NA,inf	NA,0.74338	0.000291026	0.000291951
2	chr13:70748193:G:A	70748193	NA,A	NA,G	NA,1	NA,-inf	NA,inf	NA,0.733668	0.000290783	0.000291692
2	chr13:70365946:C:T	70365946	NA,T	NA,C	NA,1	NA,inf	NA,inf	NA,0.703762	0.000290781	0.000291623
2	chr13:70967966:A:G	70967966	NA,G	NA,A	NA,1	NA,-inf	NA,inf	NA,0.707712	0.000289782	0.000290645
2	chr13:71015706:A:G	71015706	G,G	A,A	1,1	-inf,inf	inf,inf	0.0939495,1.69376	0.00028916	0.000290014
2	chr13:70544756:G:T	70544756	NA,T	NA,G	NA,1	NA,inf	NA,inf	NA,0.770033	0.000288421	0.000289376
2	chr13:70791346:T:A	70791346	A,A	T,T	1,1	-inf,-inf	inf,inf	0.982833,1.0515	0.000288117	0.000289119
2	chr13:70411954:T:C	70411954	C,NA	T,NA	1,NA	inf,NA	inf,NA	1.19569,NA	0.00028807	0.000289435
2	chr13:70700281:G:A	70700281	NA,A	NA,G	NA,1	NA,-inf	NA,inf	NA,0.618105	0.000288034	0.000288791
2	chr13:70399557:A:G	70399557	G,G	A,A	1,1	inf,inf	inf,inf	0.937357,1.3213	0.000287949	0.00028938
2	chr13:70923293:T:C	70923293	NA,C	NA,T	NA,1	NA,inf	NA,inf	NA,0.682267	0.000287938	0.000288772
2	chr13:70705902:G:A	70705902	A,A	G,G	1,1	-inf,inf	inf,inf	1.00329,0.618249	0.00028758	0.000288086
2	chr13:70471042:G:A	70471042	NA,A	NA,G	NA,1	NA,inf	NA,inf	NA,0.705614	0.000287498	0.000288356
2	chr13:71148129:T:C	71148129	NA,C	NA,T	NA,1	NA,inf	NA,inf	NA,0.683085	0.000287112	0.000287944
2	chr13:70344181:A:G	70344181	G,NA	A,NA	1,NA	inf,NA	inf,NA	1.24864,NA	0.000287094	0.000288605
2	chr13:71140638:T:C	71140638	NA,C	NA,T	NA,1	NA,inf	NA,inf	NA,0.706413	0.000286999	0.000287863
2	chr13:70343790:T:C	70343790	C,NA	T,NA	1,NA	inf,NA	inf,NA	1.24771,NA	0.000286894	0.000288402
2	chr13:70324842:A:G	70324842	NA,G	NA,A	NA,1	NA,-inf	NA,inf	NA,0.682412	0.000286872	0.000287699
2	chr13:71055470:A:T	71055470	NA,T	NA,A	NA,1	NA,inf	NA,inf	NA,0.725695	0.000286414	0.000287309
2	chr13:71016618:C:T	71016618	T,T	C,C	1,1	inf,-inf	inf,inf	0.40821,1.54855	0.000286169	0.000287089
2	chr13:71026298:T:C	71026298	C,C	T,T	1,1	-inf,inf	inf,inf	1.00672,0.835655	0.000285857	0.000286576
2	chr13:71048159:T:C	71048159	C,NA	T,NA	1,NA	-inf,NA	inf,NA	1.01474,NA	0.000285436	0.000286418
2	chr13:71015824:C:T	71015824	T,T	C,C	1,1	inf,-inf	inf,inf	0.418139,1.54002	0.000285279	0.000286197
2	chr13:70327713:T:C	70327713	NA,C	NA,T	NA,1	NA,-inf	NA,inf	NA,0.684102	0.000285103	0.000285933
2	chr13:70240615:T:C	70240615	C,NA	T,NA	1,NA	inf,NA	inf,NA	0.976604,NA	0.000284854	0.000285755
2	chr13:71099631:C:T	71099631	NA,T	NA,C	NA,1	NA,-inf	NA,inf	NA,0.724505	0.000284578	0.000285463
2	chr13:70957386:C:T	70957386	NA,T	NA,C	NA,1	NA,-inf	NA,inf	NA,0.714292	0.000284425	0.000285303
2	chr13:71016447:A:T	71016447	T,T	A,A	1,1	inf,-inf	inf,inf	0.424307,1.53357	0.000284171	0.000285086
2	chr13:71139832:A:G	71139832	NA,G	NA,A	NA,1	NA,inf	NA,inf	NA,0.696748	0.000283634	0.000284482
2	chr13:71141378:G:A	71141378	NA,A	NA,G	NA,1	NA,inf	NA,inf	NA,0.697133	0.000282903	0.000283755
2	chr13:71020287:G:A	71020287	NA,A	NA,G	NA,1	NA,-inf	NA,inf	NA,0.721354	0.000282862	0.000283741
2	chr13:70324923:T:C	70324923	NA,C	NA,T	NA,1	NA,-inf	NA,inf	NA,0.67192	0.000281955	0.000282769
2	chr13:71016138:G:A	71016138	A,A	G,G	1,1	inf,-inf	inf,inf	0.419742,1.53229	0.000281911	0.000282818
2	chr13:70788183:G:A	70788183	NA,A	NA,G	NA,1	NA,-inf	NA,inf	NA,0.704324	0.000281612	0.000282472
2	chr13:71011454:C:T	71011454	NA,T	NA,C	NA,1	NA,-inf	NA,inf	NA,0.716358	0.000281317	0.000282188
2	chr13:70660175:A:G	70660175	NA,G	NA,A	NA,1	NA,inf	NA,inf	NA,0.94028	0.000281243	0.000282483
2	chr13:71025418:G:A	71025418	NA,A	NA,G	NA,1	NA,-inf	NA,inf	NA,0.722213	0.000281104	0.000281984
2	chr13:71040581:C:T	71040581	T,T	C,C	1,1	inf,inf	inf,inf	0.179299,1.61285	0.000281098	0.000281878
2	chr13:70739856:A:T	70739856	NA,T	NA,A	NA,1	NA,inf	NA,inf	NA,0.596022	0.000281075	0.000281787
2	chr13:70998584:T:A	70998584	NA,A	NA,T	NA,1	NA,inf	NA,inf	NA,0.717571	0.00028094	0.000281812
2	chr13:70700113:G:T	70700113	NA,T	NA,G	NA,1	NA,-inf	NA,inf	NA,0.603366	0.000280874	0.000281615
2	chr13:70354104:C:G	70354104	NA,G	NA,C	NA,1	NA,-inf	NA,inf	NA,0.734384	0.000280078	0.000280977
2	chr13:71059548:A:G	71059548	NA,G	NA,A	NA,1	NA,-inf	NA,inf	NA,0.687356	0.000278998	0.000279841
2	chr13:70705055:A:G	70705055	G,NA	A,NA	1,NA	-inf,NA	inf,NA	0.887516,NA	0.000278892	0.000279671
2	chr13:70667194:G:A	70667194	NA,A	NA,G	NA,1	NA,inf	NA,inf	NA,0.932468	0.000278289	0.000279512
2	chr13:70698749:C:T	70698749	T,T	C,C	1,1	inf,-inf	inf,inf	0.0680422,1.43345	0.000278059	0.000278609
2	chr13:71097461:A:T	71097461	NA,T	NA,A	NA,1	NA,inf	NA,inf	NA,0.667068	0.000277826	0.000278637
2	chr13:70698616:T:C	70698616	C,C	T,T	1,1	-inf,inf	inf,inf	0.00940045,1.29969	0.000277704	0.000278137
2	chr13:70425121:TCTCA:T	70425121	NA,T	NA,TCTCA	NA,1	NA,-inf	NA,inf	NA,0.716543	0.000277602	0.000278484
2	chr13:70195135:G:A	70195135	A,NA	G,NA	1,NA	inf,NA	inf,NA	0.958534,NA	0.000277452	0.000278321
2	chr13:70953571:T:C	70953571	NA,C	NA,T	NA,1	NA,-inf	NA,inf	NA,0.697499	0.000277046	0.000277901
2	chr13:70454570:T:C	70454570	NA,C	NA,T	NA,1	NA,-inf	NA,inf	NA,0.645881	0.000276566	0.000277363
2	chr13:71022370:T:A	71022370	A,NA	T,NA	1,NA	-inf,NA	inf,NA	1.04912,NA	0.000276533	0.000277575
2	chr13:70556788:A:G	70556788	G,G	A,A	1,1	inf,inf	inf,inf	0.847945,0.255873	0.000275869	0.000276118
2	chr13:71015991:A:G	71015991	G,G	A,A	1,1	inf,-inf	inf,inf	0.420692,1.51932	0.000275644	0.000276532
2	chr13:70880048:T:G	70880048	G,NA	T,NA	1,NA	inf,NA	inf,NA	0.853361,NA	0.000275473	0.000276213
2	chr13:70193979:A:C	70193979	C,NA	A,NA	1,NA	inf,NA	inf,NA	0.953573,NA	0.000275328	0.00027619
2	chr13:70299264:A:C	70299264	NA,C	NA,A	NA,1	NA,-inf	NA,inf	NA,0.725517	0.000275068	0.000275961
2	chr13:70781325:TA:T	70781325	NA,T	NA,TA	NA,1	NA,-inf	NA,inf	NA,0.710561	0.000274891	0.00027576
2	chr13:71053975:G:T	71053975	NA,T	NA,G	NA,1	NA,-inf	NA,inf	NA,0.679871	0.00027484	0.000275657
2	chr13:70429198:C:T	70429198	NA,T	NA,C	NA,1	NA,inf	NA,inf	NA,0.693004	0.000274261	0.000275113
2	chr13:70764250:A:C	70764250	NA,C	NA,A	NA,1	NA,-inf	NA,inf	NA,0.698596	0.000274032	0.000274887
2	chr13:71027376:C:T	71027376	T,T	C,C	1,1	-inf,inf	inf,inf	0.881019,0.954866	0.000273598	0.000274298
2	chr13:70993229:G:C	70993229	NA,C	NA,G	NA,1	NA,-inf	NA,inf	NA,0.694467	0.000273377	0.000274225
2	chr13:70333119:G:A	70333119	NA,A	NA,G	NA,1	NA,-inf	NA,inf	NA,0.716851	0.000273122	0.000273998
2	chr13:71100631:G:A	71100631	NA,A	NA,G	NA,1	NA,inf	NA,inf	NA,0.668474	0.000273119	0.000273927
2	chr13:70502984:A:T	70502984	NA,T	NA,A	NA,1	NA,-inf	NA,inf	NA,0.683379	0.000273084	0.0002739
2	chr13:70630691:T:C	70630691	NA,C	NA,T	NA,1	NA,inf	NA,inf	NA,0.908431	0.000272648	0.000273825
2	chr13:71042970:G:A	71042970	NA,A	NA,G	NA,1	NA,-inf	NA,inf	NA,0.675418	0.000272648	0.000273471
2	chr13:70796040:A:C	70796040	NA,C	NA,A	NA,1	NA,-inf	NA,inf	NA,0.704728	0.00027264	0.000273501
2	chr13:71145032:A:G	71145032	NA,G	NA,A	NA,1	NA,inf	NA,inf	NA,0.672531	0.00027257	0.000273391
2	chr13:70214284:T:C	70214284	NA,C	NA,T	NA,1	NA,-inf	NA,inf	NA,0.694589	0.000272271	0.000273115
2	chr13:71085346:C:T	71085346	NA,T	NA,C	NA,1	NA,inf	NA,inf	NA,0.657116	0.000271764	0.000272567
2	chr13:70802488:G:A	70802488	NA,A	NA,G	NA,1	NA,-inf	NA,inf	NA,0.701398	0.000271708	0.000272565
2	chr13:70911346:T:C	70911346	NA,C	NA,T	NA,1	NA,inf	NA,inf	NA,0.622835	0.000271526	0.000272289
2	chr13:70410151:G:A	70410151	A,NA	G,NA	1,NA	inf,NA	inf,NA	1.15882,NA	0.000271411	0.000272687
2	chr13:71143125:T:C	71143125	NA,C	NA,T	NA,1	NA,-inf	NA,inf	NA,0.682115	0.000271076	0.000271908
2	chr13:70913081:T:C	70913081	NA,C	NA,T	NA,1	NA,inf	NA,inf	NA,0.67436	0.000270571	0.000271406
2	chr13:70732356:G:T	70732356	T,NA	G,NA	1,NA	-inf,NA	inf,NA	0.729696,NA	0.000270436	0.00027104
2	chr13:71138976:C:T	71138976	NA,T	NA,C	NA,1	NA,inf	NA,inf	NA,0.665478	0.000269521	0.000270333
2	chr13:70700508:T:A	70700508	NA,A	NA,T	NA,1	NA,-inf	NA,inf	NA,0.577369	0.000269406	0.000270119
2	chr13:71123736:T:C	71123736	NA,C	NA,T	NA,1	NA,inf	NA,inf	NA,0.66577	0.000269391	0.000270203
2	chr13:70646495:G:A	70646495	NA,A	NA,G	NA,1	NA,inf	NA,inf	NA,0.881938	0.000269291	0.000270483
2	chr13:71051737:C:A	71051737	NA,A	NA,C	NA,1	NA,-inf	NA,inf	NA,0.666657	0.000268992	0.000269804
2	chr13:70790810:T:C	70790810	NA,C	NA,T	NA,1	NA,-inf	NA,inf	NA,0.695062	0.000268719	0.000269567
2	chr13:70392678:C:T	70392678	NA,T	NA,C	NA,1	NA,inf	NA,inf	NA,0.663962	0.000268566	0.000269376
2	chr13:70434185:C:T	70434185	T,NA	C,NA	1,NA	-inf,NA	inf,NA	0.867056,NA	0.000267942	0.000268691
2	chr13:71092066:T:G	71092066	NA,G	NA,T	NA,1	NA,-inf	NA,inf	NA,0.66271	0.000267937	0.000268733
2	chr13:71093283:T:C	71093283	NA,C	NA,T	NA,1	NA,-inf	NA,inf	NA,0.664022	0.000267745	0.000268542
2	chr13:70717177:T:C	70717177	C,C	T,T	1,1	inf,inf	inf,inf	1.63804,0.129708	0.000267579	0.000268514
2	chr13:70788251:G:A	70788251	NA,A	NA,G	NA,1	NA,-inf	NA,inf	NA,0.69208	0.000267558	0.000268402
2	chr13:70801622:A:C	70801622	NA,C	NA,A	NA,1	NA,-inf	NA,inf	NA,0.660666	0.000267344	0.000268152
2	chr13:71119917:A:G	71119917	NA,G	NA,A	NA,1	NA,inf	NA,inf	NA,0.660326	0.000267232	0.000268038
2	chr13:71116114:A:G	71116114	G,NA	A,NA	1,NA	inf,NA	inf,NA	0.872345,NA	0.00026689	0.000267649
2	chr13:71017332:G:A	71017332	NA,A	NA,G	NA,1	NA,-inf	NA,inf	NA,0.671969	0.000266826	0.000267648
2	chr13:71085076:A:G	71085076	NA,G	NA,A	NA,1	NA,-inf	NA,inf	NA,0.659355	0.000266623	0.000267414
2	chr13:71035157:C:T	71035157	NA,T	NA,C	NA,1	NA,-inf	NA,inf	NA,0.666073	0.000266393	0.000267194
2	chr13:71114443:C:T	71114443	NA,T	NA,C	NA,1	NA,inf	NA,inf	NA,0.657448	0.000266166	0.000266968
2	chr13:70559916:C:T	70559916	NA,T	NA,C	NA,1	NA,inf	NA,inf	NA,0.557335	0.000266127	0.000266809
2	chr13:70794961:A:C	70794961	NA,C	NA,A	NA,1	NA,-inf	NA,inf	NA,0.656765	0.000265927	0.00026673
2	chr13:71013614:C:T	71013614	NA,T	NA,C	NA,1	NA,inf	NA,inf	NA,0.647079	0.000264844	0.000265625
2	chr13:70340029:C:T	70340029	NA,T	NA,C	NA,1	NA,-inf	NA,inf	NA,0.696363	0.000264423	0.000265271
2	chr13:70490582:C:T	70490582	NA,T	NA,C	NA,1	NA,-inf	NA,inf	NA,0.661416	0.000264223	0.000265014
2	chr13:70955450:A:C	70955450	NA,C	NA,A	NA,1	NA,inf	NA,inf	NA,0.651067	0.000263906	0.000264704
2	chr13:70696848:CCTAA:C	70696848	C,NA	CCTAA,NA	1,NA	inf,NA	inf,NA	1.16411,NA	0.000263594	0.000264839
2	chr13:71161580:C:T	71161580	NA,T	NA,C	NA,1	NA,-inf	NA,inf	NA,0.651565	0.000263571	0.000264373
2	chr13:70190607:T:C	70190607	C,C	T,T	1,1	inf,inf	inf,inf	1.0217,1.2261	0.000263536	0.000264812
2	chr13:71143108:A:G	71143108	NA,G	NA,A	NA,1	NA,inf	NA,inf	NA,0.650138	0.000263516	0.000264309
2	chr13:70534745:A:G	70534745	G,G	A,A	1,1	-inf,inf	inf,inf	0.584821,0.0964999	0.000263186	0.000263321
2	chr13:71073551:A:T	71073551	NA,T	NA,A	NA,1	NA,-inf	NA,inf	NA,0.650993	0.000262936	0.000263718
2	chr13:70426036:C:T	70426036	NA,T	NA,C	NA,1	NA,-inf	NA,inf	NA,0.621657	0.000262406	0.000263171
2	chr13:70956278:G:A	70956278	NA,A	NA,G	NA,1	NA,-inf	NA,inf	NA,0.670349	0.000262357	0.00026318
2	chr13:71101954:C:A	71101954	NA,A	NA,C	NA,1	NA,inf	NA,inf	NA,0.633499	0.000262338	0.000263117
2	chr13:70961373:G:T	70961373	NA,T	NA,G	NA,1	NA,-inf	NA,inf	NA,0.667594	0.000261951	0.000262761
2	chr13:70872554:G:T	70872554	NA,T	NA,G	NA,1	NA,-inf	NA,inf	NA,0.652204	0.000261872	0.000262664
2	chr13:70646545:A:T	70646545	T,NA	A,NA	1,NA	inf,NA	inf,NA	1.13878,NA	0.000261781	0.000262974
2	chr13:70343134:T:C	70343134	NA,C	NA,T	NA,1	NA,-inf	NA,inf	NA,0.583759	0.000261426	0.000262138
2	chr13:70728374:C:G	70728374	NA,G	NA,C	NA,1	NA,inf	NA,inf	NA,0.656779	0.000261085	0.000261885
2	chr13:71123557:C:G	71123557	NA,G	NA,C	NA,1	NA,inf	NA,inf	NA,0.644201	0.00026083	0.000261616
2	chr13:71010186:G:T	71010186	NA,T	NA,G	NA,1	NA,-inf	NA,inf	NA,0.635287	0.000260333	0.000261117
2	chr13:70352042:G:A	70352042	NA,A	NA,G	NA,1	NA,inf	NA,inf	NA,0.610456	0.000260233	0.000260969
2	chr13:71077393:G:A	71077393	NA,A	NA,G	NA,1	NA,-inf	NA,inf	NA,0.645421	0.000259958	0.000260735
2	chr13:70350980:T:C	70350980	NA,C	NA,T	NA,1	NA,inf	NA,inf	NA,0.609145	0.000259708	0.000260443
2	chr13:70947976:A:G	70947976	NA,G	NA,A	NA,1	NA,inf	NA,inf	NA,0.633189	0.00025877	0.000259548
2	chr13:70954543:A:G	70954543	NA,G	NA,A	NA,1	NA,-inf	NA,inf	NA,0.649125	0.000258594	0.00025939
2	chr13:70787048:T:G	70787048	NA,G	NA,T	NA,1	NA,-inf	NA,inf	NA,0.639473	0.000258207	0.000258989
2	chr13:71144681:C:T	71144681	NA,T	NA,C	NA,1	NA,-inf	NA,inf	NA,0.637745	0.000257962	0.000258739
2	chr13:70626590:G:A	70626590	NA,A	NA,G	NA,1	NA,inf	NA,inf	NA,0.863769	0.000257673	0.000258767
2	chr13:70422467:T:C	70422467	NA,C	NA,T	NA,1	NA,inf	NA,inf	NA,0.634943	0.000257396	0.000258173
2	chr13:70558849:G:A	70558849	A,A	G,G	1,1	inf,inf	inf,inf	0.878918,0.0677124	0.000257374	0.000257602
2	chr13:70540900:A:G	70540900	NA,G	NA,A	NA,1	NA,-inf	NA,inf	NA,0.576411	0.000257319	0.000258015
2	chr13:70567577:C:G	70567577	NA,G	NA,C	NA,1	NA,-inf	NA,inf	NA,0.550146	0.000257277	0.000257967
2	chr13:70340232:G:A	70340232	NA,A	NA,G	NA,1	NA,-inf	NA,inf	NA,0.677061	0.000257087	0.00025791
2	chr13:71133724:T:A	71133724	NA,A	NA,T	NA,1	NA,inf	NA,inf	NA,0.634305	0.000256939	0.000257714
2	chr13:70562406:A:G	70562406	NA,G	NA,A	NA,1	NA,inf	NA,inf	NA,0.534227	0.000256355	0.000257015
2	chr13:70490283:A:T	70490283	NA,T	NA,A	NA,1	NA,-inf	NA,inf	NA,0.641969	0.000256331	0.000257099
2	chr13:70262764:A:AT	70262764	AT,NA	A,NA	1,NA	inf,NA	inf,NA	0.837881,NA	0.000256316	0.000257016
2	chr13:70490494:C:T	70490494	NA,T	NA,C	NA,1	NA,-inf	NA,inf	NA,0.640678	0.000256182	0.000256949
2	chr13:70962324:A:G	70962324	NA,G	NA,A	NA,1	NA,-inf	NA,inf	NA,0.636877	0.00025612	0.000256886
2	chr13:70563952:A:T	70563952	NA,T	NA,A	NA,1	NA,inf	NA,inf	NA,0.533616	0.000256106	0.000256766
2	chr13:70786026:T:G	70786026	G,G	T,T	1,1	-inf,-inf	inf,inf	1.00243,0.952137	0.000255194	0.000256072
2	chr13:71044872:T:C	71044872	NA,C	NA,T	NA,1	NA,-inf	NA,inf	NA,0.630818	0.000254867	0.000255626
2	chr13:71139492:C:T	71139492	NA,T	NA,C	NA,1	NA,-inf	NA,inf	NA,0.628495	0.000254565	0.000255331
2	chr13:70262963:T:C	70262963	NA,C	NA,T	NA,1	NA,-inf	NA,inf	NA,0.644992	0.000254481	0.000255283
2	chr13:70759984:G:A	70759984	NA,A	NA,G	NA,1	NA,-inf	NA,inf	NA,0.627303	0.000254226	0.000254994
2	chr13:71019206:C:A	71019206	NA,A	NA,C	NA,1	NA,-inf	NA,inf	NA,0.615435	0.000254082	0.000254833
2	chr13:71158062:C:T	71158062	NA,T	NA,C	NA,1	NA,inf	NA,inf	NA,0.6205	0.000253357	0.000254108
2	chr13:70780077:G:A	70780077	NA,A	NA,G	NA,1	NA,-inf	NA,inf	NA,0.62259	0.000252797	0.000253561
2	chr13:71130658:G:A	71130658	NA,A	NA,G	NA,1	NA,-inf	NA,inf	NA,0.635292	0.000252718	0.000253493
2	chr13:70565000:G:A	70565000	NA,A	NA,G	NA,1	NA,inf	NA,inf	NA,0.524873	0.000252557	0.000253209
2	chr13:70227877:C:T	70227877	T,T	C,C	1,1	-inf,inf	inf,inf	0.946263,0.827775	0.000252283	0.000252877
2	chr13:70551989:T:C	70551989	C,C	T,T	1,1	inf,inf	inf,inf	0.837695,0.185987	0.000252003	0.000252232
2	chr13:70563986:A:G	70563986	NA,G	NA,A	NA,1	NA,inf	NA,inf	NA,0.521952	0.00025148	0.000252129
2	chr13:70735920:A:G	70735920	NA,G	NA,A	NA,1	NA,inf	NA,inf	NA,0.630321	0.000251091	0.00025186
2	chr13:71002788:C:T	71002788	NA,T	NA,C	NA,1	NA,-inf	NA,inf	NA,0.610947	0.000250936	0.000251692
2	chr13:70800704:G:T	70800704	NA,T	NA,G	NA,1	NA,-inf	NA,inf	NA,0.616494	0.00025052	0.000251276
2	chr13:71139485:G:A	71139485	NA,A	NA,G	NA,1	NA,inf	NA,inf	NA,0.616819	0.000250329	0.000251084
2	chr13:71090678:C:T	71090678	NA,T	NA,C	NA,1	NA,-inf	NA,inf	NA,0.615652	0.000249777	0.00025052
2	chr13:70963550:C:T	70963550	NA,T	NA,C	NA,1	NA,-inf	NA,inf	NA,0.601301	0.000249703	0.000250437
2	chr13:70550864:T:A	70550864	A,NA	T,NA	1,NA	inf,NA	inf,NA	1.18582,NA	0.00024969	0.000250987
2	chr13:70701713:C:T	70701713	NA,T	NA,C	NA,1	NA,-inf	NA,inf	NA,0.594038	0.000249659	0.000250377
2	chr13:70367597:G:A	70367597	A,NA	G,NA	1,NA	inf,NA	inf,NA	0.975548,NA	0.000249457	0.000250361
2	chr13:70835546:G:A	70835546	NA,A	NA,G	NA,1	NA,inf	NA,inf	NA,0.578392	0.000249333	0.000250047
2	chr13:71119849:C:T	71119849	NA,T	NA,C	NA,1	NA,inf	NA,inf	NA,0.608622	0.000249205	0.000249948
2	chr13:70855651:C:A	70855651	NA,A	NA,C	NA,1	NA,-inf	NA,inf	NA,0.614658	0.000248865	0.000249621
2	chr13:70725574:A:C	70725574	C,C	A,A	1,1	-inf,-inf	inf,inf	0.8112,0.397937	0.000248572	0.000248824
2	chr13:70228097:T:A	70228097	A,A	T,T	1,1	-inf,inf	inf,inf	0.942347,0.819609	0.000247624	0.000248207
2	chr13:71158177:T:C	71158177	NA,C	NA,T	NA,1	NA,-inf	NA,inf	NA,0.607531	0.000247538	0.000248285
2	chr13:71106036:A:C	71106036	NA,C	NA,A	NA,1	NA,inf	NA,inf	NA,0.603601	0.000247169	0.000247905
2	chr13:71034543:A:G	71034543	G,G	A,A	1,1	inf,inf	inf,inf	1.71673,0.176178	0.000246889	0.000248044
2	chr13:71088950:T:C	71088950	NA,C	NA,T	NA,1	NA,-inf	NA,inf	NA,0.619872	0.000246637	0.000247395
2	chr13:70322865:C:T	70322865	NA,T	NA,C	NA,1	NA,-inf	NA,inf	NA,0.540191	0.000246452	0.000247113
2	chr13:71053222:G:A	71053222	A,A	G,G	1,1	inf,inf	inf,inf	0.119998,1.5726	0.000246129	0.000246823
2	chr13:70455412:G:A	70455412	NA,A	NA,G	NA,1	NA,inf	NA,inf	NA,0.622712	0.000246119	0.000246883
2	chr13:70776693:C:A	70776693	NA,A	NA,C	NA,1	NA,-inf	NA,inf	NA,0.604051	0.000246032	0.000246774
2	chr13:70702392:A:T	70702392	T,T	A,A	1,1	-inf,inf	inf,inf	2.47159,0.703206	0.00024569	0.000255422
2	chr13:70987075:C:T	70987075	T,NA	C,NA	1,NA	inf,NA	inf,NA	0.862428,NA	0.000245682	0.000246428
2	chr13:70917669:T:C	70917669	NA,C	NA,T	NA,1	NA,inf	NA,inf	NA,0.603576	0.000245576	0.000246326
2	chr13:71031714:C:A	71031714	NA,A	NA,C	NA,1	NA,-inf	NA,inf	NA,0.613875	0.000245477	0.000246231
2	chr13:70591958:A:C	70591958	NA,C	NA,A	NA,1	NA,-inf	NA,inf	NA,0.53124	0.00024547	0.000246129
2	chr13:71099236:G:A	71099236	NA,A	NA,G	NA,1	NA,inf	NA,inf	NA,0.578624	0.000245382	0.000246071
2	chr13:70912185:A:C	70912185	NA,C	NA,A	NA,1	NA,inf	NA,inf	NA,0.574735	0.000245227	0.000245938
2	chr13:70412411:C:G	70412411	NA,G	NA,C	NA,1	NA,inf	NA,inf	NA,0.557692	0.000245116	0.000245806
2	chr13:71103513:G:A	71103513	NA,A	NA,G	NA,1	NA,inf	NA,inf	NA,0.602715	0.00024511	0.00024585
2	chr13:70291872:T:C	70291872	C,C	T,T	1,1	inf,-inf	inf,inf	0.0845924,1.56916	0.000244576	0.000245262
2	chr13:70743479:A:G	70743479	NA,G	NA,A	NA,1	NA,-inf	NA,inf	NA,0.644038	0.000244215	0.000244979
2	chr13:70265908:T:G	70265908	NA,G	NA,T	NA,1	NA,inf	NA,inf	NA,0.566938	0.000243971	0.000244655
2	chr13:70540282:C:T	70540282	NA,T	NA,C	NA,1	NA,-inf	NA,inf	NA,0.660344	0.000243784	0.000244587
2	chr13:71088011:G:A	71088011	NA,A	NA,G	NA,1	NA,inf	NA,inf	NA,0.573485	0.000243776	0.000244491
2	chr13:71130403:C:G	71130403	NA,G	NA,C	NA,1	NA,-inf	NA,inf	NA,0.59952	0.000243767	0.000244502
2	chr13:70916265:A:G	70916265	NA,G	NA,A	NA,1	NA,inf	NA,inf	NA,0.56941	0.000243312	0.000244018
2	chr13:70494598:C:T	70494598	NA,T	NA,C	NA,1	NA,-inf	NA,inf	NA,0.605002	0.000242986	0.000243714
2	chr13:70698149:G:A	70698149	NA,A	NA,G	NA,1	NA,inf	NA,inf	NA,0.433447	0.000242756	0.000243332
2	chr13:70801486:C:T	70801486	T,T	C,C	1,1	-inf,-inf	inf,inf	1.42205,0.665794	0.000242721	0.000243938
2	chr13:70212961:T:C	70212961	C,NA	T,NA	1,NA	inf,NA	inf,NA	0.738518,NA	0.000242553	0.000243153
2	chr13:70521654:G:C	70521654	C,NA	G,NA	1,NA	inf,NA	inf,NA	0.779472,NA	0.000242116	0.000242774
2	chr13:71025903:C:T	71025903	T,T	C,C	1,1	-inf,inf	inf,inf	1.02962,0.693445	0.00024195	0.000242548
2	chr13:71052606:T:C	71052606	C,C	T,T	1,1	inf,inf	inf,inf	0.112428,1.56621	0.000241765	0.000242448
2	chr13:70525719:C:T	70525719	T,T	C,C	1,1	-inf,inf	inf,inf	1.00687,0.56735	0.000241379	0.000241846
2	chr13:70661956:A:G	70661956	G,NA	A,NA	1,NA	inf,NA	inf,NA	1.09702,NA	0.000240966	0.000242072
2	chr13:70827080:A:T	70827080	NA,T	NA,A	NA,1	NA,inf	NA,inf	NA,0.559209	0.000240677	0.000241373
2	chr13:71138074:T:C	71138074	NA,C	NA,T	NA,1	NA,-inf	NA,inf	NA,0.590412	0.000240598	0.000241322
2	chr13:70820265:A:G	70820265	NA,G	NA,A	NA,1	NA,inf	NA,inf	NA,0.546794	0.000240557	0.00024124
2	chr13:71135944:C:T	71135944	NA,T	NA,C	NA,1	NA,-inf	NA,inf	NA,0.583684	0.000240235	0.000240962
2	chr13:71030921:C:T	71030921	NA,T	NA,C	NA,1	NA,-inf	NA,inf	NA,0.604215	0.000239989	0.000240731
2	chr13:71103313:T:C	71103313	NA,C	NA,T	NA,1	NA,-inf	NA,inf	NA,0.589704	0.000239843	0.000240567
2	chr13:70999865:C:A	70999865	A,NA	C,NA	1,NA	-inf,NA	inf,NA	0.94043,NA	0.000239318	0.000240178
2	chr13:70442334:G:A	70442334	NA,A	NA,G	NA,1	NA,-inf	NA,inf	NA,0.476727	0.000239296	0.000239903
2	chr13:70339975:A:G	70339975	G,NA	A,NA	1,NA	-inf,NA	inf,NA	0.921499,NA	0.000239218	0.000240051
2	chr13:70228017:C:G	70228017	G,G	C,C	1,1	-inf,inf	inf,inf	0.973716,0.765631	0.000239178	0.000239743
2	chr13:71022017:A:G	71022017	NA,G	NA,A	NA,1	NA,-inf	NA,inf	NA,0.574548	0.000239137	0.000239845
2	chr13:71072156:C:T	71072156	NA,T	NA,C	NA,1	NA,inf	NA,inf	NA,0.58502	0.00023912	0.00023984
2	chr13:70787768:C:T	70787768	NA,T	NA,C	NA,1	NA,inf	NA,inf	NA,0.578795	0.000238977	0.00023969
2	chr13:70635975:A:T	70635975	NA,T	NA,A	NA,1	NA,inf	NA,inf	NA,0.807321	0.000238904	0.000239904
2	chr13:70870599:A:G	70870599	G,NA	A,NA	1,NA	-inf,NA	inf,NA	0.879008,NA	0.000238742	0.000239512
2	chr13:70704637:T:C	70704637	C,C	T,T	1,1	-inf,-inf	inf,inf	1.21645,0.161104	0.000238501	0.000238933
2	chr13:70726031:G:A	70726031	A,NA	G,NA	1,NA	inf,NA	inf,NA	0.691215,NA	0.000238277	0.000238848
2	chr13:70241127:T:C	70241127	NA,C	NA,T	NA,1	NA,-inf	NA,inf	NA,0.636977	0.000238199	0.000238973
2	chr13:70985472:C:G	70985472	NA,G	NA,C	NA,1	NA,inf	NA,inf	NA,0.575782	0.000238068	0.000238772
2	chr13:71110182:A:G	71110182	NA,G	NA,A	NA,1	NA,inf	NA,inf	NA,0.576304	0.000237541	0.000238248
2	chr13:70354169:C:T	70354169	NA,T	NA,C	NA,1	NA,-inf	NA,inf	NA,0.563566	0.000237035	0.000237739
2	chr13:70914749:G:A	70914749	NA,A	NA,G	NA,1	NA,-inf	NA,inf	NA,0.563454	0.000236931	0.000237637
2	chr13:70186184:T:C	70186184	NA,C	NA,T	NA,1	NA,-inf	NA,inf	NA,0.554135	0.000236759	0.000237435
2	chr13:70804764:T:C	70804764	NA,C	NA,T	NA,1	NA,-inf	NA,inf	NA,0.598701	0.000236706	0.000237447
2	chr13:70797236:G:A	70797236	NA,A	NA,G	NA,1	NA,inf	NA,inf	NA,0.57153	0.000236532	0.000237236
2	chr13:70429636:C:G	70429636	NA,G	NA,C	NA,1	NA,-inf	NA,inf	NA,0.551885	0.000236311	0.000236994
2	chr13:70573547:T:C	70573547	NA,C	NA,T	NA,1	NA,inf	NA,inf	NA,0.557364	0.000236229	0.000236917
2	chr13:70739706:T:C	70739706	NA,C	NA,T	NA,1	NA,-inf	NA,inf	NA,0.557159	0.000236215	0.000236904
2	chr13:70318897:C:T	70318897	NA,T	NA,C	NA,1	NA,-inf	NA,inf	NA,0.58907	0.000236207	0.000236933
2	chr13:70766754:G:A	70766754	A,NA	G,NA	1,NA	inf,NA	inf,NA	0.83431,NA	0.000236177	0.000236877
2	chr13:70551980:A:G	70551980	NA,G	NA,A	NA,1	NA,-inf	NA,inf	NA,0.523097	0.000235915	0.000236563
2	chr13:71009024:A:G	71009024	NA,G	NA,A	NA,1	NA,-inf	NA,inf	NA,0.562458	0.000233925	0.000234629
2	chr13:70757975:G:T	70757975	NA,T	NA,G	NA,1	NA,inf	NA,inf	NA,0.520878	0.000233863	0.000234521
2	chr13:70915311:T:C	70915311	NA,C	NA,T	NA,1	NA,-inf	NA,inf	NA,0.573559	0.000233844	0.000234534
2	chr13:71052153:A:G	71052153	NA,G	NA,A	NA,1	NA,inf	NA,inf	NA,0.55588	0.000233841	0.000234534
2	chr13:70302266:C:T	70302266	NA,T	NA,C	NA,1	NA,-inf	NA,inf	NA,0.611365	0.000233826	0.000234576
2	chr13:70409973:G:C	70409973	NA,C	NA,G	NA,1	NA,inf	NA,inf	NA,0.569464	0.000233576	0.000234282
2	chr13:70247006:C:T	70247006	NA,T	NA,C	NA,1	NA,inf	NA,inf	NA,0.558837	0.000233574	0.000234269
2	chr13:70641266:G:A	70641266	NA,A	NA,G	NA,1	NA,-inf	NA,inf	NA,0.502583	0.00023337	0.000234011
2	chr13:71059718:CTTGCAAAGTTAGTAAG:C	71059718	NA,C	NA,CTTGCAAAGTTAGTAAG	NA,1	NA,-inf	NA,inf	NA,0.581067	0.000233312	0.000234028
2	chr13:70176074:TTGAG:T	70176074	NA,T	NA,TTGAG	NA,1	NA,inf	NA,inf	NA,0.550477	0.000233147	0.000233826
2	chr13:70656028:G:A	70656028	A,A	G,G	1,1	-inf,inf	inf,inf	1.66967,0.26779	0.000233145	0.000234257
2	chr13:70485379:C:A	70485379	NA,A	NA,C	NA,1	NA,inf	NA,inf	NA,0.592778	0.000232675	0.000233402
2	chr13:71081497:G:A	71081497	A,A	G,G	1,1	inf,inf	inf,inf	1.72498,0.020378	0.000232503	0.000233581
2	chr13:70538822:C:T	70538822	T,T	C,C	1,1	-inf,-inf	inf,inf	0.759227,0.186553	0.000232458	0.000232646
2	chr13:71005191:G:A	71005191	NA,A	NA,G	NA,1	NA,-inf	NA,inf	NA,0.559057	0.000232452	0.000233153
2	chr13:71076672:C:T	71076672	T,T	C,C	1,1	inf,inf	inf,inf	0.174749,1.51255	0.000232325	0.000232975
2	chr13:70343980:C:T	70343980	NA,T	NA,C	NA,1	NA,-inf	NA,inf	NA,0.519884	0.000231985	0.000232629
2	chr13:71042131:G:A	71042131	NA,A	NA,G	NA,1	NA,-inf	NA,inf	NA,0.575889	0.000231604	0.000232314
2	chr13:71102049:T:G	71102049	NA,G	NA,T	NA,1	NA,-inf	NA,inf	NA,0.57537	0.000231433	0.000232143
2	chr13:71064307:A:G	71064307	NA,G	NA,A	NA,1	NA,-inf	NA,inf	NA,0.57537	0.000231433	0.000232143
2	chr13:71102887:C:T	71102887	NA,T	NA,C	NA,1	NA,-inf	NA,inf	NA,0.57537	0.000231433	0.000232143
2	chr13:70917857:A:G	70917857	NA,G	NA,A	NA,1	NA,-inf	NA,inf	NA,0.566118	0.000231404	0.000232087
2	chr13:71094746:C:A	71094746	NA,A	NA,C	NA,1	NA,-inf	NA,inf	NA,0.57527	0.000231402	0.000232112
2	chr13:71101450:G:A	71101450	NA,A	NA,G	NA,1	NA,-inf	NA,inf	NA,0.575029	0.00023132	0.00023203
2	chr13:70710390:TA:T	70710390	T,T	TA,TA	1,1	-inf,inf	inf,inf	0.833236,0.653308	0.00023069	0.000231088
2	chr13:71030609:A:G	71030609	G,G	A,A	1,1	-inf,inf	inf,inf	0.925346,0.803724	0.000230495	0.000231087
2	chr13:70801472:A:G	70801472	G,G	A,A	1,1	-inf,-inf	inf,inf	1.43368,0.61884	0.000230292	0.000231452
2	chr13:70329557:G:A	70329557	NA,A	NA,G	NA,1	NA,-inf	NA,inf	NA,0.536832	0.000230151	0.000230829
2	chr13:70391868:G:A	70391868	NA,A	NA,G	NA,1	NA,inf	NA,inf	NA,0.558831	0.000230025	0.00023072
2	chr13:70998191:G:A	70998191	NA,A	NA,G	NA,1	NA,-inf	NA,inf	NA,0.576389	0.000229788	0.000230499
2	chr13:70983426:A:G	70983426	NA,G	NA,A	NA,1	NA,-inf	NA,inf	NA,0.577868	0.000229404	0.000230117
2	chr13:70345394:A:G	70345394	G,NA	A,NA	1,NA	inf,NA	inf,NA	0.45823,NA	0.000229224	0.000229611
2	chr13:70375902:T:C	70375902	NA,C	NA,T	NA,1	NA,inf	NA,inf	NA,0.537839	0.000229023	0.000229695
2	chr13:70397802:C:A	70397802	NA,A	NA,C	NA,1	NA,inf	NA,inf	NA,0.556449	0.000228969	0.000229654
2	chr13:70730171:A:G	70730171	G,G	A,A	1,1	inf,-inf	inf,inf	1.26585,0.114374	0.000228724	0.000229151
2	chr13:71053671:A:G	71053671	G,G	A,A	1,1	inf,inf	inf,inf	0.093527,1.54349	0.000228665	0.000229313
2	chr13:70717296:A:G	70717296	NA,G	NA,A	NA,1	NA,inf	NA,inf	NA,0.544195	0.000228446	0.000229126
2	chr13:71049879:G:C	71049879	NA,C	NA,G	NA,1	NA,inf	NA,inf	NA,0.551992	0.000228442	0.000229128
2	chr13:71062008:A:T	71062008	T,T	A,A	1,1	inf,inf	inf,inf	0.136575,1.52237	0.000227813	0.000228455
2	chr13:71041100:C:A	71041100	A,NA	C,NA	1,NA	inf,NA	inf,NA	0.76165,NA	0.000227792	0.000228424
2	chr13:70771824:C:T	70771824	NA,T	NA,C	NA,1	NA,inf	NA,inf	NA,0.525498	0.000227718	0.000228384
2	chr13:70676600:A:G	70676600	G,NA	A,NA	1,NA	inf,NA	inf,NA	0.433281,NA	0.000227577	0.00022796
2	chr13:70483909:C:T	70483909	NA,T	NA,C	NA,1	NA,inf	NA,inf	NA,0.576763	0.000227488	0.000228198
2	chr13:70228642:G:T	70228642	T,T	G,G	1,1	inf,-inf	inf,inf	1.75946,0.00126513	0.000227469	0.000228547
2	chr13:71016921:A:C	71016921	NA,C	NA,A	NA,1	NA,-inf	NA,inf	NA,0.538857	0.000227135	0.000227807
2	chr13:71062859:T:C	71062859	C,C	T,T	1,1	inf,inf	inf,inf	0.108985,1.53377	0.000227125	0.000227768
2	chr13:70561245:A:G	70561245	NA,G	NA,A	NA,1	NA,-inf	NA,inf	NA,0.49486	0.000226125	0.000226748
2	chr13:70564856:A:T	70564856	NA,T	NA,A	NA,1	NA,-inf	NA,inf	NA,0.49433	0.000225946	0.000226568
2	chr13:70956922:A:G	70956922	NA,G	NA,A	NA,1	NA,inf	NA,inf	NA,0.542823	0.000225699	0.000226381
2	chr13:71082118:C:T	71082118	NA,T	NA,C	NA,1	NA,inf	NA,inf	NA,0.526315	0.000225513	0.000226172
2	chr13:70386206:C:T	70386206	NA,T	NA,C	NA,1	NA,inf	NA,inf	NA,0.544726	0.000225504	0.000226186
2	chr13:71085946:T:C	71085946	C,C	T,T	1,1	inf,inf	inf,inf	0.027404,1.5923	0.000225486	0.000226194
2	chr13:71019679:C:T	71019679	NA,T	NA,C	NA,1	NA,-inf	NA,inf	NA,0.533634	0.000225335	0.000226002
2	chr13:70557559:C:T	70557559	NA,T	NA,C	NA,1	NA,inf	NA,inf	NA,0.451338	0.000224737	0.000225327
2	chr13:71029771:C:A	71029771	A,A	C,C	1,1	-inf,inf	inf,inf	0.909959,0.804331	0.000224277	0.000224854
2	chr13:70806594:C:T	70806594	NA,T	NA,C	NA,1	NA,-inf	NA,inf	NA,0.560235	0.000224179	0.000224879
2	chr13:70589620:AG:A	70589620	NA,A	NA,AG	NA,1	NA,-inf	NA,inf	NA,0.491528	0.000223938	0.000224559
2	chr13:70729472:C:T	70729472	T,T	C,C	1,1	inf,-inf	inf,inf	1.26821,0.078239	0.000223884	0.000224304
2	chr13:71143747:C:T	71143747	NA,T	NA,C	NA,1	NA,-inf	NA,inf	NA,0.543952	0.000223767	0.000224439
2	chr13:71086466:G:GT	71086466	GT,GT	G,G	1,1	inf,inf	inf,inf	0.0275828,1.58789	0.0002237	0.000224402
2	chr13:70226247:CTCTA:C	70226247	C,C	CTCTA,CTCTA	1,1	-inf,inf	inf,inf	0.950205,0.763045	0.000223613	0.000224158
2	chr13:70922881:G:A	70922881	A,NA	G,NA	1,NA	inf,NA	inf,NA	0.667465,NA	0.000223226	0.000223767
2	chr13:70759528:A:G	70759528	G,NA	A,NA	1,NA	inf,NA	inf,NA	0.620295,NA	0.000223114	0.000223619
2	chr13:70545433:C:T	70545433	T,T	C,C	1,1	-inf,-inf	inf,inf	0.740914,0.189715	0.00022295	0.000223133
2	chr13:71017160:C:G	71017160	NA,G	NA,C	NA,1	NA,inf	NA,inf	NA,0.52749	0.000222673	0.000223333
2	chr13:71037579:G:C	71037579	NA,C	NA,G	NA,1	NA,-inf	NA,inf	NA,0.548004	0.000222312	0.000222995
2	chr13:71065262:G:A	71065262	A,A	G,G	1,1	inf,inf	inf,inf	0.125484,1.51439	0.000222259	0.000222887
2	chr13:71068403:G:A	71068403	A,A	G,G	1,1	inf,inf	inf,inf	0.155022,1.49806	0.00022215	0.000222773
2	chr13:71044888:C:T	71044888	T,T	C,C	1,1	-inf,inf	inf,inf	0.104844,1.54179	0.00022145	0.000222113
2	chr13:70297364:G:C	70297364	C,C	G,G	1,1	inf,inf	inf,inf	0.156817,1.58094	0.000221215	0.000221934
2	chr13:70357342:A:G	70357342	NA,G	NA,A	NA,1	NA,-inf	NA,inf	NA,0.486409	0.000220901	0.000221517
2	chr13:71092876:C:A	71092876	NA,A	NA,C	NA,1	NA,-inf	NA,inf	NA,0.532046	0.000220709	0.000221375
2	chr13:71081041:C:T	71081041	NA,T	NA,C	NA,1	NA,-inf	NA,inf	NA,0.530715	0.000220245	0.000220911
2	chr13:70166359:C:T	70166359	NA,T	NA,C	NA,1	NA,-inf	NA,inf	NA,0.518451	0.000219933	0.000220595
2	chr13:70583859:A:T	70583859	NA,T	NA,A	NA,1	NA,-inf	NA,inf	NA,0.51434	0.000219622	0.000220279
2	chr13:70433048:C:T	70433048	NA,T	NA,C	NA,1	NA,inf	NA,inf	NA,0.504767	0.000219611	0.000220254
2	chr13:71078299:T:G	71078299	NA,G	NA,T	NA,1	NA,inf	NA,inf	NA,0.513187	0.000219609	0.000220255
2	chr13:70862833:T:C	70862833	NA,C	NA,T	NA,1	NA,inf	NA,inf	NA,0.52332	0.000219552	0.000220221
2	chr13:70449379:C:T	70449379	T,T	C,C	1,1	inf,-inf	inf,inf	0.597387,0.305983	0.000219319	0.000219484
2	chr13:70414823:T:C	70414823	NA,C	NA,T	NA,1	NA,inf	NA,inf	NA,0.521341	0.000219015	0.000219671
2	chr13:70464776:A:G	70464776	NA,G	NA,A	NA,1	NA,-inf	NA,inf	NA,0.577134	0.000218952	0.000219659
2	chr13:70576163:C:T	70576163	NA,T	NA,C	NA,1	NA,inf	NA,inf	NA,0.506027	0.000218819	0.000219459
2	chr13:70359630:C:T	70359630	NA,T	NA,C	NA,1	NA,-inf	NA,inf	NA,0.508527	0.000218803	0.000219405
2	chr13:70994312:G:T	70994312	NA,T	NA,G	NA,1	NA,inf	NA,inf	NA,0.538357	0.000218653	0.000219329
2	chr13:70955443:T:C	70955443	NA,C	NA,T	NA,1	NA,-inf	NA,inf	NA,0.534494	0.000218508	0.000219169
2	chr13:70742563:T:C	70742563	NA,C	NA,T	NA,1	NA,-inf	NA,inf	NA,0.503429	0.00021837	0.000219009
2	chr13:70789569:G:A	70789569	A,A	G,G	1,1	-inf,-inf	inf,inf	1.58689,0.38259	0.00021803	0.000219147
2	chr13:70172117:T:A	70172117	NA,A	NA,T	NA,1	NA,inf	NA,inf	NA,0.468669	0.000217672	0.000218271
2	chr13:70224559:G:T	70224559	NA,T	NA,G	NA,1	NA,-inf	NA,inf	NA,0.513559	0.000217549	0.000218209
2	chr13:70306694:GAGTA:G	70306694	NA,G	NA,GAGTA	NA,1	NA,-inf	NA,inf	NA,0.530165	0.000217489	0.000218156
2	chr13:71023775:T:C	71023775	NA,C	NA,T	NA,1	NA,-inf	NA,inf	NA,0.510298	0.000217234	0.00021788
2	chr13:70842473:C:T	70842473	NA,T	NA,C	NA,1	NA,inf	NA,inf	NA,0.50781	0.000217195	0.000217841
2	chr13:70412872:A:AT	70412872	NA,AT	NA,A	NA,1	NA,inf	NA,inf	NA,0.518949	0.000217048	0.000217698
2	chr13:71139423:C:T	71139423	NA,T	NA,C	NA,1	NA,inf	NA,inf	NA,0.52714	0.000217026	0.000217692
2	chr13:70423952:TTTTATTTTACTTTGTTGA:T	70423952	NA,T	NA,TTTTATTTTACTTTGTTGA	NA,1	NA,inf	NA,inf	NA,0.512789	0.000216956	0.000217607
2	chr13:70469144:A:G	70469144	NA,G	NA,A	NA,1	NA,-inf	NA,inf	NA,0.5716	0.000216948	0.00021765
2	chr13:71073902:A:C	71073902	NA,C	NA,A	NA,1	NA,-inf	NA,inf	NA,0.522241	0.000216934	0.000217585
2	chr13:70848754:G:T	70848754	NA,T	NA,G	NA,1	NA,-inf	NA,inf	NA,0.53382	0.00021643	0.000217107
2	chr13:71082057:C:A	71082057	NA,A	NA,C	NA,1	NA,-inf	NA,inf	NA,0.527558	0.000216396	0.000217059
2	chr13:70719259:C:T	70719259	T,T	C,C	1,1	-inf,inf	inf,inf	1.19165,0.0392417	0.000216228	0.000216587
2	chr13:70550730:T:C	70550730	NA,C	NA,T	NA,1	NA,inf	NA,inf	NA,0.396814	0.000215995	0.000216546
2	chr13:70414786:C:T	70414786	NA,T	NA,C	NA,1	NA,inf	NA,inf	NA,0.513045	0.000215807	0.000216458
2	chr13:70408677:G:C	70408677	NA,C	NA,G	NA,1	NA,inf	NA,inf	NA,0.51454	0.0002158	0.000216446
2	chr13:70709919:CAG:C	70709919	C,C	CAG,CAG	1,1	-inf,inf	inf,inf	0.802624,0.649834	0.000215691	0.000216067
2	chr13:70342930:A:G	70342930	NA,G	NA,A	NA,1	NA,-inf	NA,inf	NA,0.532312	0.000215588	0.000216257
2	chr13:71120713:T:A	71120713	A,NA	T,NA	1,NA	-inf,NA	inf,NA	0.964167,NA	0.000215467	0.000216367
2	chr13:71072925:A:G	71072925	NA,G	NA,A	NA,1	NA,-inf	NA,inf	NA,0.515322	0.000215373	0.000216017
2	chr13:71063276:C:T	71063276	NA,T	NA,C	NA,1	NA,-inf	NA,inf	NA,0.516598	0.000215363	0.000216009
2	chr13:70381181:C:T	70381181	NA,T	NA,C	NA,1	NA,inf	NA,inf	NA,0.483863	0.000214962	0.00021559
2	chr13:71043768:T:G	71043768	NA,G	NA,T	NA,1	NA,-inf	NA,inf	NA,0.51465	0.000214769	0.000215414
2	chr13:71045019:C:T	71045019	NA,T	NA,C	NA,1	NA,-inf	NA,inf	NA,0.514285	0.000214666	0.00021531
2	chr13:70955231:A:G	70955231	NA,G	NA,A	NA,1	NA,-inf	NA,inf	NA,0.521342	0.000214537	0.000215186
2	chr13:70996449:G:A	70996449	NA,A	NA,G	NA,1	NA,inf	NA,inf	NA,0.507183	0.000214	0.000214642
2	chr13:70988573:T:C	70988573	NA,C	NA,T	NA,1	NA,-inf	NA,inf	NA,0.497716	0.000213928	0.000214563
2	chr13:70940558:A:C	70940558	C,C	A,A	1,1	inf,inf	inf,inf	0.4753,1.4575	0.000213874	0.000214767
2	chr13:71076851:ATTAG:A	71076851	A,A	ATTAG,ATTAG	1,1	inf,inf	inf,inf	0.199134,1.45225	0.000213792	0.000214388
2	chr13:71072622:T:G	71072622	NA,G	NA,T	NA,1	NA,-inf	NA,inf	NA,0.510032	0.000213755	0.000214395
2	chr13:71073617:C:T	71073617	NA,T	NA,C	NA,1	NA,-inf	NA,inf	NA,0.50999	0.000213747	0.000214387
2	chr13:70225297:T:C	70225297	C,C	T,T	1,1	inf,-inf	inf,inf	1.41121,0.121263	0.000213591	0.000214173
2	chr13:70377548:T:C	70377548	NA,C	NA,T	NA,1	NA,-inf	NA,inf	NA,0.490087	0.000213534	0.000214123
2	chr13:70990216:G:T	70990216	NA,T	NA,G	NA,1	NA,-inf	NA,inf	NA,0.495929	0.000213383	0.000214017
2	chr13:70967935:G:T	70967935	NA,T	NA,G	NA,1	NA,inf	NA,inf	NA,0.47837	0.000213356	0.000213984
2	chr13:70885591:T:C	70885591	NA,C	NA,T	NA,1	NA,inf	NA,inf	NA,0.48331	0.000213256	0.000213882
2	chr13:70306186:T:C	70306186	NA,C	NA,T	NA,1	NA,inf	NA,inf	NA,0.484279	0.000213133	0.000213751
2	chr13:71075429:A:G	71075429	G,G	A,A	1,1	inf,inf	inf,inf	0.186192,1.45773	0.000212893	0.000213488
2	chr13:70563112:G:A	70563112	A,NA	G,NA	1,NA	-inf,NA	inf,NA	0.576169,NA	0.000212722	0.000213184
2	chr13:71070989:T:A	71070989	NA,A	NA,T	NA,1	NA,-inf	NA,inf	NA,0.505386	0.000212536	0.000213172
2	chr13:71069544:T:C	71069544	NA,C	NA,T	NA,1	NA,-inf	NA,inf	NA,0.527852	0.000212463	0.000213125
2	chr13:70736420:T:C	70736420	NA,C	NA,T	NA,1	NA,-inf	NA,inf	NA,0.483047	0.000212186	0.000212807
2	chr13:70942070:C:G	70942070	NA,G	NA,C	NA,1	NA,-inf	NA,inf	NA,0.509795	0.000212109	0.000212759
2	chr13:70989454:A:C	70989454	NA,C	NA,A	NA,1	NA,-inf	NA,inf	NA,0.491276	0.000212006	0.000212635
2	chr13:70337726:C:T	70337726	NA,T	NA,C	NA,1	NA,inf	NA,inf	NA,0.503208	0.000211958	0.000212599
2	chr13:71106258:G:A	71106258	NA,A	NA,G	NA,1	NA,-inf	NA,inf	NA,0.507032	0.000211952	0.000212597
2	chr13:70370347:C:T	70370347	NA,T	NA,C	NA,1	NA,-inf	NA,inf	NA,0.490532	0.000211705	0.000212295
2	chr13:70441846:T:C	70441846	C,C	T,T	1,1	-inf,inf	inf,inf	0.649393,0.500447	0.000211525	0.000211754
2	chr13:70732947:A:G	70732947	G,G	A,A	1,1	inf,-inf	inf,inf	1.02487,0.0602599	0.000211055	0.000211332
2	chr13:70912058:A:C	70912058	NA,C	NA,A	NA,1	NA,-inf	NA,inf	NA,0.506237	0.000210665	0.000211304
2	chr13:70324061:A:G	70324061	NA,G	NA,A	NA,1	NA,inf	NA,inf	NA,0.555753	0.000210246	0.000210933
2	chr13:71018811:C:G	71018811	G,G	C,C	1,1	inf,-inf	inf,inf	0.177469,1.49503	0.000209791	0.000210438
2	chr13:70242159:C:T	70242159	NA,T	NA,C	NA,1	NA,inf	NA,inf	NA,0.478125	0.000209632	0.000210253
2	chr13:70364838:T:C	70364838	NA,C	NA,T	NA,1	NA,-inf	NA,inf	NA,0.511288	0.000209318	0.000209968
2	chr13:70951157:G:A	70951157	A,A	G,G	1,1	inf,inf	inf,inf	0.511589,1.41532	0.000209248	0.000210121
2	chr13:70887221:A:C	70887221	NA,C	NA,A	NA,1	NA,inf	NA,inf	NA,0.465975	0.000209185	0.000209793
2	chr13:70806320:A:T	70806320	NA,T	NA,A	NA,1	NA,inf	NA,inf	NA,0.493544	0.000208882	0.000209517
2	chr13:70796399:G:A	70796399	A,A	G,G	1,1	-inf,-inf	inf,inf	1.58409,0.348404	0.000208836	0.0002099
2	chr13:71099454:G:A	71099454	NA,A	NA,G	NA,1	NA,-inf	NA,inf	NA,0.508582	0.000208801	0.000209449
2	chr13:70488306:A:AT	70488306	NA,AT	NA,A	NA,1	NA,-inf	NA,inf	NA,0.492224	0.000208582	0.000209205
2	chr13:70596894:A:G	70596894	NA,G	NA,A	NA,1	NA,inf	NA,inf	NA,0.549383	0.000208389	0.000209075
2	chr13:70982248:A:G	70982248	NA,G	NA,A	NA,1	NA,inf	NA,inf	NA,0.482026	0.000208375	0.000208992
2	chr13:70830441:T:G	70830441	NA,G	NA,T	NA,1	NA,inf	NA,inf	NA,0.453363	0.000208353	0.000208952
2	chr13:70368438:A:G	70368438	NA,G	NA,A	NA,1	NA,-inf	NA,inf	NA,0.487514	0.000208344	0.000208966
2	chr13:70450279:T:C	70450279	C,C	T,T	1,1	inf,-inf	inf,inf	0.575641,0.312603	0.000208276	0.000208437
2	chr13:70540268:C:T	70540268	T,NA	C,NA	1,NA	inf,NA	inf,NA	0.878855,NA	0.000208237	0.000208998
2	chr13:70539477:C:T	70539477	T,T	C,C	1,1	-inf,-inf	inf,inf	0.715645,0.185165	0.000207897	0.000208073
2	chr13:70544794:A:C	70544794	C,NA	A,NA	1,NA	-inf,NA	inf,NA	0.705103,NA	0.000207761	0.000208333
2	chr13:70597318:C:T	70597318	T,NA	C,NA	1,NA	inf,NA	inf,NA	0.400452,NA	0.000207512	0.000207877
2	chr13:70444148:C:G	70444148	NA,G	NA,C	NA,1	NA,-inf	NA,inf	NA,0.462943	0.000207369	0.000207984
2	chr13:70530865:G:A	70530865	NA,A	NA,G	NA,1	NA,inf	NA,inf	NA,0.511873	0.000207331	0.000207988
2	chr13:70609028:T:G	70609028	NA,G	NA,T	NA,1	NA,-inf	NA,inf	NA,0.53926	0.000207284	0.000207961
2	chr13:70516731:T:C	70516731	NA,C	NA,T	NA,1	NA,-inf	NA,inf	NA,0.52173	0.000207174	0.000207834
2	chr13:70919642:A:G	70919642	G,G	A,A	1,1	inf,inf	inf,inf	0.915619,1.19504	0.000207117	0.000208269
2	chr13:70571861:A:G	70571861	NA,G	NA,A	NA,1	NA,inf	NA,inf	NA,0.465729	0.000206734	0.00020734
2	chr13:70445184:T:A	70445184	NA,A	NA,T	NA,1	NA,-inf	NA,inf	NA,0.460647	0.000206712	0.000207326
2	chr13:70256319:C:T	70256319	NA,T	NA,C	NA,1	NA,inf	NA,inf	NA,0.450774	0.000206605	0.000207191
2	chr13:70525639:C:T	70525639	T,T	C,C	1,1	inf,inf	inf,inf	0.949326,0.457065	0.000206383	0.000206742
2	chr13:70183039:G:A	70183039	NA,A	NA,G	NA,1	NA,inf	NA,inf	NA,0.494928	0.000206213	0.000206849
2	chr13:70741179:T:A	70741179	A,A	T,T	1,1	-inf,-inf	inf,inf	1.18165,0.0415848	0.000206196	0.000206549
2	chr13:71101235:A:C	71101235	NA,C	NA,A	NA,1	NA,-inf	NA,inf	NA,0.50341	0.000205981	0.000206621
2	chr13:70376862:C:T	70376862	NA,T	NA,C	NA,1	NA,-inf	NA,inf	NA,0.444133	0.000205718	0.00020627
2	chr13:70444586:T:C	70444586	C,C	T,T	1,1	inf,-inf	inf,inf	0.564635,0.324866	0.00020531	0.00020547
2	chr13:70810630:A:G	70810630	NA,G	NA,A	NA,1	NA,inf	NA,inf	NA,0.480668	0.000205248	0.000205872
2	chr13:71114333:A:G	71114333	NA,G	NA,A	NA,1	NA,inf	NA,inf	NA,0.455465	0.000205178	0.000205783
2	chr13:70992350:C:T	70992350	NA,T	NA,C	NA,1	NA,-inf	NA,inf	NA,0.466886	0.000205	0.000205609
2	chr13:71084422:T:C	71084422	NA,C	NA,T	NA,1	NA,inf	NA,inf	NA,0.466729	0.000204978	0.000205584
2	chr13:71146945:A:G	71146945	NA,G	NA,A	NA,1	NA,inf	NA,inf	NA,0.473897	0.000204865	0.000205479
2	chr13:70740941:T:C	70740941	C,C	T,T	1,1	inf,-inf	inf,inf	1.05136,0.385211	0.000204781	0.000205162
2	chr13:70997930:G:C	70997930	NA,C	NA,G	NA,1	NA,-inf	NA,inf	NA,0.464488	0.000204752	0.000205359
2	chr13:70931919:A:G	70931919	G,NA	A,NA	1,NA	-inf,NA	inf,NA	0.777109,NA	0.000204638	0.000205285
2	chr13:70857965:G:A	70857965	NA,A	NA,G	NA,1	NA,inf	NA,inf	NA,0.439597	0.000204292	0.000204881
2	chr13:71004876:A:T	71004876	NA,T	NA,A	NA,1	NA,-inf	NA,inf	NA,0.462847	0.000204235	0.00020484
2	chr13:70692568:G:C	70692568	NA,C	NA,G	NA,1	NA,inf	NA,inf	NA,0.290861	0.000204212	0.000204704
2	chr13:70640202:A:G	70640202	NA,G	NA,A	NA,1	NA,inf	NA,inf	NA,0.65443	0.000203865	0.000204691
2	chr13:70362912:C:T	70362912	NA,T	NA,C	NA,1	NA,-inf	NA,inf	NA,0.491463	0.000203771	0.000204403
2	chr13:71091967:G:C	71091967	NA,C	NA,G	NA,1	NA,inf	NA,inf	NA,0.458944	0.000203747	0.000204347
2	chr13:70999363:T:C	70999363	NA,C	NA,T	NA,1	NA,-inf	NA,inf	NA,0.461051	0.000203737	0.000204341
2	chr13:70461946:A:G	70461946	NA,G	NA,A	NA,1	NA,-inf	NA,inf	NA,0.450068	0.000203711	0.000204315
2	chr13:70774099:G:A	70774099	A,A	G,G	1,1	-inf,-inf	inf,inf	1.73983,0.0568619	0.000203576	0.000204704
2	chr13:71018491:A:G	71018491	G,G	A,A	1,1	inf,-inf	inf,inf	0.174536,1.47813	0.000203509	0.000204134
2	chr13:70996289:T:G	70996289	NA,G	NA,T	NA,1	NA,-inf	NA,inf	NA,0.459743	0.000203377	0.000203981
2	chr13:70625861:T:A	70625861	NA,A	NA,T	NA,1	NA,-inf	NA,inf	NA,0.416782	0.000203318	0.000203884
2	chr13:70987231:T:A	70987231	NA,A	NA,T	NA,1	NA,-inf	NA,inf	NA,0.475125	0.000203299	0.000203917
2	chr13:70604481:A:G	70604481	NA,G	NA,A	NA,1	NA,inf	NA,inf	NA,0.656004	0.000203296	0.000204088
2	chr13:70247092:A:G	70247092	G,G	A,A	1,1	inf,-inf	inf,inf	1.54155,0.312815	0.000203267	0.000204074
2	chr13:71002632:A:G	71002632	NA,G	NA,A	NA,1	NA,-inf	NA,inf	NA,0.459165	0.000203219	0.000203821
2	chr13:70377298:T:C	70377298	NA,C	NA,T	NA,1	NA,-inf	NA,inf	NA,0.442115	0.000202888	0.000203479
2	chr13:71077722:C:T	71077722	T,T	C,C	1,1	inf,inf	inf,inf	0.184458,1.43149	0.000202812	0.000203379
2	chr13:70570901:A:G	70570901	NA,G	NA,A	NA,1	NA,inf	NA,inf	NA,0.449909	0.000202304	0.000202898
2	chr13:70556445:T:A	70556445	A,NA	T,NA	1,NA	inf,NA	inf,NA	0.39823,NA	0.000202292	0.000202656
2	chr13:70412658:AT:A	70412658	NA,A	NA,AT	NA,1	NA,inf	NA,inf	NA,0.453509	0.000202162	0.00020275
2	chr13:70431298:C:T	70431298	NA,T	NA,C	NA,1	NA,inf	NA,inf	NA,0.449759	0.000202017	0.000202633
2	chr13:71040339:A:G	71040339	NA,G	NA,A	NA,1	NA,inf	NA,inf	NA,0.44645	0.000202016	0.000202613
2	chr13:70207989:T:C	70207989	NA,C	NA,T	NA,1	NA,inf	NA,inf	NA,0.475001	0.000201506	0.000202126
2	chr13:70863411:C:G	70863411	NA,G	NA,C	NA,1	NA,inf	NA,inf	NA,0.447135	0.000201463	0.000202061
2	chr13:71104122:A:T	71104122	NA,T	NA,A	NA,1	NA,inf	NA,inf	NA,0.481574	0.000201122	0.000201747
2	chr13:70541513:C:CA	70541513	NA,CA	NA,C	NA,1	NA,inf	NA,inf	NA,0.346277	0.000200842	0.00020136
2	chr13:70570980:A:G	70570980	NA,G	NA,A	NA,1	NA,inf	NA,inf	NA,0.444394	0.00020075	0.000201339
2	chr13:70546849:G:A	70546849	NA,A	NA,G	NA,1	NA,inf	NA,inf	NA,0.345349	0.000200575	0.000201093
2	chr13:70557273:C:T	70557273	NA,T	NA,C	NA,1	NA,-inf	NA,inf	NA,0.495798	0.000200543	0.000201183
2	chr13:70923020:G:A	70923020	NA,A	NA,G	NA,1	NA,inf	NA,inf	NA,0.457393	0.000200483	0.000201088
2	chr13:70201139:A:G	70201139	NA,G	NA,A	NA,1	NA,inf	NA,inf	NA,0.451509	0.000200383	0.000200979
2	chr13:70861413:C:T	70861413	T,NA	C,NA	1,NA	-inf,NA	inf,NA	0.771914,NA	0.000200314	0.000200956
2	chr13:70842649:G:A	70842649	NA,A	NA,G	NA,1	NA,-inf	NA,inf	NA,0.476729	0.000200159	0.000200783
2	chr13:70701508:C:G	70701508	NA,G	NA,C	NA,1	NA,-inf	NA,inf	NA,0.510514	0.000200026	0.000200687
2	chr13:70642233:A:G	70642233	NA,G	NA,A	NA,1	NA,inf	NA,inf	NA,0.638448	0.000200013	0.000200819
2	chr13:70761992:A:G	70761992	NA,G	NA,A	NA,1	NA,inf	NA,inf	NA,0.44332	0.00019977	0.000200349
2	chr13:70950307:C:A	70950307	NA,A	NA,C	NA,1	NA,-inf	NA,inf	NA,0.465311	0.000199716	0.000200327
2	chr13:70542067:C:T	70542067	NA,T	NA,C	NA,1	NA,inf	NA,inf	NA,0.342427	0.000199702	0.000200219
2	chr13:70995383:C:A	70995383	NA,A	NA,C	NA,1	NA,-inf	NA,inf	NA,0.445689	0.000199669	0.000200261
2	chr13:70435023:T:C	70435023	NA,C	NA,T	NA,1	NA,-inf	NA,inf	NA,0.496676	0.000199423	0.000200052
2	chr13:70572756:T:C	70572756	NA,C	NA,T	NA,1	NA,-inf	NA,inf	NA,0.549117	0.000199341	0.000200021
2	chr13:70565774:T:A	70565774	NA,A	NA,T	NA,1	NA,inf	NA,inf	NA,0.370411	0.000199304	0.000199837
2	chr13:70959184:A:G	70959184	G,G	A,A	1,1	-inf,-inf	inf,inf	0.187611,1.41123	0.00019887	0.000199419
2	chr13:70736490:T:C	70736490	NA,C	NA,T	NA,1	NA,inf	NA,inf	NA,0.456074	0.000198717	0.000199319
2	chr13:70792370:A:G	70792370	NA,G	NA,A	NA,1	NA,-inf	NA,inf	NA,0.453335	0.000198402	0.000199001
2	chr13:70786089:T:G	70786089	NA,G	NA,T	NA,1	NA,-inf	NA,inf	NA,0.453265	0.000198383	0.000198982
2	chr13:70779195:A:G	70779195	NA,G	NA,A	NA,1	NA,-inf	NA,inf	NA,0.453088	0.000198335	0.000198933
2	chr13:70456973:C:T	70456973	NA,T	NA,C	NA,1	NA,-inf	NA,inf	NA,0.429348	0.000198049	0.000198636
2	chr13:70449250:T:C	70449250	NA,C	NA,T	NA,1	NA,-inf	NA,inf	NA,0.429348	0.000198049	0.000198636
2	chr13:70304464:A:G	70304464	G,G	A,A	1,1	-inf,inf	inf,inf	0.0410011,1.39234	0.000197894	0.000198364
2	chr13:70375055:C:A	70375055	NA,A	NA,C	NA,1	NA,-inf	NA,inf	NA,0.408968	0.000197764	0.00019832
2	chr13:70541519:A:G	70541519	G,G	A,A	1,1	-inf,-inf	inf,inf	0.684833,0.208521	0.000197579	0.00019775
2	chr13:70326523:T:C	70326523	NA,C	NA,T	NA,1	NA,-inf	NA,inf	NA,0.441615	0.000197566	0.000198152
2	chr13:71019149:C:T	71019149	T,T	C,C	1,1	inf,-inf	inf,inf	0.167157,1.46273	0.000197264	0.000197868
2	chr13:70814700:C:T	70814700	NA,T	NA,C	NA,1	NA,-inf	NA,inf	NA,0.475266	0.000197226	0.000197842
2	chr13:70601585:T:C	70601585	NA,C	NA,T	NA,1	NA,inf	NA,inf	NA,0.618445	0.000196959	0.000197712
2	chr13:70538069:A:G	70538069	NA,G	NA,A	NA,1	NA,inf	NA,inf	NA,0.333008	0.000196945	0.000197455
2	chr13:70495079:A:C	70495079	NA,C	NA,A	NA,1	NA,-inf	NA,inf	NA,0.453814	0.00019692	0.000197524
2	chr13:70535117:G:A	70535117	NA,A	NA,G	NA,1	NA,inf	NA,inf	NA,0.332351	0.000196864	0.000197374
2	chr13:70503466:G:A	70503466	NA,A	NA,G	NA,1	NA,inf	NA,inf	NA,0.468282	0.000196615	0.000197225
2	chr13:70422627:G:C	70422627	NA,C	NA,G	NA,1	NA,inf	NA,inf	NA,0.433037	0.000196598	0.00019717
2	chr13:71117454:A:G	71117454	NA,G	NA,A	NA,1	NA,-inf	NA,inf	NA,0.466555	0.000196559	0.000197168
2	chr13:71027393:T:C	71027393	NA,C	NA,T	NA,1	NA,-inf	NA,inf	NA,0.44919	0.000196521	0.000197112
2	chr13:70326697:C:T	70326697	NA,T	NA,C	NA,1	NA,-inf	NA,inf	NA,0.430523	0.000196373	0.00019695
2	chr13:70882793:T:C	70882793	NA,C	NA,T	NA,1	NA,inf	NA,inf	NA,0.422626	0.000196287	0.000196865
2	chr13:70822413:C:G	70822413	NA,G	NA,C	NA,1	NA,-inf	NA,inf	NA,0.428685	0.000195992	0.000196574
2	chr13:71018775:G:A	71018775	A,A	G,G	1,1	inf,-inf	inf,inf	0.182815,1.45676	0.000195988	0.000196594
2	chr13:70451155:G:A	70451155	NA,A	NA,G	NA,1	NA,-inf	NA,inf	NA,0.488419	0.000195849	0.000196483
2	chr13:70714416:T:C	70714416	C,NA	T,NA	1,NA	-inf,NA	inf,NA	1.12729,NA	0.000195651	0.000196862
2	chr13:70796791:T:C	70796791	NA,C	NA,T	NA,1	NA,inf	NA,inf	NA,0.417214	0.000195577	0.000196152
2	chr13:71033987:C:G	71033987	NA,G	NA,C	NA,1	NA,-inf	NA,inf	NA,0.43625	0.000195338	0.000195928
2	chr13:70556074:T:G	70556074	NA,G	NA,T	NA,1	NA,-inf	NA,inf	NA,0.493919	0.000195269	0.000195901
2	chr13:70842140:G:A	70842140	NA,A	NA,G	NA,1	NA,-inf	NA,inf	NA,0.457334	0.00019525	0.000195858
2	chr13:70875144:C:T	70875144	T,T	C,C	1,1	inf,-inf	inf,inf	1.38724,0.259555	0.000195234	0.000195862
2	chr13:70867113:A:C	70867113	NA,C	NA,A	NA,1	NA,inf	NA,inf	NA,0.406046	0.000195186	0.00019575
2	chr13:71012379:C:T	71012379	NA,T	NA,C	NA,1	NA,-inf	NA,inf	NA,0.434488	0.000195175	0.000195764
2	chr13:71043550:T:A	71043550	A,A	T,T	1,1	inf,inf	inf,inf	0.167022,1.41034	0.000195162	0.000195703
2	chr13:70370394:C:T	70370394	NA,T	NA,C	NA,1	NA,-inf	NA,inf	NA,0.423842	0.000195077	0.000195619
2	chr13:70230762:C:T	70230762	NA,T	NA,C	NA,1	NA,inf	NA,inf	NA,0.434586	0.000194973	0.000195557
2	chr13:71148032:T:C	71148032	NA,C	NA,T	NA,1	NA,-inf	NA,inf	NA,0.439297	0.000194139	0.000194722
2	chr13:70788705:T:C	70788705	NA,C	NA,T	NA,1	NA,inf	NA,inf	NA,0.410745	0.000193951	0.000194522
2	chr13:70436288:T:C	70436288	NA,C	NA,T	NA,1	NA,-inf	NA,inf	NA,0.456639	0.000193928	0.000194526
2	chr13:70930119:G:T	70930119	NA,T	NA,G	NA,1	NA,inf	NA,inf	NA,0.442558	0.00019389	0.000194479
2	chr13:70370399:T:C	70370399	NA,C	NA,T	NA,1	NA,-inf	NA,inf	NA,0.418812	0.000193771	0.00019431
2	chr13:70479693:T:C	70479693	NA,C	NA,T	NA,1	NA,-inf	NA,inf	NA,0.440682	0.000193513	0.000194096
2	chr13:70975009:A:G	70975009	NA,G	NA,A	NA,1	NA,inf	NA,inf	NA,0.418787	0.000193412	0.000193986
2	chr13:70974593:T:C	70974593	C,C	T,T	1,1	inf,-inf	inf,inf	0.0589007,1.43894	0.000193258	0.000193803
2	chr13:70599782:T:C	70599782	NA,C	NA,T	NA,1	NA,-inf	NA,inf	NA,0.467844	0.000193205	0.000193821
2	chr13:70922321:A:T	70922321	T,T	A,A	1,1	inf,inf	inf,inf	0.827282,1.22412	0.000193128	0.000194168
2	chr13:70854994:G:A	70854994	NA,A	NA,G	NA,1	NA,-inf	NA,inf	NA,0.442966	0.000192969	0.00019356
2	chr13:70390306:C:T	70390306	T,T	C,C	1,1	-inf,-inf	inf,inf	0.12591,1.33652	0.000192963	0.000193433
2	chr13:70928339:C:T	70928339	NA,T	NA,C	NA,1	NA,inf	NA,inf	NA,0.429501	0.00019285	0.000193438
2	chr13:70412710:T:C	70412710	NA,C	NA,T	NA,1	NA,-inf	NA,inf	NA,0.420422	0.000192823	0.000193393
2	chr13:71158824:T:C	71158824	NA,C	NA,T	NA,1	NA,-inf	NA,inf	NA,0.423639	0.000192754	0.000193334
2	chr13:70825861:T:C	70825861	NA,C	NA,T	NA,1	NA,-inf	NA,inf	NA,0.449064	0.000192733	0.000193333
2	chr13:71134841:A:G	71134841	NA,G	NA,A	NA,1	NA,-inf	NA,inf	NA,0.43546	0.000192704	0.000193284
2	chr13:70221858:G:C	70221858	NA,C	NA,G	NA,1	NA,inf	NA,inf	NA,0.421083	0.000192686	0.00019326
2	chr13:70206825:A:T	70206825	T,NA	A,NA	1,NA	-inf,NA	inf,NA	0.837366,NA	0.000192581	0.000193259
2	chr13:71034371:G:A	71034371	NA,A	NA,G	NA,1	NA,-inf	NA,inf	NA,0.423349	0.000191998	0.000192578
2	chr13:70245711:C:T	70245711	NA,T	NA,C	NA,1	NA,inf	NA,inf	NA,0.423102	0.000191899	0.000192478
2	chr13:71040821:G:A	71040821	NA,A	NA,G	NA,1	NA,inf	NA,inf	NA,0.407289	0.000191747	0.000192314
2	chr13:70188727:G:C	70188727	NA,C	NA,G	NA,1	NA,inf	NA,inf	NA,0.431831	0.000191669	0.000192245
2	chr13:70709012:T:C	70709012	NA,C	NA,T	NA,1	NA,-inf	NA,inf	NA,0.466063	0.000191655	0.000192264
2	chr13:71007949:T:G	71007949	NA,G	NA,T	NA,1	NA,-inf	NA,inf	NA,0.414439	0.000191525	0.000192093
2	chr13:70794283:T:G	70794283	NA,G	NA,T	NA,1	NA,inf	NA,inf	NA,0.40113	0.000191442	0.000192005
2	chr13:70870976:T:C	70870976	C,C	T,T	1,1	inf,inf	inf,inf	1.37052,0.104868	0.000191433	0.000191976
2	chr13:70365934:G:A	70365934	A,A	G,G	1,1	-inf,inf	inf,inf	0.407363,1.22768	0.000191402	0.000191919
2	chr13:70804877:C:A	70804877	NA,A	NA,C	NA,1	NA,-inf	NA,inf	NA,0.439525	0.00019132	0.000191911
2	chr13:70936326:A:T	70936326	NA,T	NA,A	NA,1	NA,-inf	NA,inf	NA,0.432696	0.000191305	0.000191888
2	chr13:70357758:G:A	70357758	NA,A	NA,G	NA,1	NA,-inf	NA,inf	NA,0.408912	0.000191285	0.000191818
2	chr13:70728528:T:C	70728528	NA,C	NA,T	NA,1	NA,-inf	NA,inf	NA,0.388962	0.000191148	0.0001917
2	chr13:70650041:C:A	70650041	NA,A	NA,C	NA,1	NA,inf	NA,inf	NA,0.612576	0.000191078	0.00019182
2	chr13:70922582:AT:A	70922582	NA,A	NA,AT	NA,1	NA,-inf	NA,inf	NA,0.418107	0.000191068	0.000191641
2	chr13:70779017:T:C	70779017	C,C	T,T	1,1	-inf,-inf	inf,inf	1.62569,0.206351	0.000190806	0.0001918
2	chr13:70924713:G:A	70924713	A,NA	G,NA	1,NA	-inf,NA	inf,NA	0.85019,NA	0.000190692	0.000191421
2	chr13:70472731:C:T	70472731	NA,T	NA,C	NA,1	NA,-inf	NA,inf	NA,0.421873	0.000190585	0.000191162
2	chr13:71033812:T:A	71033812	NA,A	NA,T	NA,1	NA,-inf	NA,inf	NA,0.421362	0.000190584	0.000191158
2	chr13:71075347:T:C	71075347	NA,C	NA,T	NA,1	NA,inf	NA,inf	NA,0.440799	0.00019049	0.000191082
2	chr13:70868922:T:C	70868922	NA,C	NA,T	NA,1	NA,inf	NA,inf	NA,0.407716	0.000190359	0.000190924
2	chr13:71151493:T:C	71151493	NA,C	NA,T	NA,1	NA,inf	NA,inf	NA,0.410301	0.00019034	0.000190909
2	chr13:71009696:C:A	71009696	NA,A	NA,C	NA,1	NA,-inf	NA,inf	NA,0.434262	0.000190065	0.00019065
2	chr13:70523306:G:A	70523306	NA,A	NA,G	NA,1	NA,-inf	NA,inf	NA,0.480353	0.000189724	0.000190334
2	chr13:71149047:T:C	71149047	NA,C	NA,T	NA,1	NA,inf	NA,inf	NA,0.40815	0.000189701	0.000190269
2	chr13:71134061:A:G	71134061	NA,G	NA,A	NA,1	NA,inf	NA,inf	NA,0.43727	0.000189625	0.000190214
2	chr13:70362997:C:T	70362997	NA,T	NA,C	NA,1	NA,inf	NA,inf	NA,0.391359	0.000189545	0.000190093
2	chr13:70779465:C:T	70779465	T,T	C,C	1,1	-inf,-inf	inf,inf	1.62804,0.195475	0.000189545	0.000190534
2	chr13:70901696:A:G	70901696	NA,G	NA,A	NA,1	NA,inf	NA,inf	NA,0.395395	0.000189257	0.000189814
2	chr13:70573623:C:T	70573623	NA,T	NA,C	NA,1	NA,inf	NA,inf	NA,0.356455	0.000189058	0.000189587
2	chr13:70798455:A:C	70798455	NA,C	NA,A	NA,1	NA,-inf	NA,inf	NA,0.416169	0.000189017	0.000189587
2	chr13:71028666:A:C	71028666	NA,C	NA,A	NA,1	NA,inf	NA,inf	NA,0.395364	0.000188889	0.000189445
2	chr13:70711534:G:C	70711534	C,C	G,G	1,1	-inf,inf	inf,inf	0.81281,0.544604	0.000188834	0.000189163
2	chr13:70312010:A:T	70312010	NA,T	NA,A	NA,1	NA,-inf	NA,inf	NA,0.404412	0.000188804	0.000189342
2	chr13:70175834:G:A	70175834	A,NA	G,NA	1,NA	inf,NA	inf,NA	0.73508,NA	0.000188594	0.00018919
2	chr13:71104900:C:T	71104900	T,T	C,C	1,1	inf,-inf	inf,inf	0.0036221,1.49053	0.000188471	0.000189059
2	chr13:71030583:G:T	71030583	NA,T	NA,G	NA,1	NA,inf	NA,inf	NA,0.393843	0.000188214	0.000188768
2	chr13:70407898:C:T	70407898	NA,T	NA,C	NA,1	NA,inf	NA,inf	NA,0.422823	0.000188143	0.000188721
2	chr13:70961674:A:T	70961674	NA,T	NA,A	NA,1	NA,-inf	NA,inf	NA,0.423472	0.000188127	0.000188706
2	chr13:70774950:A:G	70774950	NA,G	NA,A	NA,1	NA,inf	NA,inf	NA,0.388701	0.000187868	0.000188422
2	chr13:71112371:T:C	71112371	NA,C	NA,T	NA,1	NA,inf	NA,inf	NA,0.409283	0.000187829	0.000188398
2	chr13:70189827:C:T	70189827	NA,T	NA,C	NA,1	NA,inf	NA,inf	NA,0.422904	0.00018774	0.000188318
2	chr13:70495450:C:T	70495450	NA,T	NA,C	NA,1	NA,-inf	NA,inf	NA,0.424579	0.000187445	0.000188027
2	chr13:70822505:A:G	70822505	G,NA	A,NA	1,NA	-inf,NA	inf,NA	0.612821,NA	0.000187207	0.000187704
2	chr13:70962782:A:G	70962782	G,NA	A,NA	1,NA	-inf,NA	inf,NA	0.665585,NA	0.000187103	0.000187644
2	chr13:70973380:T:C	70973380	C,C	T,T	1,1	-inf,-inf	inf,inf	0.121244,1.36931	0.000187029	0.000187523
2	chr13:70513835:A:G	70513835	NA,G	NA,A	NA,1	NA,-inf	NA,inf	NA,0.453583	0.000187021	0.000187614
2	chr13:71069136:A:G	71069136	G,NA	A,NA	1,NA	-inf,NA	inf,NA	0.869389,NA	0.000186944	0.000187707
2	chr13:71133607:G:A	71133607	A,NA	G,NA	1,NA	inf,NA	inf,NA	0.64357,NA	0.000186795	0.000187317
2	chr13:70679217:AAAC:A	70679217	NA,A	NA,AAAC	NA,1	NA,-inf	NA,inf	NA,0.489403	0.000186757	0.000187388
2	chr13:70694198:A:G	70694198	G,G	A,A	1,1	inf,inf	inf,inf	1.51479,0.300578	0.000186371	0.000187231
2	chr13:70845732:A:G	70845732	NA,G	NA,A	NA,1	NA,inf	NA,inf	NA,0.372977	0.000186317	0.000186858
2	chr13:70369442:G:A	70369442	A,A	G,G	1,1	-inf,-inf	inf,inf	0.688642,1.21928	0.000186239	0.00018699
2	chr13:70642766:A:T	70642766	NA,T	NA,A	NA,1	NA,-inf	NA,inf	NA,0.248905	0.000186225	0.000186696
2	chr13:70922335:C:T	70922335	NA,T	NA,C	NA,1	NA,-inf	NA,inf	NA,0.405422	0.000186175	0.000186728
2	chr13:70577034:A:G	70577034	NA,G	NA,A	NA,1	NA,inf	NA,inf	NA,0.344786	0.0001861	0.000186621
2	chr13:70993913:T:C	70993913	NA,C	NA,T	NA,1	NA,-inf	NA,inf	NA,0.396115	0.00018602	0.000186581
2	chr13:70908981:C:G	70908981	NA,G	NA,C	NA,1	NA,inf	NA,inf	NA,0.393697	0.000185983	0.000186544
2	chr13:71107642:T:C	71107642	C,C	T,T	1,1	-inf,-inf	inf,inf	0.00534472,1.48211	0.000185867	0.000186446
2	chr13:70419168:G:A	70419168	NA,A	NA,G	NA,1	NA,-inf	NA,inf	NA,0.424534	0.000185811	0.000186393
2	chr13:70305555:T:C	70305555	NA,C	NA,T	NA,1	NA,-inf	NA,inf	NA,0.431375	0.000185739	0.000186319
2	chr13:70322804:A:C	70322804	NA,C	NA,A	NA,1	NA,-inf	NA,inf	NA,0.382391	0.000185606	0.000186157
2	chr13:70324600:T:C	70324600	NA,C	NA,T	NA,1	NA,-inf	NA,inf	NA,0.381747	0.00018547	0.00018602
2	chr13:70312263:C:T	70312263	NA,T	NA,C	NA,1	NA,inf	NA,inf	NA,0.377338	0.000185344	0.000185883
2	chr13:70875773:A:G	70875773	G,G	A,A	1,1	inf,-inf	inf,inf	1.36023,0.260343	0.000185269	0.000185866
2	chr13:70331091:C:A	70331091	NA,A	NA,C	NA,1	NA,-inf	NA,inf	NA,0.380874	0.000185241	0.000185791
2	chr13:70324921:G:A	70324921	NA,A	NA,G	NA,1	NA,-inf	NA,inf	NA,0.380756	0.000185215	0.000185765
2	chr13:70218510:T:C	70218510	C,NA	T,NA	1,NA	inf,NA	inf,NA	1.09327,NA	0.000185039	0.000186138
2	chr13:70280738:C:T	70280738	NA,T	NA,C	NA,1	NA,-inf	NA,inf	NA,0.338986	0.000185029	0.000185534
2	chr13:70306291:G:T	70306291	NA,T	NA,G	NA,1	NA,inf	NA,inf	NA,0.377742	0.000185026	0.000185565
2	chr13:70306289:C:T	70306289	NA,T	NA,C	NA,1	NA,inf	NA,inf	NA,0.377742	0.000185026	0.000185565
2	chr13:71152867:G:A	71152867	NA,A	NA,G	NA,1	NA,inf	NA,inf	NA,0.393823	0.000184928	0.000185488
2	chr13:70902338:G:A	70902338	NA,A	NA,G	NA,1	NA,-inf	NA,inf	NA,0.388732	0.00018487	0.000185411
2	chr13:70997858:T:C	70997858	C,NA	T,NA	1,NA	inf,NA	inf,NA	0.691276,NA	0.000184822	0.000185383
2	chr13:70183206:T:C	70183206	NA,C	NA,T	NA,1	NA,inf	NA,inf	NA,0.405564	0.000184765	0.000185333
2	chr13:70692241:C:T	70692241	NA,T	NA,C	NA,1	NA,inf	NA,inf	NA,0.223541	0.000184684	0.000185142
2	chr13:70654780:GAGACTT:G	70654780	NA,G	NA,GAGACTT	NA,1	NA,inf	NA,inf	NA,0.581788	0.000184675	0.000185385
2	chr13:70948713:T:C	70948713	C,C	T,T	1,1	inf,inf	inf,inf	1.40944,0.472444	0.00018462	0.00018552
2	chr13:71032122:C:T	71032122	T,NA	C,NA	1,NA	inf,NA	inf,NA	0.708461,NA	0.000184523	0.000185101
2	chr13:70692557:C:T	70692557	NA,T	NA,C	NA,1	NA,-inf	NA,inf	NA,0.24009	0.00018446	0.000184927
2	chr13:70835214:A:G	70835214	NA,G	NA,A	NA,1	NA,inf	NA,inf	NA,0.37731	0.000184173	0.000184718
2	chr13:70967152:T:C	70967152	C,C	T,T	1,1	inf,-inf	inf,inf	0.0635739,1.42709	0.000184162	0.000184694
2	chr13:70601745:T:C	70601745	C,NA	T,NA	1,NA	inf,NA	inf,NA	0.898511,NA	0.000184151	0.000184932
2	chr13:70805851:G:A	70805851	NA,A	NA,G	NA,1	NA,inf	NA,inf	NA,0.359859	0.000184145	0.000184677
2	chr13:70743519:G:A	70743519	NA,A	NA,G	NA,1	NA,-inf	NA,inf	NA,0.377003	0.000184105	0.000184649
2	chr13:70323302:A:G	70323302	NA,G	NA,A	NA,1	NA,-inf	NA,inf	NA,0.375378	0.000183963	0.000184509
2	chr13:71076658:A:G	71076658	NA,G	NA,A	NA,1	NA,inf	NA,inf	NA,0.382785	0.000183742	0.000184292
2	chr13:70315398:G:A	70315398	A,A	G,G	1,1	inf,inf	inf,inf	0.539439,1.27508	0.000183691	0.000184404
2	chr13:70270529:C:A	70270529	A,NA	C,NA	1,NA	-inf,NA	inf,NA	0.877208,NA	0.000183593	0.000184389
2	chr13:70807767:A:C	70807767	NA,C	NA,A	NA,1	NA,inf	NA,inf	NA,0.356012	0.000183377	0.000183908
2	chr13:70923151:G:A	70923151	NA,A	NA,G	NA,1	NA,-inf	NA,inf	NA,0.392835	0.000183228	0.000183773
2	chr13:70397412:G:A	70397412	NA,A	NA,G	NA,1	NA,inf	NA,inf	NA,0.359098	0.000183045	0.000183568
2	chr13:70213589:T:A	70213589	NA,A	NA,T	NA,1	NA,inf	NA,inf	NA,0.382489	0.000182798	0.000183344
2	chr13:70918507:G:A	70918507	A,A	G,G	1,1	-inf,inf	inf,inf	1.31213,0.422896	0.000182637	0.000183327
2	chr13:70375729:T:G	70375729	NA,G	NA,T	NA,1	NA,-inf	NA,inf	NA,0.380317	0.000182522	0.000183067
2	chr13:70785202:G:A	70785202	NA,A	NA,G	NA,1	NA,inf	NA,inf	NA,0.364846	0.000182512	0.00018305
2	chr13:70367346:T:C	70367346	NA,C	NA,T	NA,1	NA,inf	NA,inf	NA,0.379386	0.00018239	0.000182937
2	chr13:70870451:A:C	70870451	NA,C	NA,A	NA,1	NA,inf	NA,inf	NA,0.405323	0.00018236	0.000182926
2	chr13:70711857:A:T	70711857	T,T	A,A	1,1	-inf,inf	inf,inf	0.838532,0.484669	0.000182359	0.000182675
2	chr13:70992626:G:T	70992626	T,T	G,G	1,1	-inf,inf	inf,inf	0.774852,0.810768	0.000182219	0.000182679
2	chr13:70901254:A:T	70901254	NA,T	NA,A	NA,1	NA,-inf	NA,inf	NA,0.402065	0.000181994	0.00018255
2	chr13:70441251:A:C	70441251	C,C	A,A	1,1	-inf,inf	inf,inf	0.489679,0.564765	0.000181898	0.000182099
2	chr13:71010703:T:G	71010703	NA,G	NA,T	NA,1	NA,inf	NA,inf	NA,0.378888	0.000181893	0.000182437
2	chr13:70917899:C:T	70917899	T,T	C,C	1,1	inf,inf	inf,inf	0.914649,1.12149	0.000181872	0.000182886
2	chr13:70874012:A:G	70874012	G,G	A,A	1,1	inf,inf	inf,inf	1.34727,0.0975594	0.000181848	0.000182366
2	chr13:70468643:A:G	70468643	NA,G	NA,A	NA,1	NA,-inf	NA,inf	NA,0.399807	0.000181794	0.000182351
2	chr13:70647625:A:G	70647625	NA,G	NA,A	NA,1	NA,inf	NA,inf	NA,0.442074	0.000181721	0.000182329
2	chr13:70915127:G:A	70915127	NA,A	NA,G	NA,1	NA,-inf	NA,inf	NA,0.401919	0.000181694	0.000182256
2	chr13:71086073:C:T	71086073	T,T	C,C	1,1	inf,inf	inf,inf	0.180889,1.37456	0.000181694	0.000182205
2	chr13:70612020:C:T	70612020	NA,T	NA,C	NA,1	NA,inf	NA,inf	NA,0.431693	0.000181628	0.000182212
2	chr13:70865342:A:G	70865342	G,G	A,A	1,1	inf,inf	inf,inf	1.7262,0.348672	0.000181495	0.000182939
2	chr13:70641480:A:G	70641480	NA,G	NA,A	NA,1	NA,-inf	NA,inf	NA,0.312927	0.00018149	0.000181994
2	chr13:70869303:G:A	70869303	A,NA	G,NA	1,NA	-inf,NA	inf,NA	0.709308,NA	0.000181409	0.000181988
2	chr13:70246381:G:A	70246381	NA,A	NA,G	NA,1	NA,-inf	NA,inf	NA,0.375136	0.000181387	0.000181934
2	chr13:71055002:C:G	71055002	NA,G	NA,C	NA,1	NA,inf	NA,inf	NA,0.368319	0.000181269	0.000181809
2	chr13:70900470:G:A	70900470	NA,A	NA,G	NA,1	NA,-inf	NA,inf	NA,0.373119	0.000181265	0.000181797
2	chr13:70936292:T:C	70936292	NA,C	NA,T	NA,1	NA,-inf	NA,inf	NA,0.389142	0.000181112	0.000181664
2	chr13:71076609:T:C	71076609	NA,C	NA,T	NA,1	NA,inf	NA,inf	NA,0.370591	0.000180943	0.000181485
2	chr13:70892216:T:G	70892216	NA,G	NA,T	NA,1	NA,-inf	NA,inf	NA,0.385589	0.000180868	0.000181419
2	chr13:70267424:A:G	70267424	G,NA	A,NA	1,NA	inf,NA	inf,NA	0.419261,NA	0.000180865	0.000181233
2	chr13:70383452:A:T	70383452	NA,T	NA,A	NA,1	NA,-inf	NA,inf	NA,0.361834	0.000180779	0.000181314
2	chr13:70728804:T:G	70728804	NA,G	NA,T	NA,1	NA,inf	NA,inf	NA,0.364022	0.000180695	0.000181231
2	chr13:70408784:A:T	70408784	NA,T	NA,A	NA,1	NA,inf	NA,inf	NA,0.364213	0.000180351	0.000180889
2	chr13:70193387:T:C	70193387	NA,C	NA,T	NA,1	NA,inf	NA,inf	NA,0.369832	0.000180197	0.000180737
2	chr13:70380597:C:T	70380597	NA,T	NA,C	NA,1	NA,-inf	NA,inf	NA,0.344009	0.000180064	0.000180557
2	chr13:71112346:A:G	71112346	G,NA	A,NA	1,NA	inf,NA	inf,NA	0.621264,NA	0.000180034	0.000180537
2	chr13:71099150:G:A	71099150	A,A	G,G	1,1	-inf,-inf	inf,inf	0.00641205,1.46315	0.000179984	0.000180544
2	chr13:70502687:A:G	70502687	NA,G	NA,A	NA,1	NA,-inf	NA,inf	NA,0.420781	0.000179976	0.000180543
2	chr13:70262240:G:A	70262240	NA,A	NA,G	NA,1	NA,inf	NA,inf	NA,0.396819	0.000179948	0.000180507
2	chr13:70752262:G:A	70752262	NA,A	NA,G	NA,1	NA,-inf	NA,inf	NA,0.398058	0.000179873	0.000180433
2	chr13:70921437:A:G	70921437	NA,G	NA,A	NA,1	NA,-inf	NA,inf	NA,0.37793	0.000179872	0.000180416
2	chr13:70878317:G:A	70878317	NA,A	NA,G	NA,1	NA,-inf	NA,inf	NA,0.378104	0.000179716	0.000180251
2	chr13:70859670:C:T	70859670	NA,T	NA,C	NA,1	NA,inf	NA,inf	NA,0.350449	0.000179658	0.000180185
2	chr13:70955766:A:G	70955766	NA,G	NA,A	NA,1	NA,-inf	NA,inf	NA,0.377767	0.000179653	0.000180198
2	chr13:70527862:C:G	70527862	NA,G	NA,C	NA,1	NA,-inf	NA,inf	NA,0.295997	0.000179574	0.000180057
2	chr13:70923402:T:A	70923402	NA,A	NA,T	NA,1	NA,-inf	NA,inf	NA,0.376359	0.000179568	0.00018011
2	chr13:70165656:G:C	70165656	NA,C	NA,G	NA,1	NA,inf	NA,inf	NA,0.360062	0.000179385	0.000179916
2	chr13:70860964:T:C	70860964	C,C	T,T	1,1	inf,inf	inf,inf	1.72749,0.340346	0.000179354	0.000180787
2	chr13:70273189:T:C	70273189	NA,C	NA,T	NA,1	NA,inf	NA,inf	NA,0.372237	0.000179244	0.000179784
2	chr13:70458187:A:T	70458187	T,NA	A,NA	1,NA	-inf,NA	inf,NA	0.925579,NA	0.000179188	0.000180029
2	chr13:70219047:A:G	70219047	G,NA	A,NA	1,NA	-inf,NA	inf,NA	0.643763,NA	0.000179096	0.000179616
2	chr13:70871103:T:G	70871103	NA,G	NA,T	NA,1	NA,inf	NA,inf	NA,0.34853	0.000179053	0.000179577
2	chr13:70203438:G:A	70203438	NA,A	NA,G	NA,1	NA,-inf	NA,inf	NA,0.370476	0.000179028	0.000179571
2	chr13:70707481:T:G	70707481	NA,G	NA,T	NA,1	NA,inf	NA,inf	NA,0.273825	0.000179	0.000179478
2	chr13:70622571:T:C	70622571	NA,C	NA,T	NA,1	NA,-inf	NA,inf	NA,0.505555	0.000178977	0.000179619
2	chr13:70636640:G:A	70636640	NA,A	NA,G	NA,1	NA,inf	NA,inf	NA,0.436032	0.000178892	0.000179479
2	chr13:70898295:C:A	70898295	NA,A	NA,C	NA,1	NA,-inf	NA,inf	NA,0.387172	0.000178811	0.000179357
2	chr13:71070456:A:C	71070456	NA,C	NA,A	NA,1	NA,-inf	NA,inf	NA,0.370609	0.000178739	0.000179278
2	chr13:70730486:T:C	70730486	NA,C	NA,T	NA,1	NA,inf	NA,inf	NA,0.355105	0.000178731	0.000179259
2	chr13:70874005:A:G	70874005	NA,G	NA,A	NA,1	NA,inf	NA,inf	NA,0.348231	0.00017867	0.000179194
2	chr13:71043995:A:G	71043995	NA,G	NA,A	NA,1	NA,inf	NA,inf	NA,0.362981	0.000178401	0.000178932
2	chr13:70658522:A:G	70658522	NA,G	NA,A	NA,1	NA,inf	NA,inf	NA,0.226941	0.000178395	0.000178855
2	chr13:70337520:A:G	70337520	G,NA	A,NA	1,NA	-inf,NA	inf,NA	0.930079,NA	0.000178295	0.000179125
2	chr13:70567400:C:A	70567400	NA,A	NA,C	NA,1	NA,-inf	NA,inf	NA,0.372386	0.000178295	0.000178837
2	chr13:70895857:G:A	70895857	NA,A	NA,G	NA,1	NA,-inf	NA,inf	NA,0.358982	0.000178116	0.000178639
2	chr13:70766186:G:A	70766186	NA,A	NA,G	NA,1	NA,inf	NA,inf	NA,0.331607	0.000178054	0.000178568
2	chr13:70579259:A:G	70579259	NA,G	NA,A	NA,1	NA,-inf	NA,inf	NA,0.297294	0.000177963	0.000178445
2	chr13:70165583:C:T	70165583	T,T	C,C	1,1	inf,-inf	inf,inf	1.62627,0.0339071	0.000177887	0.00017873
2	chr13:70447105:C:T	70447105	NA,T	NA,C	NA,1	NA,inf	NA,inf	NA,0.291621	0.000177763	0.000178258
2	chr13:70208375:C:G	70208375	NA,G	NA,C	NA,1	NA,-inf	NA,inf	NA,0.36372	0.000177746	0.000178285
2	chr13:70457949:C:G	70457949	NA,G	NA,C	NA,1	NA,-inf	NA,inf	NA,0.300291	0.000177594	0.000178092
2	chr13:70999997:G:A	70999997	NA,A	NA,G	NA,1	NA,inf	NA,inf	NA,0.352643	0.000177575	0.000178103
2	chr13:71154650:A:G	71154650	NA,G	NA,A	NA,1	NA,-inf	NA,inf	NA,0.370443	0.000177554	0.000178088
2	chr13:70723714:G:A	70723714	NA,A	NA,G	NA,1	NA,inf	NA,inf	NA,0.349978	0.000177517	0.000178042
2	chr13:70296759:A:G	70296759	NA,G	NA,A	NA,1	NA,-inf	NA,inf	NA,0.314266	0.000177266	0.000177762
2	chr13:70298688:T:C	70298688	NA,C	NA,T	NA,1	NA,-inf	NA,inf	NA,0.313836	0.000177258	0.000177755
2	chr13:70501232:C:T	70501232	NA,T	NA,C	NA,1	NA,-inf	NA,inf	NA,0.398871	0.00017716	0.000177726
2	chr13:70870020:G:T	70870020	NA,T	NA,G	NA,1	NA,inf	NA,inf	NA,0.380929	0.000177065	0.000177613
2	chr13:70474909:A:T	70474909	NA,T	NA,A	NA,1	NA,-inf	NA,inf	NA,0.369053	0.000176951	0.000177482
2	chr13:70851679:T:C	70851679	NA,C	NA,T	NA,1	NA,inf	NA,inf	NA,0.337116	0.000176709	0.000177228
2	chr13:70572872:C:T	70572872	NA,T	NA,C	NA,1	NA,inf	NA,inf	NA,0.305559	0.000176509	0.000177008
2	chr13:71038043:A:G	71038043	NA,G	NA,A	NA,1	NA,inf	NA,inf	NA,0.342244	0.000176447	0.000176968
2	chr13:70572424:G:C	70572424	NA,C	NA,G	NA,1	NA,inf	NA,inf	NA,0.305123	0.000176407	0.000176906
2	chr13:71046992:A:G	71046992	G,G	A,A	1,1	inf,inf	inf,inf	0.127125,1.35867	0.000176363	0.000176845
2	chr13:70442723:T:C	70442723	NA,C	NA,T	NA,1	NA,inf	NA,inf	NA,0.28501	0.000176332	0.000176824
2	chr13:70192366:TATTG:T	70192366	NA,T	NA,TATTG	NA,1	NA,inf	NA,inf	NA,0.310905	0.000176304	0.000176791
2	chr13:70938613:A:T	70938613	T,NA	A,NA	1,NA	inf,NA	inf,NA	0.782469,NA	0.000176292	0.000176951
2	chr13:70720697:A:G	70720697	G,G	A,A	1,1	-inf,-inf	inf,inf	1.16952,0.503427	0.000176115	0.000176676
2	chr13:71068708:T:G	71068708	G,G	T,T	1,1	inf,inf	inf,inf	0.270283,1.27766	0.00017609	0.000176564
2	chr13:70845682:T:C	70845682	NA,C	NA,T	NA,1	NA,inf	NA,inf	NA,0.361969	0.000176045	0.000176584
2	chr13:70862920:C:T	70862920	NA,T	NA,C	NA,1	NA,inf	NA,inf	NA,0.333591	0.000175926	0.000176442
2	chr13:70404717:T:A	70404717	NA,A	NA,T	NA,1	NA,inf	NA,inf	NA,0.345163	0.000175895	0.000176419
2	chr13:71138784:T:A	71138784	NA,A	NA,T	NA,1	NA,inf	NA,inf	NA,0.353966	0.000175818	0.00017635
2	chr13:70725219:T:C	70725219	NA,C	NA,T	NA,1	NA,-inf	NA,inf	NA,0.334455	0.000175723	0.000176238
2	chr13:70427533:C:G	70427533	NA,G	NA,C	NA,1	NA,-inf	NA,inf	NA,0.344376	0.000175632	0.000176153
2	chr13:70936945:T:C	70936945	C,C	T,T	1,1	inf,-inf	inf,inf	0.528086,0.941853	0.000175576	0.00017597
2	chr13:70900644:TA:T	70900644	NA,T	NA,TA	NA,1	NA,inf	NA,inf	NA,0.332471	0.00017552	0.000176036
2	chr13:71144603:T:A	71144603	NA,A	NA,T	NA,1	NA,inf	NA,inf	NA,0.352481	0.000175506	0.000176037
2	chr13:70893940:A:C	70893940	NA,C	NA,A	NA,1	NA,inf	NA,inf	NA,0.33205	0.000175431	0.000175946
2	chr13:70742801:T:C	70742801	C,C	T,T	1,1	inf,-inf	inf,inf	1.08995,0.178844	0.000175277	0.000175605
2	chr13:70878296:C:G	70878296	NA,G	NA,C	NA,1	NA,inf	NA,inf	NA,0.35823	0.000175274	0.000175809
2	chr13:70985352:G:A	70985352	A,A	G,G	1,1	-inf,-inf	inf,inf	0.180942,1.27843	0.00017524	0.000175686
2	chr13:71104674:C:T	71104674	NA,T	NA,C	NA,1	NA,-inf	NA,inf	NA,0.348037	0.00017508	0.000175608
2	chr13:70468480:G:A	70468480	A,A	G,G	1,1	inf,-inf	inf,inf	0.480872,0.394022	0.000175063	0.000175218
2	chr13:70394814:T:A	70394814	NA,A	NA,T	NA,1	NA,-inf	NA,inf	NA,0.381264	0.000175053	0.000175603
2	chr13:70178718:G:A	70178718	NA,A	NA,G	NA,1	NA,-inf	NA,inf	NA,0.343691	0.000174948	0.00017547
2	chr13:70215917:G:T	70215917	NA,T	NA,G	NA,1	NA,-inf	NA,inf	NA,0.355137	0.000174842	0.000175364
2	chr13:71116771:A:T	71116771	NA,T	NA,A	NA,1	NA,inf	NA,inf	NA,0.344956	0.000174729	0.000175251
2	chr13:70729998:T:A	70729998	NA,A	NA,T	NA,1	NA,inf	NA,inf	NA,0.335604	0.000174509	0.000175025
2	chr13:70390410:C:G	70390410	NA,G	NA,C	NA,1	NA,-inf	NA,inf	NA,0.36675	0.000174378	0.000174917
2	chr13:70215910:T:A	70215910	A,A	T,T	1,1	inf,-inf	inf,inf	1.11991,0.3453	0.000174312	0.000174735
2	chr13:70209572:C:T	70209572	NA,T	NA,C	NA,1	NA,inf	NA,inf	NA,0.356907	0.000174248	0.000174782
2	chr13:70730496:T:C	70730496	NA,C	NA,T	NA,1	NA,inf	NA,inf	NA,0.349086	0.000173913	0.000174438
2	chr13:70580836:C:T	70580836	NA,T	NA,C	NA,1	NA,inf	NA,inf	NA,0.310773	0.000173788	0.00017429
2	chr13:70535182:C:T	70535182	NA,T	NA,C	NA,1	NA,inf	NA,inf	NA,0.258427	0.000173764	0.000174236
2	chr13:71017716:T:C	71017716	C,NA	T,NA	1,NA	inf,NA	inf,NA	0.625975,NA	0.000173543	0.00017405
2	chr13:70962971:G:A	70962971	NA,A	NA,G	NA,1	NA,inf	NA,inf	NA,0.325831	0.000173505	0.00017402
2	chr13:70230879:A:G	70230879	NA,G	NA,A	NA,1	NA,-inf	NA,inf	NA,0.34744	0.000173464	0.000173999
2	chr13:70308333:C:A	70308333	NA,A	NA,C	NA,1	NA,-inf	NA,inf	NA,0.296101	0.000173454	0.000173941
2	chr13:70215784:A:G	70215784	G,G	A,A	1,1	inf,-inf	inf,inf	1.12646,0.331156	0.000173335	0.000173756
2	chr13:70879301:G:A	70879301	NA,A	NA,G	NA,1	NA,inf	NA,inf	NA,0.322094	0.000173279	0.000173789
2	chr13:70662234:C:T	70662234	NA,T	NA,C	NA,1	NA,inf	NA,inf	NA,0.521734	0.000173238	0.00017389
2	chr13:70661819:G:A	70661819	NA,A	NA,G	NA,1	NA,-inf	NA,inf	NA,0.193766	0.000173146	0.000173594
2	chr13:70719752:A:G	70719752	NA,G	NA,A	NA,1	NA,-inf	NA,inf	NA,0.328806	0.000173129	0.000173644
2	chr13:70465893:AT:A	70465893	NA,A	NA,AT	NA,1	NA,-inf	NA,inf	NA,0.317084	0.000173098	0.000173606
2	chr13:70973741:G:A	70973741	NA,A	NA,G	NA,1	NA,inf	NA,inf	NA,0.340357	0.000173045	0.000173567
2	chr13:70346844:A:T	70346844	NA,T	NA,A	NA,1	NA,inf	NA,inf	NA,0.336102	0.000172911	0.00017343
2	chr13:70857581:A:G	70857581	NA,G	NA,A	NA,1	NA,inf	NA,inf	NA,0.317993	0.0001726	0.000173107
2	chr13:70857399:C:T	70857399	NA,T	NA,C	NA,1	NA,inf	NA,inf	NA,0.317698	0.000172538	0.000173045
2	chr13:70881149:A:C	70881149	NA,C	NA,A	NA,1	NA,-inf	NA,inf	NA,0.332122	0.000172516	0.000173023
2	chr13:70841314:G:C	70841314	NA,C	NA,G	NA,1	NA,inf	NA,inf	NA,0.311031	0.000172498	0.000173001
2	chr13:70632677:A:C	70632677	NA,C	NA,A	NA,1	NA,inf	NA,inf	NA,0.511615	0.000172429	0.000173072
2	chr13:70741103:AT:A	70741103	A,A	AT,AT	1,1	inf,-inf	inf,inf	1.06366,0.217916	0.000172371	0.000172695
2	chr13:71007314:T:C	71007314	C,NA	T,NA	1,NA	-inf,NA	inf,NA	0.674488,NA	0.000172363	0.000172914
2	chr13:70572730:T:C	70572730	NA,C	NA,T	NA,1	NA,inf	NA,inf	NA,0.377151	0.000172241	0.000172784
2	chr13:70322623:A:G	70322623	NA,G	NA,A	NA,1	NA,-inf	NA,inf	NA,0.355231	0.00017221	0.000172746
2	chr13:70758515:C:T	70758515	NA,T	NA,C	NA,1	NA,inf	NA,inf	NA,0.332705	0.000172127	0.000172647
2	chr13:70163121:G:A	70163121	NA,A	NA,G	NA,1	NA,-inf	NA,inf	NA,0.329971	0.000172064	0.000172577
2	chr13:70907458:C:T	70907458	NA,T	NA,C	NA,1	NA,-inf	NA,inf	NA,0.32822	0.000171821	0.000172337
2	chr13:70357162:G:A	70357162	A,NA	G,NA	1,NA	inf,NA	inf,NA	0.740777,NA	0.00017182	0.000172425
2	chr13:70736593:C:T	70736593	NA,T	NA,C	NA,1	NA,-inf	NA,inf	NA,0.317132	0.000171701	0.000172207
2	chr13:70904997:T:A	70904997	NA,A	NA,T	NA,1	NA,inf	NA,inf	NA,0.314065	0.000171683	0.000172188
2	chr13:70959176:G:A	70959176	NA,A	NA,G	NA,1	NA,-inf	NA,inf	NA,0.346525	0.000171655	0.000172183
2	chr13:70489047:T:G	70489047	NA,G	NA,T	NA,1	NA,inf	NA,inf	NA,0.338826	0.000171627	0.000172147
2	chr13:70661067:C:G	70661067	NA,G	NA,C	NA,1	NA,inf	NA,inf	NA,0.511972	0.000171621	0.000172264
2	chr13:70647478:T:A	70647478	A,NA	T,NA	1,NA	inf,NA	inf,NA	0.305426,NA	0.000171456	0.000171779
2	chr13:70984892:C:T	70984892	NA,T	NA,C	NA,1	NA,-inf	NA,inf	NA,0.33125	0.000171449	0.000171966
2	chr13:70179946:A:T	70179946	NA,T	NA,A	NA,1	NA,-inf	NA,inf	NA,0.331039	0.000171428	0.000171946
2	chr13:70519828:G:A	70519828	NA,A	NA,G	NA,1	NA,inf	NA,inf	NA,0.37149	0.000171405	0.000171946
2	chr13:70583488:C:G	70583488	NA,G	NA,C	NA,1	NA,-inf	NA,inf	NA,0.267829	0.000171389	0.000171857
2	chr13:70361439:G:A	70361439	NA,A	NA,G	NA,1	NA,-inf	NA,inf	NA,0.389118	0.000171299	0.000171857
2	chr13:70611680:A:G	70611680	NA,G	NA,A	NA,1	NA,-inf	NA,inf	NA,0.287213	0.000171276	0.000171761
2	chr13:70650511:A:C	70650511	NA,C	NA,A	NA,1	NA,inf	NA,inf	NA,0.509272	0.000171212	0.000171853
2	chr13:70866260:G:A	70866260	NA,A	NA,G	NA,1	NA,inf	NA,inf	NA,0.310497	0.000171085	0.000171588
2	chr13:70452042:G:A	70452042	NA,A	NA,G	NA,1	NA,-inf	NA,inf	NA,0.27214	0.00017107	0.000171553
2	chr13:70425819:A:C	70425819	NA,C	NA,A	NA,1	NA,inf	NA,inf	NA,0.331359	0.000171055	0.000171572
2	chr13:70439184:C:A	70439184	NA,A	NA,C	NA,1	NA,inf	NA,inf	NA,0.282672	0.000171048	0.000171534
2	chr13:70651042:TC:T	70651042	NA,T	NA,TC	NA,1	NA,inf	NA,inf	NA,0.264533	0.00017104	0.000171517
2	chr13:70651154:G:A	70651154	NA,A	NA,G	NA,1	NA,inf	NA,inf	NA,0.264533	0.00017104	0.000171517
2	chr13:70467449:G:A	70467449	NA,A	NA,G	NA,1	NA,-inf	NA,inf	NA,0.351825	0.000170941	0.000171465
2	chr13:70259809:T:C	70259809	NA,C	NA,T	NA,1	NA,inf	NA,inf	NA,0.307086	0.000170924	0.00017142
2	chr13:70345267:G:A	70345267	A,A	G,G	1,1	-inf,inf	inf,inf	0.114879,1.37982	0.000170802	0.000171309
2	chr13:70162980:G:A	70162980	NA,A	NA,G	NA,1	NA,-inf	NA,inf	NA,0.323851	0.000170785	0.000171294
2	chr13:70232987:C:T	70232987	NA,T	NA,C	NA,1	NA,inf	NA,inf	NA,0.329311	0.000170782	0.000171295
2	chr13:70934739:G:A	70934739	NA,A	NA,G	NA,1	NA,-inf	NA,inf	NA,0.324853	0.000170734	0.000171235
2	chr13:70847023:C:G	70847023	NA,G	NA,C	NA,1	NA,inf	NA,inf	NA,0.302036	0.000170613	0.000171111
2	chr13:70665514:T:C	70665514	NA,C	NA,T	NA,1	NA,-inf	NA,inf	NA,0.18248	0.00017047	0.000170912
2	chr13:70467871:T:A	70467871	NA,A	NA,T	NA,1	NA,-inf	NA,inf	NA,0.345049	0.000170377	0.000170898
2	chr13:70460539:A:C	70460539	C,C	A,A	1,1	inf,-inf	inf,inf	0.409369,0.510519	0.000170343	0.000170507
2	chr13:70859726:C:T	70859726	NA,T	NA,C	NA,1	NA,inf	NA,inf	NA,0.33962	0.000170291	0.00017081
2	chr13:70883929:T:C	70883929	NA,C	NA,T	NA,1	NA,-inf	NA,inf	NA,0.319756	0.000170017	0.000170517
2	chr13:70952604:A:T	70952604	NA,T	NA,A	NA,1	NA,-inf	NA,inf	NA,0.330159	0.000169914	0.000170429
2	chr13:70371280:T:C	70371280	NA,C	NA,T	NA,1	NA,-inf	NA,inf	NA,0.313778	0.000169654	0.000170135
2	chr13:70510157:T:A	70510157	A,NA	T,NA	1,NA	-inf,NA	inf,NA	0.880048,NA	0.000169618	0.000170394
2	chr13:70933204:A:G	70933204	NA,G	NA,A	NA,1	NA,-inf	NA,inf	NA,0.31889	0.000169587	0.000170086
2	chr13:70868161:G:A	70868161	A,NA	G,NA	1,NA	-inf,NA	inf,NA	0.780742,NA	0.000169469	0.000170122
2	chr13:70874789:G:A	70874789	NA,A	NA,G	NA,1	NA,-inf	NA,inf	NA,0.346288	0.000169415	0.00016994
2	chr13:70485847:G:A	70485847	NA,A	NA,G	NA,1	NA,inf	NA,inf	NA,0.321347	0.000169307	0.000169815
2	chr13:70451974:A:G	70451974	NA,G	NA,A	NA,1	NA,-inf	NA,inf	NA,0.298528	0.000169256	0.000169754
2	chr13:70380873:T:G	70380873	NA,G	NA,T	NA,1	NA,inf	NA,inf	NA,0.306506	0.000169243	0.000169745
2	chr13:70796118:C:T	70796118	T,T	C,C	1,1	-inf,-inf	inf,inf	1.24393,0.638187	0.000169176	0.00017001
2	chr13:71128197:C:T	71128197	T,T	C,C	1,1	inf,inf	inf,inf	1.42708,0.259606	0.00016909	0.000169804
2	chr13:70408663:T:C	70408663	C,NA	T,NA	1,NA	inf,NA	inf,NA	0.309609,NA	0.000169062	0.000169383
2	chr13:71002159:G:A	71002159	NA,A	NA,G	NA,1	NA,-inf	NA,inf	NA,0.319563	0.000169024	0.00016953
2	chr13:71108133:A:G	71108133	NA,G	NA,A	NA,1	NA,inf	NA,inf	NA,0.308521	0.000168952	0.000169453
2	chr13:70666702:G:A	70666702	A,NA	G,NA	1,NA	inf,NA	inf,NA	0.805072,NA	0.000168849	0.000169532
2	chr13:71102005:A:G	71102005	G,G	A,A	1,1	-inf,-inf	inf,inf	0.256824,1.36262	0.000168754	0.000169313
2	chr13:70253528:C:T	70253528	T,NA	C,NA	1,NA	-inf,NA	inf,NA	0.781268,NA	0.000168577	0.000169221
2	chr13:70781466:G:A	70781466	A,NA	G,NA	1,NA	-inf,NA	inf,NA	0.819162,NA	0.000168576	0.000169276
2	chr13:71047584:C:T	71047584	T,T	C,C	1,1	inf,inf	inf,inf	0.15422,1.33542	0.000168444	0.000168913
2	chr13:70886145:GT:G	70886145	NA,G	NA,GT	NA,1	NA,-inf	NA,inf	NA,0.324781	0.0001682	0.000168703
2	chr13:70690312:A:C	70690312	NA,C	NA,A	NA,1	NA,inf	NA,inf	NA,0.157779	0.000168169	0.000168602
2	chr13:70652890:G:A	70652890	NA,A	NA,G	NA,1	NA,-inf	NA,inf	NA,0.389739	0.000168168	0.000168722
2	chr13:71072122:A:G	71072122	G,G	A,A	1,1	inf,inf	inf,inf	0.0808363,1.36413	0.00016816	0.000168627
2	chr13:70913605:C:G	70913605	NA,G	NA,C	NA,1	NA,-inf	NA,inf	NA,0.308512	0.000168159	0.000168652
2	chr13:70927526:A:T	70927526	NA,T	NA,A	NA,1	NA,-inf	NA,inf	NA,0.325085	0.000168119	0.000168629
2	chr13:71080900:T:C	71080900	C,C	T,T	1,1	-inf,-inf	inf,inf	0.010709,1.44017	0.000168101	0.000168632
2	chr13:70259347:G:A	70259347	NA,A	NA,G	NA,1	NA,inf	NA,inf	NA,0.319844	0.000168063	0.000168571
2	chr13:70296891:T:C	70296891	C,C	T,T	1,1	-inf,inf	inf,inf	0.0246439,1.41286	0.000168048	0.000168546
2	chr13:70849814:C:G	70849814	NA,G	NA,C	NA,1	NA,inf	NA,inf	NA,0.306405	0.000168014	0.000168514
2	chr13:70716414:T:TACC	70716414	TACC,NA	T,NA	1,NA	inf,NA	inf,NA	0.326787,NA	0.000167838	0.000168167
2	chr13:70679036:G:A	70679036	NA,A	NA,G	NA,1	NA,-inf	NA,inf	NA,0.443111	0.000167793	0.000168384
2	chr13:70962682:G:A	70962682	NA,A	NA,G	NA,1	NA,-inf	NA,inf	NA,0.310513	0.000167734	0.000168237
2	chr13:71040594:T:A	71040594	NA,A	NA,T	NA,1	NA,inf	NA,inf	NA,0.316002	0.000167705	0.000168214
2	chr13:70734843:A:G	70734843	NA,G	NA,A	NA,1	NA,inf	NA,inf	NA,0.325066	0.000167665	0.000168176
2	chr13:70408118:T:C	70408118	NA,C	NA,T	NA,1	NA,inf	NA,inf	NA,0.330123	0.000167604	0.000168124
2	chr13:70650657:A:G	70650657	NA,G	NA,A	NA,1	NA,inf	NA,inf	NA,0.378072	0.000167555	0.0001681
2	chr13:70729909:C:T	70729909	NA,T	NA,C	NA,1	NA,inf	NA,inf	NA,0.298072	0.000167502	0.000167999
2	chr13:70871016:A:G	70871016	NA,G	NA,A	NA,1	NA,inf	NA,inf	NA,0.325423	0.000167487	0.000167997
2	chr13:70567391:G:A	70567391	NA,A	NA,G	NA,1	NA,inf	NA,inf	NA,0.401589	0.000167419	0.000167981
2	chr13:70924595:G:A	70924595	A,NA	G,NA	1,NA	-inf,NA	inf,NA	0.701863,NA	0.000167287	0.000167863
2	chr13:70167441:A:G	70167441	G,NA	A,NA	1,NA	inf,NA	inf,NA	0.649673,NA	0.000167159	0.000167679
2	chr13:70723081:T:G	70723081	G,G	T,T	1,1	-inf,-inf	inf,inf	1.03148,0.113432	0.0001671	0.000167381
2	chr13:70908315:G:A	70908315	NA,A	NA,G	NA,1	NA,-inf	NA,inf	NA,0.313347	0.000167052	0.000167555
2	chr13:70697949:A:G	70697949	NA,G	NA,A	NA,1	NA,inf	NA,inf	NA,0.252735	0.000166994	0.000167467
2	chr13:70676026:G:A	70676026	NA,A	NA,G	NA,1	NA,inf	NA,inf	NA,0.356005	0.000166947	0.000167475
2	chr13:70917537:C:A	70917537	NA,A	NA,C	NA,1	NA,-inf	NA,inf	NA,0.313932	0.000166902	0.000167405
2	chr13:70551472:A:G	70551472	NA,G	NA,A	NA,1	NA,-inf	NA,inf	NA,0.266901	0.000166872	0.000167353
2	chr13:71076788:C:T	71076788	T,T	C,C	1,1	-inf,inf	inf,inf	0.00147431,1.43245	0.000166852	0.000167375
2	chr13:70200628:C:G	70200628	NA,G	NA,C	NA,1	NA,inf	NA,inf	NA,0.292359	0.000166695	0.000167184
2	chr13:70293694:C:T	70293694	NA,T	NA,C	NA,1	NA,inf	NA,inf	NA,0.288148	0.000166621	0.000167108
2	chr13:70314132:C:T	70314132	NA,T	NA,C	NA,1	NA,-inf	NA,inf	NA,0.290388	0.000166455	0.00016695
2	chr13:71118976:G:A	71118976	NA,A	NA,G	NA,1	NA,inf	NA,inf	NA,0.304323	0.000166451	0.000166948
2	chr13:70726985:C:T	70726985	T,NA	C,NA	1,NA	-inf,NA	inf,NA	0.541068,NA	0.000166415	0.000166855
2	chr13:70704144:A:G	70704144	NA,G	NA,A	NA,1	NA,-inf	NA,inf	NA,0.344768	0.000166275	0.000166796
2	chr13:70379386:C:A	70379386	NA,A	NA,C	NA,1	NA,-inf	NA,inf	NA,0.3243	0.000166235	0.000166748
2	chr13:70978662:C:A	70978662	NA,A	NA,C	NA,1	NA,inf	NA,inf	NA,0.305365	0.000166201	0.000166702
2	chr13:70201559:A:T	70201559	NA,T	NA,A	NA,1	NA,inf	NA,inf	NA,0.288765	0.000166162	0.00016665
2	chr13:70899466:T:C	70899466	NA,C	NA,T	NA,1	NA,inf	NA,inf	NA,0.286599	0.000166051	0.000166542
2	chr13:70661623:A:T	70661623	T,NA	A,NA	1,NA	inf,NA	inf,NA	0.286316,NA	0.000166044	0.000166361
2	chr13:70755476:C:T	70755476	NA,T	NA,C	NA,1	NA,-inf	NA,inf	NA,0.29584	0.000165996	0.000166491
2	chr13:70409773:T:G	70409773	NA,G	NA,T	NA,1	NA,inf	NA,inf	NA,0.304928	0.000165986	0.000166486
2	chr13:71027557:C:T	71027557	NA,T	NA,C	NA,1	NA,inf	NA,inf	NA,0.299725	0.000165863	0.00016636
2	chr13:70936330:T:C	70936330	C,C	T,T	1,1	-inf,-inf	inf,inf	1.01128,0.245685	0.000165772	0.00016609
2	chr13:70183757:T:C	70183757	NA,C	NA,T	NA,1	NA,inf	NA,inf	NA,0.312483	0.000165733	0.000166241
2	chr13:70763611:T:C	70763611	NA,C	NA,T	NA,1	NA,-inf	NA,inf	NA,0.307696	0.000165616	0.000166117
2	chr13:70725689:A:G	70725689	NA,G	NA,A	NA,1	NA,inf	NA,inf	NA,0.290952	0.000165596	0.000166086
2	chr13:70415417:T:C	70415417	NA,C	NA,T	NA,1	NA,inf	NA,inf	NA,0.301794	0.000165538	0.000166037
2	chr13:70244513:G:A	70244513	NA,A	NA,G	NA,1	NA,inf	NA,inf	NA,0.273781	0.000165471	0.000165951
2	chr13:70207898:T:C	70207898	C,C	T,T	1,1	inf,-inf	inf,inf	1.12635,0.295146	0.00016543	0.000165834
2	chr13:70847993:C:T	70847993	NA,T	NA,C	NA,1	NA,-inf	NA,inf	NA,0.304499	0.000165386	0.000165883
2	chr13:70221524:AAT:A	70221524	NA,A	NA,AAT	NA,1	NA,inf	NA,inf	NA,0.286046	0.000165376	0.000165862
2	chr13:71020302:T:G	71020302	NA,G	NA,T	NA,1	NA,inf	NA,inf	NA,0.297666	0.000165366	0.000165861
2	chr13:70422313:G:C	70422313	NA,C	NA,G	NA,1	NA,-inf	NA,inf	NA,0.335659	0.000165327	0.000165839
2	chr13:70747002:T:C	70747002	C,NA	T,NA	1,NA	inf,NA	inf,NA	0.769981,NA	0.000165235	0.000165874
2	chr13:71031304:C:A	71031304	NA,A	NA,C	NA,1	NA,inf	NA,inf	NA,0.291698	0.000165173	0.000165666
2	chr13:70197420:C:T	70197420	T,T	C,C	1,1	inf,inf	inf,inf	1.17015,0.430281	0.000165154	0.000165681
2	chr13:70728597:A:G	70728597	NA,G	NA,A	NA,1	NA,-inf	NA,inf	NA,0.278129	0.000165052	0.000165536
2	chr13:70360498:G:A	70360498	NA,A	NA,G	NA,1	NA,inf	NA,inf	NA,0.30997	0.000164766	0.000165274
2	chr13:70399441:T:C	70399441	NA,C	NA,T	NA,1	NA,-inf	NA,inf	NA,0.326072	0.000164764	0.000165279
2	chr13:70169263:A:G	70169263	G,NA	A,NA	1,NA	inf,NA	inf,NA	0.639467,NA	0.000164263	0.000164775
2	chr13:70592024:C:T	70592024	NA,T	NA,C	NA,1	NA,inf	NA,inf	NA,0.258647	0.000164163	0.000164639
2	chr13:70162677:G:A	70162677	A,A	G,G	1,1	-inf,inf	inf,inf	0.477074,1.16569	0.000164141	0.000164611
2	chr13:70404508:A:G	70404508	NA,G	NA,A	NA,1	NA,-inf	NA,inf	NA,0.256451	0.000164005	0.000164475
2	chr13:70976925:T:A	70976925	A,A	T,T	1,1	inf,-inf	inf,inf	0.143459,1.35688	0.000163957	0.000164451
2	chr13:70702408:T:C	70702408	NA,C	NA,T	NA,1	NA,-inf	NA,inf	NA,0.25088	0.000163936	0.000164411
2	chr13:70225197:T:C	70225197	NA,C	NA,T	NA,1	NA,inf	NA,inf	NA,0.264232	0.00016391	0.000164396
2	chr13:70951988:T:G	70951988	NA,G	NA,T	NA,1	NA,inf	NA,inf	NA,0.284357	0.00016384	0.000164327
2	chr13:70927494:A:G	70927494	NA,G	NA,A	NA,1	NA,-inf	NA,inf	NA,0.303097	0.000163826	0.000164324
2	chr13:70714732:T:C	70714732	NA,C	NA,T	NA,1	NA,inf	NA,inf	NA,0.334719	0.000163781	0.000164298
2	chr13:70196069:T:C	70196069	NA,C	NA,T	NA,1	NA,inf	NA,inf	NA,0.276941	0.000163711	0.000164192
2	chr13:70889589:T:G	70889589	NA,G	NA,T	NA,1	NA,inf	NA,inf	NA,0.273411	0.000163565	0.000164048
2	chr13:70355342:C:T	70355342	T,T	C,C	1,1	-inf,inf	inf,inf	0.101582,1.35155	0.000163479	0.000163957
2	chr13:70220475:A:G	70220475	NA,G	NA,A	NA,1	NA,inf	NA,inf	NA,0.27393	0.000163445	0.000163934
2	chr13:70889031:T:A	70889031	NA,A	NA,T	NA,1	NA,inf	NA,inf	NA,0.27248	0.000163394	0.000163877
2	chr13:71118472:C:T	71118472	T,T	C,C	1,1	inf,inf	inf,inf	1.44579,0.191755	0.000163256	0.000163949
2	chr13:70768224:C:T	70768224	NA,T	NA,C	NA,1	NA,-inf	NA,inf	NA,0.293139	0.000163143	0.000163635
2	chr13:70660975:A:G	70660975	NA,G	NA,A	NA,1	NA,-inf	NA,inf	NA,0.222774	0.000163061	0.00016352
2	chr13:70801713:A:G	70801713	NA,G	NA,A	NA,1	NA,-inf	NA,inf	NA,0.320003	0.00016296	0.000163469
2	chr13:71145748:TTAATACA:T	71145748	NA,T	NA,TTAATACA	NA,1	NA,inf	NA,inf	NA,0.283656	0.000162952	0.00016344
2	chr13:70933996:T:C	70933996	C,NA	T,NA	1,NA	inf,NA	inf,NA	0.507416,NA	0.000162932	0.000163355
2	chr13:70967108:C:T	70967108	NA,T	NA,C	NA,1	NA,inf	NA,inf	NA,0.283262	0.00016293	0.000163416
2	chr13:70267071:T:C	70267071	NA,C	NA,T	NA,1	NA,inf	NA,inf	NA,0.26487	0.000162894	0.000163368
2	chr13:70208231:C:T	70208231	NA,T	NA,C	NA,1	NA,-inf	NA,inf	NA,0.288166	0.000162865	0.000163358
2	chr13:70395170:T:G	70395170	G,G	T,T	1,1	-inf,-inf	inf,inf	0.0803813,1.26992	0.000162726	0.000163133
2	chr13:70918616:G:T	70918616	NA,T	NA,G	NA,1	NA,-inf	NA,inf	NA,0.27985	0.000162642	0.00016312
2	chr13:70296890:T:A	70296890	A,A	T,T	1,1	-inf,inf	inf,inf	0.0249812,1.39418	0.000162631	0.000163113
2	chr13:70819453:A:G	70819453	NA,G	NA,A	NA,1	NA,inf	NA,inf	NA,0.26707	0.000162623	0.000163103
2	chr13:70721969:G:A	70721969	NA,A	NA,G	NA,1	NA,inf	NA,inf	NA,0.269698	0.000162552	0.000163032
2	chr13:70189465:G:A	70189465	A,A	G,G	1,1	inf,inf	inf,inf	0.128889,1.39709	0.000162516	0.000162978
2	chr13:71156000:G:T	71156000	NA,T	NA,G	NA,1	NA,-inf	NA,inf	NA,0.300181	0.000162317	0.000162815
2	chr13:70760020:A:G	70760020	NA,G	NA,A	NA,1	NA,-inf	NA,inf	NA,0.307117	0.000162315	0.000162817
2	chr13:70324458:C:T	70324458	NA,T	NA,C	NA,1	NA,-inf	NA,inf	NA,0.272831	0.000162231	0.00016271
2	chr13:70352518:C:T	70352518	NA,T	NA,C	NA,1	NA,inf	NA,inf	NA,0.295262	0.000162223	0.000162722
2	chr13:70929501:T:C	70929501	NA,C	NA,T	NA,1	NA,-inf	NA,inf	NA,0.27749	0.000162033	0.00016251
2	chr13:70728610:A:C	70728610	NA,C	NA,A	NA,1	NA,-inf	NA,inf	NA,0.261609	0.000161906	0.000162382
2	chr13:70290197:A:G	70290197	NA,G	NA,A	NA,1	NA,-inf	NA,inf	NA,0.28073	0.000161742	0.000162225
2	chr13:70548466:C:T	70548466	NA,T	NA,C	NA,1	NA,-inf	NA,inf	NA,0.285193	0.000161684	0.000162175
2	chr13:70804010:T:G	70804010	NA,G	NA,T	NA,1	NA,inf	NA,inf	NA,0.264489	0.000161682	0.00016216
2	chr13:70963774:T:C	70963774	NA,C	NA,T	NA,1	NA,-inf	NA,inf	NA,0.298086	0.000161677	0.000162173
2	chr13:70833057:T:G	70833057	G,NA	T,NA	1,NA	-inf,NA	inf,NA	0.618765,NA	0.000161621	0.000162122
2	chr13:71095587:G:A	71095587	NA,A	NA,G	NA,1	NA,-inf	NA,inf	NA,0.282741	0.000161573	0.00016206
2	chr13:70209973:T:C	70209973	C,C	T,T	1,1	inf,-inf	inf,inf	1.15376,0.22157	0.000161482	0.000161876
2	chr13:70548363:T:C	70548363	NA,C	NA,T	NA,1	NA,-inf	NA,inf	NA,0.28334	0.000161364	0.000161854
2	chr13:70549512:G:A	70549512	A,A	G,G	1,1	inf,-inf	inf,inf	0.98466,0.732396	0.000161355	0.000161915
2	chr13:70913970:C:T	70913970	NA,T	NA,C	NA,1	NA,inf	NA,inf	NA,0.281628	0.000161316	0.000161802
2	chr13:70316615:A:G	70316615	NA,G	NA,A	NA,1	NA,-inf	NA,inf	NA,0.277238	0.000161243	0.000161711
2	chr13:70416513:G:A	70416513	NA,A	NA,G	NA,1	NA,inf	NA,inf	NA,0.264374	0.00016117	0.00016165
2	chr13:70901017:A:G	70901017	NA,G	NA,A	NA,1	NA,-inf	NA,inf	NA,0.292068	0.000161123	0.000161616
2	chr13:70919017:T:C	70919017	C,C	T,T	1,1	inf,-inf	inf,inf	1.45712,0.00565213	0.000161085	0.000161727
2	chr13:70599535:T:C	70599535	NA,C	NA,T	NA,1	NA,-inf	NA,inf	NA,0.400537	0.00016077	0.000161327
2	chr13:70970269:G:A	70970269	NA,A	NA,G	NA,1	NA,-inf	NA,inf	NA,0.278092	0.00016069	0.000161173
2	chr13:70614232:G:A	70614232	NA,A	NA,G	NA,1	NA,-inf	NA,inf	NA,0.227656	0.000160671	0.000161134
2	chr13:70368355:T:C	70368355	C,C	T,T	1,1	-inf,inf	inf,inf	0.628091,0.919079	0.000160663	0.000161106
2	chr13:70768865:A:AC	70768865	AC,AC	A,A	1,1	-inf,-inf	inf,inf	1.52184,0.213916	0.00016063	0.00016145
2	chr13:70719131:G:A	70719131	NA,A	NA,G	NA,1	NA,inf	NA,inf	NA,0.287908	0.000160467	0.000160958
2	chr13:70985396:C:T	70985396	NA,T	NA,C	NA,1	NA,-inf	NA,inf	NA,0.264114	0.000160422	0.000160901
2	chr13:70211341:C:T	70211341	NA,T	NA,C	NA,1	NA,inf	NA,inf	NA,0.249152	0.000160287	0.000160764
2	chr13:70316550:T:C	70316550	NA,C	NA,T	NA,1	NA,-inf	NA,inf	NA,0.275842	0.000160267	0.000160736
2	chr13:70193659:A:C	70193659	NA,C	NA,A	NA,1	NA,inf	NA,inf	NA,0.247342	0.00016014	0.000160606
2	chr13:71039670:C:G	71039670	G,NA	C,NA	1,NA	inf,NA	inf,NA	0.612449,NA	0.000160101	0.000160596
2	chr13:70211340:A:G	70211340	NA,G	NA,A	NA,1	NA,inf	NA,inf	NA,0.246821	0.00015989	0.000160365
2	chr13:70828612:T:C	70828612	NA,C	NA,T	NA,1	NA,inf	NA,inf	NA,0.283273	0.000159799	0.000160289
2	chr13:70440524:G:T	70440524	NA,T	NA,G	NA,1	NA,-inf	NA,inf	NA,0.23992	0.000159777	0.000160247
2	chr13:70261395:C:T	70261395	NA,T	NA,C	NA,1	NA,inf	NA,inf	NA,0.257528	0.000159749	0.000160225
2	chr13:70882100:T:A	70882100	NA,A	NA,T	NA,1	NA,-inf	NA,inf	NA,0.284213	0.000159714	0.000160202
2	chr13:70992133:C:G	70992133	NA,G	NA,C	NA,1	NA,inf	NA,inf	NA,0.26375	0.000159608	0.000160087
2	chr13:70576059:C:T	70576059	NA,T	NA,C	NA,1	NA,inf	NA,inf	NA,0.307008	0.000159533	0.000160033
2	chr13:70530304:G:C	70530304	NA,C	NA,G	NA,1	NA,-inf	NA,inf	NA,0.306831	0.000159493	0.000159996
2	chr13:70936159:G:A	70936159	NA,A	NA,G	NA,1	NA,inf	NA,inf	NA,0.258937	0.000159473	0.000159949
2	chr13:70724258:T:A	70724258	NA,A	NA,T	NA,1	NA,inf	NA,inf	NA,0.255315	0.000159441	0.000159916
2	chr13:70593773:C:T	70593773	NA,T	NA,C	NA,1	NA,inf	NA,inf	NA,0.369292	0.000159219	0.000159759
2	chr13:70947369:C:T	70947369	T,T	C,C	1,1	inf,inf	inf,inf	0.547691,1.24011	0.000159174	0.00015985
2	chr13:70734786:G:A	70734786	NA,A	NA,G	NA,1	NA,inf	NA,inf	NA,0.258154	0.000159164	0.00015964
2	chr13:70977114:C:A	70977114	A,A	C,C	1,1	inf,inf	inf,inf	0.0344911,1.32318	0.000159072	0.00015951
2	chr13:70500915:T:C	70500915	NA,C	NA,T	NA,1	NA,-inf	NA,inf	NA,0.304192	0.000158929	0.000159425
2	chr13:70629437:C:T	70629437	NA,T	NA,C	NA,1	NA,inf	NA,inf	NA,0.325477	0.000158858	0.000159368
2	chr13:70935447:G:A	70935447	NA,A	NA,G	NA,1	NA,-inf	NA,inf	NA,0.266138	0.000158851	0.000159326
2	chr13:70640153:G:C	70640153	NA,C	NA,G	NA,1	NA,inf	NA,inf	NA,0.324236	0.000158831	0.000159343
2	chr13:70699475:C:T	70699475	NA,T	NA,C	NA,1	NA,-inf	NA,inf	NA,0.209292	0.000158827	0.000159283
2	chr13:70641154:A:C	70641154	NA,C	NA,A	NA,1	NA,inf	NA,inf	NA,0.324404	0.00015881	0.000159322
2	chr13:70815010:C:T	70815010	NA,T	NA,C	NA,1	NA,-inf	NA,inf	NA,0.259153	0.000158808	0.000159286
2	chr13:70403477:A:C	70403477	NA,C	NA,A	NA,1	NA,-inf	NA,inf	NA,0.250926	0.000158777	0.000159232
2	chr13:70898549:T:C	70898549	NA,C	NA,T	NA,1	NA,-inf	NA,inf	NA,0.258445	0.000158739	0.000159207
2	chr13:71052631:C:G	71052631	NA,G	NA,C	NA,1	NA,inf	NA,inf	NA,0.249093	0.000158684	0.000159157
2	chr13:70928877:G:T	70928877	NA,T	NA,G	NA,1	NA,-inf	NA,inf	NA,0.257286	0.000158572	0.00015904
2	chr13:70180900:TTAA:T	70180900	NA,T	NA,TTAA	NA,1	NA,inf	NA,inf	NA,0.22988	0.000158485	0.000158946
2	chr13:70973113:G:A	70973113	NA,A	NA,G	NA,1	NA,-inf	NA,inf	NA,0.270903	0.000158465	0.000158948
2	chr13:70486779:G:A	70486779	NA,A	NA,G	NA,1	NA,-inf	NA,inf	NA,0.203026	0.00015839	0.000158836
2	chr13:70388911:T:C	70388911	C,C	T,T	1,1	-inf,-inf	inf,inf	0.0920465,1.24849	0.000158375	0.00015877
2	chr13:70514568:AAAAC:A	70514568	NA,A	NA,AAAAC	NA,1	NA,-inf	NA,inf	NA,0.240604	0.000158317	0.000158778
2	chr13:70316970:A:G	70316970	NA,G	NA,A	NA,1	NA,inf	NA,inf	NA,0.244594	0.000158236	0.000158702
2	chr13:71057314:C:T	71057314	NA,T	NA,C	NA,1	NA,inf	NA,inf	NA,0.246199	0.000158221	0.000158692
2	chr13:70503648:C:G	70503648	NA,G	NA,C	NA,1	NA,inf	NA,inf	NA,0.294158	0.000157975	0.000158469
2	chr13:70742622:A:G	70742622	NA,G	NA,A	NA,1	NA,-inf	NA,inf	NA,0.247617	0.00015797	0.000158441
2	chr13:70753850:C:T	70753850	NA,T	NA,C	NA,1	NA,-inf	NA,inf	NA,0.258465	0.000157952	0.00015842
2	chr13:70476972:C:T	70476972	T,T	C,C	1,1	-inf,inf	inf,inf	0.343613,0.783786	0.000157857	0.000158087
2	chr13:70758395:A:G	70758395	NA,G	NA,A	NA,1	NA,inf	NA,inf	NA,0.238251	0.000157837	0.000158304
2	chr13:70464436:G:A	70464436	A,A	G,G	1,1	inf,-inf	inf,inf	0.481728,0.305235	0.000157822	0.000157962
2	chr13:70682033:T:C	70682033	NA,C	NA,T	NA,1	NA,inf	NA,inf	NA,0.218242	0.000157821	0.000158278
2	chr13:70717328:T:C	70717328	NA,C	NA,T	NA,1	NA,inf	NA,inf	NA,0.23836	0.000157818	0.000158282
2	chr13:70548458:A:G	70548458	NA,G	NA,A	NA,1	NA,-inf	NA,inf	NA,0.274176	0.000157709	0.000158188
2	chr13:70578912:A:C	70578912	NA,C	NA,A	NA,1	NA,-inf	NA,inf	NA,0.193226	0.000157675	0.00015812
2	chr13:70396590:T:C	70396590	NA,C	NA,T	NA,1	NA,-inf	NA,inf	NA,0.290522	0.000157671	0.000158159
2	chr13:70347045:C:G	70347045	G,G	C,C	1,1	-inf,inf	inf,inf	0.100916,1.34027	0.000157615	0.000158083
2	chr13:70397315:T:G	70397315	NA,G	NA,T	NA,1	NA,-inf	NA,inf	NA,0.244196	0.000157603	0.000158055
2	chr13:70952648:T:C	70952648	NA,C	NA,T	NA,1	NA,-inf	NA,inf	NA,0.248493	0.000157548	0.000158018
2	chr13:70172156:ATTAGT:A	70172156	NA,A	NA,ATTAGT	NA,1	NA,inf	NA,inf	NA,0.256717	0.000157503	0.000157977
2	chr13:70428560:C:T	70428560	T,NA	C,NA	1,NA	-inf,NA	inf,NA	0.504882,NA	0.000157468	0.000157889
2	chr13:70562574:T:C	70562574	NA,C	NA,T	NA,1	NA,inf	NA,inf	NA,0.349954	0.000157417	0.000157942
2	chr13:70686888:G:T	70686888	NA,T	NA,G	NA,1	NA,-inf	NA,inf	NA,0.154049	0.000157345	0.000157776
2	chr13:70583587:G:A	70583587	A,NA	G,NA	1,NA	-inf,NA	inf,NA	0.918794,NA	0.000157306	0.000158134
2	chr13:70360884:T:C	70360884	C,C	T,T	1,1	-inf,inf	inf,inf	0.112604,1.32509	0.0001573	0.00015776
2	chr13:70217654:C:T	70217654	T,T	C,C	1,1	inf,-inf	inf,inf	1.05415,0.355824	0.000157288	0.000157669
2	chr13:70606951:G:A	70606951	NA,A	NA,G	NA,1	NA,-inf	NA,inf	NA,0.24026	0.00015727	0.000157739
2	chr13:70328851:T:C	70328851	NA,C	NA,T	NA,1	NA,inf	NA,inf	NA,0.237642	0.000157229	0.000157692
2	chr13:70377359:G:T	70377359	NA,T	NA,G	NA,1	NA,-inf	NA,inf	NA,0.270646	0.000157224	0.000157707
2	chr13:70579121:G:T	70579121	NA,T	NA,G	NA,1	NA,inf	NA,inf	NA,0.292251	0.000157196	0.000157688
2	chr13:70208951:ACTT:A	70208951	NA,A	NA,ACTT	NA,1	NA,-inf	NA,inf	NA,0.25441	0.000157109	0.000157585
2	chr13:70442142:A:G	70442142	NA,G	NA,A	NA,1	NA,-inf	NA,inf	NA,0.227889	0.000157047	0.00015751
2	chr13:70571923:A:G	70571923	NA,G	NA,A	NA,1	NA,inf	NA,inf	NA,0.291227	0.000157043	0.000157534
2	chr13:70773049:A:G	70773049	NA,G	NA,A	NA,1	NA,inf	NA,inf	NA,0.267354	0.000157013	0.000157494
2	chr13:70379494:TATAA:T	70379494	NA,T	NA,TATAA	NA,1	NA,-inf	NA,inf	NA,0.24154	0.000156997	0.000157448
2	chr13:70794740:G:A	70794740	NA,A	NA,G	NA,1	NA,inf	NA,inf	NA,0.26745	0.00015696	0.000157441
2	chr13:70181267:C:T	70181267	NA,T	NA,C	NA,1	NA,-inf	NA,inf	NA,0.261028	0.000156939	0.000157422
2	chr13:70895791:T:C	70895791	NA,C	NA,T	NA,1	NA,-inf	NA,inf	NA,0.255765	0.000156912	0.000157386
2	chr13:70573363:T:C	70573363	NA,C	NA,T	NA,1	NA,inf	NA,inf	NA,0.289761	0.000156817	0.000157308
2	chr13:70622011:C:T	70622011	NA,T	NA,C	NA,1	NA,-inf	NA,inf	NA,0.315939	0.000156813	0.000157321
2	chr13:70622386:T:C	70622386	NA,C	NA,T	NA,1	NA,-inf	NA,inf	NA,0.324893	0.000156708	0.00015722
2	chr13:70761749:T:A	70761749	NA,A	NA,T	NA,1	NA,-inf	NA,inf	NA,0.282015	0.000156629	0.000157118
2	chr13:70804023:T:C	70804023	NA,C	NA,T	NA,1	NA,-inf	NA,inf	NA,0.274055	0.000156543	0.000157027
2	chr13:70381851:A:C	70381851	NA,C	NA,A	NA,1	NA,-inf	NA,inf	NA,0.276961	0.000156369	0.000156856
2	chr13:70214241:G:A	70214241	NA,A	NA,G	NA,1	NA,-inf	NA,inf	NA,0.250932	0.000156304	0.000156778
2	chr13:71093881:C:T	71093881	NA,T	NA,C	NA,1	NA,inf	NA,inf	NA,0.246087	0.00015628	0.000156748
2	chr13:71082131:GA:G	71082131	G,G	GA,GA	1,1	inf,inf	inf,inf	0.136561,1.31328	0.000156277	0.00015672
2	chr13:71160550:T:G	71160550	NA,G	NA,T	NA,1	NA,-inf	NA,inf	NA,0.248696	0.000156237	0.000156704
2	chr13:70929978:C:G	70929978	NA,G	NA,C	NA,1	NA,-inf	NA,inf	NA,0.25182	0.000156232	0.000156703
2	chr13:70451934:T:C	70451934	NA,C	NA,T	NA,1	NA,inf	NA,inf	NA,0.281384	0.000156067	0.000156555
2	chr13:70301617:G:A	70301617	NA,A	NA,G	NA,1	NA,inf	NA,inf	NA,0.228707	0.000155939	0.000156398
2	chr13:70926843:G:A	70926843	A,A	G,G	1,1	-inf,inf	inf,inf	0.835432,0.683704	0.000155903	0.000156321
2	chr13:70268056:C:T	70268056	T,T	C,C	1,1	inf,inf	inf,inf	1.12768,0.020582	0.000155869	0.000156181
2	chr13:70920087:C:G	70920087	NA,G	NA,C	NA,1	NA,-inf	NA,inf	NA,0.256715	0.000155837	0.000156313
2	chr13:70985410:C:T	70985410	T,NA	C,NA	1,NA	inf,NA	inf,NA	0.5556,NA	0.000155825	0.000156281
2	chr13:70777698:G:A	70777698	A,A	G,G	1,1	-inf,-inf	inf,inf	1.5744,0.0302896	0.000155798	0.000156609
2	chr13:70386356:G:A	70386356	NA,A	NA,G	NA,1	NA,inf	NA,inf	NA,0.22952	0.000155747	0.000156209
2	chr13:70217060:A:T	70217060	NA,T	NA,A	NA,1	NA,-inf	NA,inf	NA,0.256562	0.000155744	0.00015621
2	chr13:70953274:A:G	70953274	NA,G	NA,A	NA,1	NA,-inf	NA,inf	NA,0.256729	0.000155722	0.000156196
2	chr13:70316126:G:A	70316126	NA,A	NA,G	NA,1	NA,inf	NA,inf	NA,0.228572	0.000155635	0.000156093
2	chr13:70927872:T:C	70927872	NA,C	NA,T	NA,1	NA,inf	NA,inf	NA,0.230256	0.000155497	0.00015596
2	chr13:70968687:T:A	70968687	NA,A	NA,T	NA,1	NA,inf	NA,inf	NA,0.239034	0.000155463	0.000155927
2	chr13:70184600:T:C	70184600	NA,C	NA,T	NA,1	NA,-inf	NA,inf	NA,0.251348	0.000155453	0.000155932
2	chr13:70695149:G:T	70695149	NA,T	NA,G	NA,1	NA,-inf	NA,inf	NA,0.393993	0.000155436	0.000155993
2	chr13:70466114:C:G	70466114	G,G	C,C	1,1	inf,-inf	inf,inf	0.436646,0.387248	0.000155343	0.000155488
2	chr13:71033138:A:T	71033138	T,T	A,A	1,1	inf,inf	inf,inf	0.149649,1.30677	0.000155325	0.00015577
2	chr13:70379015:A:G	70379015	NA,G	NA,A	NA,1	NA,-inf	NA,inf	NA,0.270065	0.000155252	0.000155736
2	chr13:71131914:G:A	71131914	A,NA	G,NA	1,NA	inf,NA	inf,NA	0.5056,NA	0.000155087	0.000155509
2	chr13:70788518:C:A	70788518	NA,A	NA,C	NA,1	NA,-inf	NA,inf	NA,0.241996	0.000155085	0.000155552
2	chr13:70430574:A:C	70430574	NA,C	NA,A	NA,1	NA,-inf	NA,inf	NA,0.26011	0.000154984	0.000155457
2	chr13:70957627:C:T	70957627	T,T	C,C	1,1	-inf,-inf	inf,inf	0.155117,1.2809	0.000154943	0.000155367
2	chr13:70363407:C:A	70363407	A,A	C,C	1,1	-inf,inf	inf,inf	0.127002,1.3093	0.000154931	0.000155383
2	chr13:70685086:A:C	70685086	NA,C	NA,A	NA,1	NA,-inf	NA,inf	NA,0.320799	0.000154924	0.000155429
2	chr13:70496688:C:A	70496688	NA,A	NA,C	NA,1	NA,-inf	NA,inf	NA,0.277624	0.00015489	0.000155372
2	chr13:70883111:C:T	70883111	NA,T	NA,C	NA,1	NA,-inf	NA,inf	NA,0.242283	0.000154817	0.000155284
2	chr13:70169807:G:C	70169807	NA,C	NA,G	NA,1	NA,inf	NA,inf	NA,0.248733	0.000154811	0.000155283
2	chr13:70413726:G:A	70413726	NA,A	NA,G	NA,1	NA,inf	NA,inf	NA,0.238501	0.000154736	0.000155202
2	chr13:70602050:A:G	70602050	NA,G	NA,A	NA,1	NA,inf	NA,inf	NA,0.275374	0.000154685	0.000155167
2	chr13:70233237:C:A	70233237	NA,A	NA,C	NA,1	NA,-inf	NA,inf	NA,0.236377	0.000154652	0.000155112
2	chr13:70484228:C:T	70484228	NA,T	NA,C	NA,1	NA,-inf	NA,inf	NA,0.277097	0.000154605	0.000155086
2	chr13:70211965:T:C	70211965	NA,C	NA,T	NA,1	NA,inf	NA,inf	NA,0.23996	0.000154575	0.000155045
2	chr13:70823293:G:C	70823293	C,NA	G,NA	1,NA	-inf,NA	inf,NA	0.52332,NA	0.000154466	0.000154902
2	chr13:70455784:G:A	70455784	A,A	G,G	1,1	inf,-inf	inf,inf	0.442996,0.371333	0.000154448	0.000154591
2	chr13:70739961:T:C	70739961	NA,C	NA,T	NA,1	NA,inf	NA,inf	NA,0.218831	0.000154444	0.0001549
2	chr13:70519268:G:C	70519268	NA,C	NA,G	NA,1	NA,inf	NA,inf	NA,0.270854	0.000154404	0.000154886
2	chr13:70504232:C:T	70504232	T,NA	C,NA	1,NA	-inf,NA	inf,NA	0.261896,NA	0.000154384	0.00015469
2	chr13:70632588:C:T	70632588	NA,T	NA,C	NA,1	NA,inf	NA,inf	NA,0.324126	0.000154318	0.00015484
2	chr13:70932145:T:A	70932145	A,A	T,T	1,1	-inf,-inf	inf,inf	0.989325,0.217875	0.000154309	0.000154607
2	chr13:70458669:A:G	70458669	NA,G	NA,A	NA,1	NA,inf	NA,inf	NA,0.234123	0.000154305	0.000154768
2	chr13:70285064:T:C	70285064	NA,C	NA,T	NA,1	NA,-inf	NA,inf	NA,0.194982	0.000154218	0.00015466
2	chr13:70936141:C:A	70936141	NA,A	NA,C	NA,1	NA,-inf	NA,inf	NA,0.236048	0.000154199	0.000154659
2	chr13:70373770:T:C	70373770	NA,C	NA,T	NA,1	NA,-inf	NA,inf	NA,0.286634	0.000154169	0.000154663
2	chr13:70999553:G:A	70999553	NA,A	NA,G	NA,1	NA,inf	NA,inf	NA,0.22601	0.000154147	0.000154607
2	chr13:70328160:A:C	70328160	NA,C	NA,A	NA,1	NA,inf	NA,inf	NA,0.262928	0.000154143	0.000154621
2	chr13:70180049:C:T	70180049	NA,T	NA,C	NA,1	NA,inf	NA,inf	NA,0.208888	0.00015391	0.000154357
2	chr13:70222502:TTGAA:T	70222502	NA,T	NA,TTGAA	NA,1	NA,inf	NA,inf	NA,0.207239	0.00015385	0.0001543
2	chr13:70405302:T:C	70405302	NA,C	NA,T	NA,1	NA,inf	NA,inf	NA,0.250037	0.000153795	0.000154265
2	chr13:70983170:T:G	70983170	NA,G	NA,T	NA,1	NA,-inf	NA,inf	NA,0.230317	0.000153588	0.000154051
2	chr13:70431144:C:T	70431144	NA,T	NA,C	NA,1	NA,-inf	NA,inf	NA,0.243399	0.000153498	0.000153962
2	chr13:70442476:A:G	70442476	NA,G	NA,A	NA,1	NA,-inf	NA,inf	NA,0.170707	0.000153485	0.00015392
2	chr13:70555054:T:C	70555054	NA,C	NA,T	NA,1	NA,inf	NA,inf	NA,0.321352	0.000153479	0.000153986
2	chr13:71142238:A:G	71142238	G,NA	A,NA	1,NA	-inf,NA	inf,NA	0.654735,NA	0.000153421	0.000153956
2	chr13:70180300:T:G	70180300	NA,G	NA,T	NA,1	NA,inf	NA,inf	NA,0.216798	0.000153417	0.000153871
2	chr13:70944172:G:A	70944172	A,NA	G,NA	1,NA	-inf,NA	inf,NA	0.644852,NA	0.00015337	0.000153895
2	chr13:70197654:C:T	70197654	NA,T	NA,C	NA,1	NA,inf	NA,inf	NA,0.207708	0.000153353	0.000153802
2	chr13:71064249:G:A	71064249	NA,A	NA,G	NA,1	NA,-inf	NA,inf	NA,0.231686	0.000153306	0.000153768
2	chr13:70811251:A:T	70811251	NA,T	NA,A	NA,1	NA,inf	NA,inf	NA,0.226433	0.000153295	0.000153756
2	chr13:70813608:A:G	70813608	NA,G	NA,A	NA,1	NA,inf	NA,inf	NA,0.226381	0.000153275	0.000153736
2	chr13:70230885:T:C	70230885	NA,C	NA,T	NA,1	NA,-inf	NA,inf	NA,0.244357	0.000153189	0.00015366
2	chr13:70601809:C:T	70601809	NA,T	NA,C	NA,1	NA,inf	NA,inf	NA,0.265246	0.000153173	0.00015365
2	chr13:71052907:A:G	71052907	NA,G	NA,A	NA,1	NA,-inf	NA,inf	NA,0.230318	0.000153121	0.000153582
2	chr13:70459116:A:G	70459116	G,G	A,A	1,1	inf,-inf	inf,inf	0.444408,0.36145	0.00015308	0.000153222
2	chr13:70213505:G:T	70213505	NA,T	NA,G	NA,1	NA,inf	NA,inf	NA,0.229788	0.000153074	0.000153539
2	chr13:70421746:T:C	70421746	NA,C	NA,T	NA,1	NA,-inf	NA,inf	NA,0.259962	0.000153038	0.000153511
2	chr13:70757524:A:G	70757524	NA,G	NA,A	NA,1	NA,-inf	NA,inf	NA,0.251657	0.000152976	0.000153449
2	chr13:70912133:T:C	70912133	NA,C	NA,T	NA,1	NA,inf	NA,inf	NA,0.218379	0.000152973	0.00015343
2	chr13:70925087:G:T	70925087	NA,T	NA,G	NA,1	NA,-inf	NA,inf	NA,0.226782	0.00015294	0.000153396
2	chr13:70229320:T:G	70229320	NA,G	NA,T	NA,1	NA,-inf	NA,inf	NA,0.212831	0.000152936	0.000153391
2	chr13:70489288:A:C	70489288	NA,C	NA,A	NA,1	NA,-inf	NA,inf	NA,0.265692	0.000152899	0.000153375
2	chr13:70275626:G:T	70275626	NA,T	NA,G	NA,1	NA,inf	NA,inf	NA,0.20861	0.00015276	0.00015321
2	chr13:70802529:A:G	70802529	NA,G	NA,A	NA,1	NA,inf	NA,inf	NA,0.218337	0.00015272	0.000153178
2	chr13:70388269:G:A	70388269	NA,A	NA,G	NA,1	NA,-inf	NA,inf	NA,0.252306	0.000152695	0.00015317
2	chr13:70891225:C:T	70891225	NA,T	NA,C	NA,1	NA,-inf	NA,inf	NA,0.211983	0.000152553	0.00015301
2	chr13:70970134:T:A	70970134	A,NA	T,NA	1,NA	inf,NA	inf,NA	0.515867,NA	0.00015251	0.000152938
2	chr13:70457269:C:T	70457269	T,T	C,C	1,1	inf,-inf	inf,inf	0.439647,0.368807	0.000152485	0.000152627
2	chr13:70283971:A:G	70283971	NA,G	NA,A	NA,1	NA,-inf	NA,inf	NA,0.19318	0.000152436	0.000152877
2	chr13:70957445:A:G	70957445	G,G	A,A	1,1	-inf,-inf	inf,inf	0.192487,1.25686	0.000152344	0.000152764
2	chr13:70812932:T:A	70812932	A,NA	T,NA	1,NA	inf,NA	inf,NA	0.759577,NA	0.000152339	0.000152981
2	chr13:70705670:A:G	70705670	G,NA	A,NA	1,NA	inf,NA	inf,NA	0.267213,NA	0.000152279	0.000152589
2	chr13:70854180:A:G	70854180	NA,G	NA,A	NA,1	NA,inf	NA,inf	NA,0.216572	0.000152256	0.000152714
2	chr13:70671080:C:T	70671080	T,T	C,C	1,1	inf,-inf	inf,inf	0.937173,0.549835	0.000152236	0.000152643
2	chr13:70308139:T:C	70308139	NA,C	NA,T	NA,1	NA,inf	NA,inf	NA,0.198565	0.000152235	0.000152683
2	chr13:71102515:G:A	71102515	A,A	G,G	1,1	-inf,-inf	inf,inf	0.229735,1.31548	0.000152153	0.000152652
2	chr13:70815808:C:T	70815808	NA,T	NA,C	NA,1	NA,inf	NA,inf	NA,0.193343	0.000151987	0.000152434
2	chr13:70479664:C:T	70479664	NA,T	NA,C	NA,1	NA,-inf	NA,inf	NA,0.223678	0.000151824	0.000152279
2	chr13:70781771:T:A	70781771	NA,A	NA,T	NA,1	NA,inf	NA,inf	NA,0.232547	0.000151819	0.000152282
2	chr13:70677714:C:A	70677714	NA,A	NA,C	NA,1	NA,-inf	NA,inf	NA,0.0969472	0.000151812	0.000152229
2	chr13:70455858:A:G	70455858	G,G	A,A	1,1	inf,-inf	inf,inf	0.423594,0.397906	0.000151789	0.000151933
2	chr13:70717995:A:G	70717995	NA,G	NA,A	NA,1	NA,-inf	NA,inf	NA,0.235908	0.000151713	0.000152176
2	chr13:70232784:G:A	70232784	NA,A	NA,G	NA,1	NA,-inf	NA,inf	NA,0.204571	0.000151707	0.00015216
2	chr13:70470734:T:C	70470734	NA,C	NA,T	NA,1	NA,-inf	NA,inf	NA,0.242246	0.000151702	0.000152168
2	chr13:70297828:G:A	70297828	NA,A	NA,G	NA,1	NA,-inf	NA,inf	NA,0.213501	0.000151675	0.000152129
2	chr13:70450262:T:C	70450262	NA,C	NA,T	NA,1	NA,inf	NA,inf	NA,0.251823	0.000151668	0.000152141
2	chr13:71106937:A:G	71106937	NA,G	NA,A	NA,1	NA,inf	NA,inf	NA,0.217553	0.00015166	0.000152115
2	chr13:70575594:A:G	70575594	NA,G	NA,A	NA,1	NA,inf	NA,inf	NA,0.24653	0.000151658	0.000152127
2	chr13:70432463:G:A	70432463	A,A	G,G	1,1	-inf,-inf	inf,inf	0.875659,0.819263	0.000151508	0.000152073
2	chr13:70477031:G:A	70477031	NA,A	NA,G	NA,1	NA,inf	NA,inf	NA,0.224815	0.00015148	0.000151948
2	chr13:70902355:G:A	70902355	NA,A	NA,G	NA,1	NA,inf	NA,inf	NA,0.207705	0.000151466	0.000151918
2	chr13:70457092:T:C	70457092	C,C	T,T	1,1	inf,-inf	inf,inf	0.442214,0.358433	0.000151344	0.000151485
2	chr13:70952602:C:G	70952602	NA,G	NA,C	NA,1	NA,-inf	NA,inf	NA,0.225956	0.000151331	0.000151793
2	chr13:70814749:G:A	70814749	NA,A	NA,G	NA,1	NA,inf	NA,inf	NA,0.188644	0.000151324	0.000151769
2	chr13:70954272:T:C	70954272	NA,C	NA,T	NA,1	NA,inf	NA,inf	NA,0.197759	0.000151288	0.000151739
2	chr13:70568082:A:G	70568082	G,G	A,A	1,1	-inf,-inf	inf,inf	1.57154,0.993638	0.00015128	0.000154026
2	chr13:70458912:G:A	70458912	A,A	G,G	1,1	inf,-inf	inf,inf	0.431771,0.389734	0.000151146	0.00015129
2	chr13:70994587:C:T	70994587	T,T	C,C	1,1	-inf,inf	inf,inf	0.751585,0.72026	0.000151123	0.000151507
2	chr13:71062636:C:T	71062636	T,NA	C,NA	1,NA	inf,NA	inf,NA	0.573499,NA	0.000151068	0.000151535
2	chr13:70643668:T:C	70643668	NA,C	NA,T	NA,1	NA,inf	NA,inf	NA,0.369371	0.000151058	0.000151593
2	chr13:70407020:C:T	70407020	NA,T	NA,C	NA,1	NA,-inf	NA,inf	NA,0.200707	0.000150963	0.0001514
2	chr13:70941099:T:C	70941099	NA,C	NA,T	NA,1	NA,inf	NA,inf	NA,0.201534	0.000150913	0.000151364
2	chr13:70738103:C:T	70738103	NA,T	NA,C	NA,1	NA,-inf	NA,inf	NA,0.20787	0.000150842	0.000151297
2	chr13:70402106:A:C	70402106	NA,C	NA,A	NA,1	NA,-inf	NA,inf	NA,0.198413	0.000150798	0.000151234
2	chr13:70638332:G:A	70638332	NA,A	NA,G	NA,1	NA,inf	NA,inf	NA,0.265729	0.000150761	0.00015124
2	chr13:70492921:C:T	70492921	NA,T	NA,C	NA,1	NA,-inf	NA,inf	NA,0.155708	0.000150696	0.000151125
2	chr13:70558870:C:T	70558870	T,T	C,C	1,1	-inf,-inf	inf,inf	3.0825,0.103515	0.000150668	0.000165951
2	chr13:70985589:C:T	70985589	T,T	C,C	1,1	-inf,-inf	inf,inf	0.125728,1.23246	0.000150587	0.000150981
2	chr13:70292275:T:C	70292275	NA,C	NA,T	NA,1	NA,-inf	NA,inf	NA,0.163398	0.000150554	0.000150986
2	chr13:70398181:T:A	70398181	NA,A	NA,T	NA,1	NA,-inf	NA,inf	NA,0.197916	0.000150531	0.000150967
2	chr13:70775950:A:C	70775950	NA,C	NA,A	NA,1	NA,inf	NA,inf	NA,0.223705	0.000150488	0.000150948
2	chr13:71121432:T:A	71121432	NA,A	NA,T	NA,1	NA,-inf	NA,inf	NA,0.201984	0.000150439	0.00015089
2	chr13:70377101:A:AAAC	70377101	NA,AAAC	NA,A	NA,1	NA,inf	NA,inf	NA,0.22821	0.000150407	0.000150868
2	chr13:70395148:A:G	70395148	G,G	A,A	1,1	-inf,-inf	inf,inf	0.0732628,1.23048	0.000150401	0.00015078
2	chr13:70440926:T:C	70440926	NA,C	NA,T	NA,1	NA,inf	NA,inf	NA,0.239263	0.000150363	0.000150829
2	chr13:70490880:C:T	70490880	NA,T	NA,C	NA,1	NA,-inf	NA,inf	NA,0.246822	0.000150349	0.000150816
2	chr13:70649415:T:A	70649415	NA,A	NA,T	NA,1	NA,inf	NA,inf	NA,0.388724	0.000150345	0.000150899
2	chr13:70489231:A:G	70489231	NA,G	NA,A	NA,1	NA,-inf	NA,inf	NA,0.153494	0.000150319	0.000150748
2	chr13:70464433:A:C	70464433	C,C	A,A	1,1	inf,-inf	inf,inf	0.426089,0.385835	0.000150295	0.000150437
2	chr13:70518001:G:A	70518001	NA,A	NA,G	NA,1	NA,inf	NA,inf	NA,0.241128	0.000150287	0.000150754
2	chr13:70326309:C:T	70326309	T,T	C,C	1,1	inf,inf	inf,inf	0.918576,0.774888	0.000150254	0.000150823
2	chr13:70933226:T:C	70933226	NA,C	NA,T	NA,1	NA,-inf	NA,inf	NA,0.208804	0.000150214	0.000150663
2	chr13:70813513:G:A	70813513	NA,A	NA,G	NA,1	NA,inf	NA,inf	NA,0.204281	0.000150191	0.000150644
2	chr13:70181247:T:C	70181247	NA,C	NA,T	NA,1	NA,inf	NA,inf	NA,0.216561	0.000150109	0.000150568
2	chr13:70209602:G:A	70209602	A,A	G,G	1,1	inf,-inf	inf,inf	1.09573,0.252195	0.000150029	0.000150394
2	chr13:70636989:C:T	70636989	NA,T	NA,C	NA,1	NA,-inf	NA,inf	NA,0.276965	0.000150012	0.000150498
2	chr13:70652104:C:G	70652104	NA,G	NA,C	NA,1	NA,inf	NA,inf	NA,0.259673	0.000149966	0.000150441
2	chr13:70377597:T:C	70377597	NA,C	NA,T	NA,1	NA,inf	NA,inf	NA,0.197417	0.000149946	0.000150392
2	chr13:71032547:G:A	71032547	NA,A	NA,G	NA,1	NA,-inf	NA,inf	NA,0.209318	0.000149692	0.000150144
2	chr13:70635358:A:T	70635358	NA,T	NA,A	NA,1	NA,inf	NA,inf	NA,0.12159	0.000149654	0.000150078
2	chr13:70575927:T:G	70575927	NA,G	NA,T	NA,1	NA,inf	NA,inf	NA,0.248303	0.000149637	0.000150107
2	chr13:70889416:G:A	70889416	NA,A	NA,G	NA,1	NA,-inf	NA,inf	NA,0.200204	0.000149611	0.000150061
2	chr13:70837215:T:G	70837215	NA,G	NA,T	NA,1	NA,inf	NA,inf	NA,0.196912	0.000149578	0.000150026
2	chr13:70442173:C:T	70442173	NA,T	NA,C	NA,1	NA,-inf	NA,inf	NA,0.17535	0.000149499	0.000149941
2	chr13:70616328:C:T	70616328	T,NA	C,NA	1,NA	-inf,NA	inf,NA	0.968588,NA	0.000149489	0.000150401
2	chr13:70457154:G:A	70457154	A,A	G,G	1,1	inf,-inf	inf,inf	0.428152,0.376488	0.000149424	0.000149566
2	chr13:70928433:A:G	70928433	G,G	A,A	1,1	inf,inf	inf,inf	0.270892,1.35159	0.000149377	0.000149944
2	chr13:71028894:C:A	71028894	NA,A	NA,C	NA,1	NA,-inf	NA,inf	NA,0.213613	0.000149342	0.000149797
2	chr13:70528201:T:C	70528201	NA,C	NA,T	NA,1	NA,inf	NA,inf	NA,0.270678	0.000149316	0.000149796
2	chr13:70678709:G:A	70678709	A,NA	G,NA	1,NA	inf,NA	inf,NA	1.21765,NA	0.000149256	0.000150649
2	chr13:70957487:A:G	70957487	G,G	A,A	1,1	-inf,-inf	inf,inf	0.198892,1.24188	0.000149219	0.00014963
2	chr13:70987657:A:G	70987657	NA,G	NA,A	NA,1	NA,-inf	NA,inf	NA,0.191453	0.000149213	0.00014966
2	chr13:70495950:A:T	70495950	T,NA	A,NA	1,NA	-inf,NA	inf,NA	0.867883,NA	0.000149195	0.000149958
2	chr13:70440977:A:G	70440977	G,G	A,A	1,1	-inf,inf	inf,inf	0.574276,0.272269	0.000149153	0.000149309
2	chr13:71078331:G:T	71078331	NA,T	NA,G	NA,1	NA,-inf	NA,inf	NA,0.213492	0.000149098	0.000149554
2	chr13:71030092:T:C	71030092	C,NA	T,NA	1,NA	-inf,NA	inf,NA	0.696484,NA	0.000149065	0.000149635
2	chr13:70774508:C:T	70774508	NA,T	NA,C	NA,1	NA,inf	NA,inf	NA,0.178025	0.000149049	0.000149491
2	chr13:70859367:A:G	70859367	G,G	A,A	1,1	inf,inf	inf,inf	1.66202,0.195957	0.000149037	0.000150124
2	chr13:70928107:A:G	70928107	NA,G	NA,A	NA,1	NA,-inf	NA,inf	NA,0.209326	0.000148933	0.000149385
2	chr13:70789324:C:T	70789324	NA,T	NA,C	NA,1	NA,inf	NA,inf	NA,0.177117	0.000148923	0.000149365
2	chr13:70784131:A:T	70784131	NA,T	NA,A	NA,1	NA,-inf	NA,inf	NA,0.194505	0.000148886	0.000149332
2	chr13:70817243:T:C	70817243	NA,C	NA,T	NA,1	NA,inf	NA,inf	NA,0.19547	0.000148885	0.000149332
2	chr13:70401131:T:C	70401131	NA,C	NA,T	NA,1	NA,inf	NA,inf	NA,0.187969	0.000148884	0.00014933
2	chr13:70390144:G:T	70390144	NA,T	NA,G	NA,1	NA,-inf	NA,inf	NA,0.187074	0.000148866	0.000149299
2	chr13:70981670:G:A	70981670	NA,A	NA,G	NA,1	NA,-inf	NA,inf	NA,0.194867	0.000148723	0.000149171
2	chr13:70543730:G:A	70543730	NA,A	NA,G	NA,1	NA,-inf	NA,inf	NA,0.229906	0.000148599	0.00014906
2	chr13:70568338:T:C	70568338	NA,C	NA,T	NA,1	NA,inf	NA,inf	NA,0.224054	0.000148564	0.000149025
2	chr13:70946921:A:C	70946921	C,C	A,A	1,1	-inf,-inf	inf,inf	1.02134,0.0417821	0.000148545	0.000148825
2	chr13:70827135:A:G	70827135	NA,G	NA,A	NA,1	NA,inf	NA,inf	NA,0.184703	0.000148495	0.00014894
2	chr13:70831950:A:T	70831950	T,NA	A,NA	1,NA	-inf,NA	inf,NA	0.728282,NA	0.00014847	0.00014907
2	chr13:70627610:T:C	70627610	NA,C	NA,T	NA,1	NA,inf	NA,inf	NA,0.125743	0.000148432	0.000148857
2	chr13:70830301:A:G	70830301	NA,G	NA,A	NA,1	NA,inf	NA,inf	NA,0.178568	0.000148428	0.000148869
2	chr13:70163963:G:A	70163963	A,A	G,G	1,1	-inf,inf	inf,inf	0.747152,0.825324	0.000148407	0.00014881
2	chr13:70209925:C:T	70209925	NA,T	NA,C	NA,1	NA,inf	NA,inf	NA,0.195508	0.000148361	0.000148811
2	chr13:70564647:T:G	70564647	NA,G	NA,T	NA,1	NA,inf	NA,inf	NA,0.120593	0.000148353	0.000148776
2	chr13:70221505:A:G	70221505	NA,G	NA,A	NA,1	NA,-inf	NA,inf	NA,0.181288	0.000148286	0.000148729
2	chr13:70859937:G:C	70859937	NA,C	NA,G	NA,1	NA,-inf	NA,inf	NA,0.201735	0.000148232	0.00014868
2	chr13:70630755:C:T	70630755	NA,T	NA,C	NA,1	NA,inf	NA,inf	NA,0.245704	0.00014823	0.000148699
2	chr13:70655464:A:T	70655464	NA,T	NA,A	NA,1	NA,inf	NA,inf	NA,0.24578	0.00014822	0.000148689
2	chr13:70672000:AT:A	70672000	NA,A	NA,AT	NA,1	NA,inf	NA,inf	NA,0.0768765	0.000148187	0.000148599
2	chr13:70666529:G:A	70666529	NA,A	NA,G	NA,1	NA,inf	NA,inf	NA,0.244495	0.000148176	0.000148644
2	chr13:71047857:C:T	71047857	T,T	C,C	1,1	inf,inf	inf,inf	0.319734,1.12922	0.000148151	0.000148542
2	chr13:70434942:G:A	70434942	A,NA	G,NA	1,NA	-inf,NA	inf,NA	0.356815,NA	0.000148124	0.00014847
2	chr13:70237672:A:G	70237672	NA,G	NA,A	NA,1	NA,inf	NA,inf	NA,0.18654	0.000148105	0.000148551
2	chr13:70832334:G:A	70832334	NA,A	NA,G	NA,1	NA,inf	NA,inf	NA,0.175926	0.000148076	0.000148516
2	chr13:70576238:A:T	70576238	NA,T	NA,A	NA,1	NA,inf	NA,inf	NA,0.132534	0.000147999	0.000148424
2	chr13:70683996:T:A	70683996	NA,A	NA,T	NA,1	NA,inf	NA,inf	NA,0.241648	0.000147959	0.000148428
2	chr13:70977253:G:A	70977253	NA,A	NA,G	NA,1	NA,-inf	NA,inf	NA,0.198738	0.000147951	0.000148401
2	chr13:70551968:A:G	70551968	NA,G	NA,A	NA,1	NA,-inf	NA,inf	NA,0.229289	0.000147854	0.000148312
2	chr13:70349611:A:C	70349611	NA,C	NA,A	NA,1	NA,inf	NA,inf	NA,0.173006	0.00014783	0.000148269
2	chr13:70216981:G:T	70216981	NA,T	NA,G	NA,1	NA,inf	NA,inf	NA,0.191523	0.000147795	0.000148243
2	chr13:70213317:T:A	70213317	NA,A	NA,T	NA,1	NA,inf	NA,inf	NA,0.191523	0.000147795	0.000148243
2	chr13:71010385:T:G	71010385	NA,G	NA,T	NA,1	NA,-inf	NA,inf	NA,0.179361	0.000147765	0.000148207
2	chr13:70301528:C:T	70301528	NA,T	NA,C	NA,1	NA,inf	NA,inf	NA,0.212509	0.000147746	0.000148202
2	chr13:70480556:T:C	70480556	NA,C	NA,T	NA,1	NA,-inf	NA,inf	NA,0.185451	0.000147733	0.000148173
2	chr13:71006550:T:C	71006550	NA,C	NA,T	NA,1	NA,inf	NA,inf	NA,0.173823	0.000147721	0.000148163
2	chr13:71091498:T:C	71091498	NA,C	NA,T	NA,1	NA,inf	NA,inf	NA,0.182397	0.000147656	0.000148099
2	chr13:70388717:A:G	70388717	NA,G	NA,A	NA,1	NA,-inf	NA,inf	NA,0.177429	0.000147613	0.000148042
2	chr13:70822585:G:A	70822585	NA,A	NA,G	NA,1	NA,-inf	NA,inf	NA,0.183224	0.000147573	0.000148018
2	chr13:70536216:T:A	70536216	NA,A	NA,T	NA,1	NA,inf	NA,inf	NA,0.253416	0.000147556	0.000148029
2	chr13:70511981:G:T	70511981	NA,T	NA,G	NA,1	NA,inf	NA,inf	NA,0.219673	0.000147522	0.00014798
2	chr13:70782572:C:T	70782572	NA,T	NA,C	NA,1	NA,inf	NA,inf	NA,0.205018	0.000147522	0.000147976
2	chr13:71059228:G:A	71059228	NA,A	NA,G	NA,1	NA,inf	NA,inf	NA,0.184792	0.000147431	0.000147875
2	chr13:70418775:G:A	70418775	NA,A	NA,G	NA,1	NA,-inf	NA,inf	NA,0.173924	0.000147429	0.000147857
2	chr13:70471484:G:T	70471484	NA,T	NA,G	NA,1	NA,-inf	NA,inf	NA,0.194353	0.000147413	0.000147858
2	chr13:71073760:G:A	71073760	NA,A	NA,G	NA,1	NA,-inf	NA,inf	NA,0.200081	0.0001474	0.00014785
2	chr13:70695738:G:C	70695738	NA,C	NA,G	NA,1	NA,-inf	NA,inf	NA,0.228326	0.000147397	0.000147857
2	chr13:71070027:T:A	71070027	NA,A	NA,T	NA,1	NA,-inf	NA,inf	NA,0.199914	0.000147381	0.000147831
2	chr13:70826730:TTTATATA:T	70826730	NA,T	NA,TTTATATA	NA,1	NA,inf	NA,inf	NA,0.158768	0.000147362	0.000147798
2	chr13:70941329:G:A	70941329	NA,A	NA,G	NA,1	NA,inf	NA,inf	NA,0.176726	0.00014736	0.000147803
2	chr13:70246269:C:T	70246269	NA,T	NA,C	NA,1	NA,-inf	NA,inf	NA,0.199277	0.000147334	0.000147784
2	chr13:70230029:G:A	70230029	NA,A	NA,G	NA,1	NA,-inf	NA,inf	NA,0.199498	0.000147333	0.000147783
2	chr13:71019734:C:T	71019734	NA,T	NA,C	NA,1	NA,inf	NA,inf	NA,0.177032	0.000147169	0.000147609
2	chr13:70464953:C:T	70464953	T,T	C,C	1,1	inf,-inf	inf,inf	0.423245,0.374043	0.000147127	0.000147267
2	chr13:70958463:G:A	70958463	A,A	G,G	1,1	-inf,-inf	inf,inf	0.168697,1.24971	0.000147113	0.000147519
2	chr13:71045150:C:T	71045150	NA,T	NA,C	NA,1	NA,inf	NA,inf	NA,0.183582	0.000147109	0.000147552
2	chr13:70826434:A:G	70826434	NA,G	NA,A	NA,1	NA,inf	NA,inf	NA,0.156772	0.0001471	0.000147535
2	chr13:70751781:G:A	70751781	NA,A	NA,G	NA,1	NA,-inf	NA,inf	NA,0.205066	0.000146967	0.000147419
2	chr13:70585860:T:C	70585860	NA,C	NA,T	NA,1	NA,-inf	NA,inf	NA,0.114495	0.000146938	0.000147358
2	chr13:70215039:C:G	70215039	NA,G	NA,C	NA,1	NA,inf	NA,inf	NA,0.184404	0.000146932	0.000147378
2	chr13:70214452:A:G	70214452	NA,G	NA,A	NA,1	NA,inf	NA,inf	NA,0.184404	0.000146932	0.000147378
2	chr13:70214120:A:C	70214120	NA,C	NA,A	NA,1	NA,inf	NA,inf	NA,0.184215	0.000146908	0.000147354
2	chr13:70544239:G:A	70544239	A,A	G,G	1,1	inf,-inf	inf,inf	1.22785,0.431299	0.000146812	0.000147367
2	chr13:70457335:C:T	70457335	T,T	C,C	1,1	inf,-inf	inf,inf	0.474474,0.259991	0.000146804	0.000146936
2	chr13:70645981:G:A	70645981	NA,A	NA,G	NA,1	NA,inf	NA,inf	NA,0.334854	0.000146792	0.000147305
2	chr13:70668207:A:C	70668207	NA,C	NA,A	NA,1	NA,-inf	NA,inf	NA,0.135404	0.00014677	0.000147196
2	chr13:70215982:G:A	70215982	NA,A	NA,G	NA,1	NA,inf	NA,inf	NA,0.15726	0.000146732	0.000147164
2	chr13:71078667:C:T	71078667	NA,T	NA,C	NA,1	NA,inf	NA,inf	NA,0.179697	0.000146722	0.000147164
2	chr13:70751737:T:C	70751737	NA,C	NA,T	NA,1	NA,-inf	NA,inf	NA,0.203041	0.00014672	0.000147171
2	chr13:70751560:A:T	70751560	NA,T	NA,A	NA,1	NA,-inf	NA,inf	NA,0.174685	0.000146712	0.000147152
2	chr13:70530764:A:G	70530764	NA,G	NA,A	NA,1	NA,inf	NA,inf	NA,0.226153	0.000146709	0.000147171
2	chr13:70991000:G:A	70991000	A,A	G,G	1,1	-inf,inf	inf,inf	0.786329,0.654389	0.000146692	0.00014706
2	chr13:70216261:G:A	70216261	NA,A	NA,G	NA,1	NA,inf	NA,inf	NA,0.185134	0.000146679	0.000147124
2	chr13:70713140:T:G	70713140	NA,G	NA,T	NA,1	NA,inf	NA,inf	NA,0.187082	0.000146661	0.000147105
2	chr13:71094313:A:G	71094313	NA,G	NA,A	NA,1	NA,inf	NA,inf	NA,0.175693	0.000146646	0.000147085
2	chr13:70834333:C:T	70834333	NA,T	NA,C	NA,1	NA,inf	NA,inf	NA,0.173322	0.000146604	0.000147043
2	chr13:70956839:T:C	70956839	C,C	T,T	1,1	-inf,-inf	inf,inf	0.20055,1.23072	0.000146525	0.000146929
2	chr13:70758002:A:G	70758002	NA,G	NA,A	NA,1	NA,inf	NA,inf	NA,0.161723	0.00014651	0.000146946
2	chr13:71072431:G:A	71072431	NA,A	NA,G	NA,1	NA,-inf	NA,inf	NA,0.192676	0.000146498	0.000146945
2	chr13:70695598:C:T	70695598	NA,T	NA,C	NA,1	NA,inf	NA,inf	NA,0.233921	0.000146491	0.000146954
2	chr13:70344865:C:G	70344865	NA,G	NA,C	NA,1	NA,inf	NA,inf	NA,0.16236	0.000146459	0.000146894
2	chr13:70459713:G:A	70459713	A,A	G,G	1,1	inf,-inf	inf,inf	0.43738,0.341855	0.000146451	0.000146588
2	chr13:70262047:C:A	70262047	NA,A	NA,C	NA,1	NA,inf	NA,inf	NA,0.168069	0.00014639	0.000146828
2	chr13:70318431:C:T	70318431	NA,T	NA,C	NA,1	NA,inf	NA,inf	NA,0.201709	0.000146376	0.000146827
2	chr13:70223374:A:G	70223374	NA,G	NA,A	NA,1	NA,-inf	NA,inf	NA,0.157996	0.000146336	0.000146772
2	chr13:70454955:C:A	70454955	A,A	C,C	1,1	inf,-inf	inf,inf	0.470346,0.266801	0.000146314	0.000146446
2	chr13:70387617:A:G	70387617	NA,G	NA,A	NA,1	NA,-inf	NA,inf	NA,0.15785	0.000146243	0.000146677
2	chr13:70824936:T:C	70824936	NA,C	NA,T	NA,1	NA,inf	NA,inf	NA,0.17239	0.000146235	0.000146675
2	chr13:70232763:G:A	70232763	NA,A	NA,G	NA,1	NA,inf	NA,inf	NA,0.161247	0.000146206	0.000146639
2	chr13:70419317:A:G	70419317	NA,G	NA,A	NA,1	NA,-inf	NA,inf	NA,0.164178	0.000146193	0.000146618
2	chr13:70186442:G:A	70186442	NA,A	NA,G	NA,1	NA,-inf	NA,inf	NA,0.184597	0.000146161	0.000146609
2	chr13:70466617:G:T	70466617	T,T	G,G	1,1	inf,-inf	inf,inf	0.416266,0.382466	0.000146109	0.000146249
2	chr13:70662459:A:T	70662459	NA,T	NA,A	NA,1	NA,-inf	NA,inf	NA,0.367269	0.000146099	0.000146636
2	chr13:70431210:CAT:C	70431210	NA,C	NA,CAT	NA,1	NA,-inf	NA,inf	NA,0.166143	0.000146042	0.000146474
2	chr13:70458750:G:GA	70458750	GA,GA	G,G	1,1	inf,-inf	inf,inf	0.422748,0.370054	0.000146035	0.000146174
2	chr13:71024029:T:G	71024029	NA,G	NA,T	NA,1	NA,-inf	NA,inf	NA,0.171948	0.000146028	0.000146467
2	chr13:70669150:G:A	70669150	A,A	G,G	1,1	inf,-inf	inf,inf	2.35286,0.316021	0.000145996	0.000150551
2	chr13:70821706:A:G	70821706	NA,G	NA,A	NA,1	NA,inf	NA,inf	NA,0.169198	0.000145975	0.000146414
2	chr13:70525741:T:G	70525741	NA,G	NA,T	NA,1	NA,inf	NA,inf	NA,0.198402	0.000145955	0.000146403
2	chr13:70932229:A:G	70932229	NA,G	NA,A	NA,1	NA,-inf	NA,inf	NA,0.184449	0.000145874	0.000146317
2	chr13:70459765:G:T	70459765	T,T	G,G	1,1	inf,-inf	inf,inf	0.428874,0.356627	0.000145854	0.000145992
2	chr13:70524190:G:T	70524190	NA,T	NA,G	NA,1	NA,inf	NA,inf	NA,0.204865	0.000145818	0.00014627
2	chr13:71126017:A:G	71126017	NA,G	NA,A	NA,1	NA,-inf	NA,inf	NA,0.188262	0.000145792	0.000146237
2	chr13:70429645:G:T	70429645	NA,T	NA,G	NA,1	NA,inf	NA,inf	NA,0.161816	0.000145765	0.000146207
2	chr13:70643629:A:G	70643629	NA,G	NA,A	NA,1	NA,inf	NA,inf	NA,0.230078	0.000145743	0.000146205
2	chr13:70302813:T:G	70302813	NA,G	NA,T	NA,1	NA,inf	NA,inf	NA,0.154595	0.000145707	0.000146141
2	chr13:70865096:A:G	70865096	NA,G	NA,A	NA,1	NA,-inf	NA,inf	NA,0.180651	0.000145627	0.000146067
2	chr13:70194657:A:G	70194657	NA,G	NA,A	NA,1	NA,inf	NA,inf	NA,0.148106	0.000145604	0.000146034
2	chr13:70755223:G:A	70755223	A,A	G,G	1,1	inf,-inf	inf,inf	0.591473,0.640623	0.000145602	0.000145869
2	chr13:70693646:T:C	70693646	NA,C	NA,T	NA,1	NA,-inf	NA,inf	NA,0.23417	0.000145563	0.000146027
2	chr13:70760901:T:C	70760901	NA,C	NA,T	NA,1	NA,inf	NA,inf	NA,0.153802	0.000145558	0.000145992
2	chr13:71111073:T:A	71111073	NA,A	NA,T	NA,1	NA,-inf	NA,inf	NA,0.179798	0.000145555	0.000145995
2	chr13:70220916:A:G	70220916	NA,G	NA,A	NA,1	NA,-inf	NA,inf	NA,0.151777	0.00014554	0.000145973
2	chr13:71075631:C:T	71075631	NA,T	NA,C	NA,1	NA,inf	NA,inf	NA,0.161343	0.000145532	0.000145968
2	chr13:70571796:C:T	70571796	NA,T	NA,C	NA,1	NA,inf	NA,inf	NA,0.118214	0.000145476	0.000145898
2	chr13:70424979:TGAAGTA:T	70424979	NA,T	NA,TGAAGTA	NA,1	NA,inf	NA,inf	NA,0.17591	0.000145453	0.000145894
2	chr13:70826064:A:G	70826064	NA,G	NA,A	NA,1	NA,inf	NA,inf	NA,0.142818	0.000145434	0.000145864
2	chr13:70246450:T:C	70246450	NA,C	NA,T	NA,1	NA,-inf	NA,inf	NA,0.183416	0.000145406	0.00014585
2	chr13:70819099:A:T	70819099	NA,T	NA,A	NA,1	NA,inf	NA,inf	NA,0.163998	0.000145396	0.000145833
2	chr13:70543999:G:A	70543999	NA,A	NA,G	NA,1	NA,inf	NA,inf	NA,0.177627	0.000145395	0.000145835
2	chr13:70422215:A:G	70422215	NA,G	NA,A	NA,1	NA,-inf	NA,inf	NA,0.157135	0.000145392	0.000145815
2	chr13:70399155:G:A	70399155	NA,A	NA,G	NA,1	NA,-inf	NA,inf	NA,0.158094	0.000145388	0.000145812
2	chr13:70208490:G:C	70208490	NA,C	NA,G	NA,1	NA,inf	NA,inf	NA,0.171048	0.000145314	0.000145754
2	chr13:70532906:T:A	70532906	NA,A	NA,T	NA,1	NA,-inf	NA,inf	NA,0.250896	0.000145309	0.000145779
2	chr13:70831401:T:C	70831401	NA,C	NA,T	NA,1	NA,inf	NA,inf	NA,0.142117	0.000145285	0.000145715
2	chr13:70643940:T:G	70643940	NA,G	NA,T	NA,1	NA,inf	NA,inf	NA,0.225435	0.000145237	0.000145697
2	chr13:70725693:A:T	70725693	NA,T	NA,A	NA,1	NA,inf	NA,inf	NA,0.178437	0.000145229	0.000145671
2	chr13:70422568:C:T	70422568	NA,T	NA,C	NA,1	NA,-inf	NA,inf	NA,0.155694	0.000145222	0.000145645
2	chr13:70289427:G:A	70289427	NA,A	NA,G	NA,1	NA,-inf	NA,inf	NA,0.167801	0.000145156	0.000145591
2	chr13:70718929:C:T	70718929	NA,T	NA,C	NA,1	NA,-inf	NA,inf	NA,0.155495	0.00014514	0.000145573
2	chr13:70707950:T:C	70707950	C,C	T,T	1,1	-inf,-inf	inf,inf	4.69013,1.53874	0.000145134	0.00449569
2	chr13:71049246:C:G	71049246	NA,G	NA,C	NA,1	NA,-inf	NA,inf	NA,0.180728	0.000145126	0.000145568
2	chr13:70422582:C:T	70422582	NA,T	NA,C	NA,1	NA,-inf	NA,inf	NA,0.154572	0.000145089	0.000145512
2	chr13:70802252:T:C	70802252	C,C	T,T	1,1	inf,inf	inf,inf	1.00857,0.0289028	0.00014487	0.000145146
2	chr13:70956683:C:CAT	70956683	CAT,CAT	C,C	1,1	-inf,-inf	inf,inf	0.188169,1.23085	0.000144833	0.000145232
2	chr13:70176844:G:A	70176844	NA,A	NA,G	NA,1	NA,inf	NA,inf	NA,0.159225	0.000144813	0.000145248
2	chr13:70846013:A:C	70846013	NA,C	NA,A	NA,1	NA,inf	NA,inf	NA,0.176363	0.000144808	0.00014525
2	chr13:71048760:A:G	71048760	NA,G	NA,A	NA,1	NA,-inf	NA,inf	NA,0.151105	0.000144726	0.000145159
2	chr13:70263361:C:T	70263361	NA,T	NA,C	NA,1	NA,inf	NA,inf	NA,0.153473	0.00014466	0.000145093
2	chr13:70987296:T:A	70987296	NA,A	NA,T	NA,1	NA,-inf	NA,inf	NA,0.177304	0.000144652	0.000145093
2	chr13:70956734:G:T	70956734	NA,T	NA,G	NA,1	NA,inf	NA,inf	NA,0.157616	0.00014462	0.000145054
2	chr13:70582485:T:C	70582485	NA,C	NA,T	NA,1	NA,inf	NA,inf	NA,0.278549	0.000144607	0.000145092
2	chr13:70175096:G:A	70175096	NA,A	NA,G	NA,1	NA,inf	NA,inf	NA,0.14382	0.000144598	0.000145024
2	chr13:70552352:A:T	70552352	NA,T	NA,A	NA,1	NA,-inf	NA,inf	NA,0.185274	0.00014451	0.000144951
2	chr13:70533477:A:G	70533477	NA,G	NA,A	NA,1	NA,inf	NA,inf	NA,0.168123	0.000144505	0.000144941
2	chr13:70194767:A:C	70194767	NA,C	NA,A	NA,1	NA,-inf	NA,inf	NA,0.159392	0.000144475	0.000144906
2	chr13:70872197:A:G	70872197	G,NA	A,NA	1,NA	inf,NA	inf,NA	0.431392,NA	0.000144465	0.000144845
2	chr13:71121063:T:C	71121063	NA,C	NA,T	NA,1	NA,inf	NA,inf	NA,0.148026	0.000144432	0.000144865
2	chr13:70397680:T:C	70397680	NA,C	NA,T	NA,1	NA,inf	NA,inf	NA,0.152268	0.000144405	0.000144838
2	chr13:70805405:G:GA	70805405	NA,GA	NA,G	NA,1	NA,inf	NA,inf	NA,0.170165	0.00014435	0.00014479
2	chr13:70401686:G:A	70401686	NA,A	NA,G	NA,1	NA,inf	NA,inf	NA,0.1512	0.000144274	0.000144707
2	chr13:70933673:C:T	70933673	NA,T	NA,C	NA,1	NA,-inf	NA,inf	NA,0.178374	0.000144268	0.000144709
2	chr13:70747751:C:T	70747751	NA,T	NA,C	NA,1	NA,-inf	NA,inf	NA,0.188343	0.000144251	0.000144697
2	chr13:70880246:C:T	70880246	T,NA	C,NA	1,NA	-inf,NA	inf,NA	0.458801,NA	0.000144246	0.000144644
2	chr13:71077097:C:A	71077097	NA,A	NA,C	NA,1	NA,inf	NA,inf	NA,0.158828	0.000144241	0.000144676
2	chr13:70693647:A:T	70693647	NA,T	NA,A	NA,1	NA,-inf	NA,inf	NA,0.221311	0.000144184	0.000144642
2	chr13:70322595:A:G	70322595	NA,G	NA,A	NA,1	NA,-inf	NA,inf	NA,0.184009	0.000144169	0.000144615
2	chr13:70406709:T:A	70406709	NA,A	NA,T	NA,1	NA,inf	NA,inf	NA,0.148956	0.000144032	0.000144464
2	chr13:70931860:A:T	70931860	NA,T	NA,A	NA,1	NA,-inf	NA,inf	NA,0.168303	0.000144013	0.00014445
2	chr13:70665848:A:C	70665848	NA,C	NA,A	NA,1	NA,inf	NA,inf	NA,0.253782	0.000143996	0.000144478
2	chr13:70576772:GA:G	70576772	NA,G	NA,GA	NA,1	NA,inf	NA,inf	NA,0.105966	0.000143948	0.000144367
2	chr13:70209379:T:C	70209379	NA,C	NA,T	NA,1	NA,inf	NA,inf	NA,0.133475	0.000143937	0.000144362
2	chr13:70263332:C:T	70263332	T,NA	C,NA	1,NA	inf,NA	inf,NA	0.536953,NA	0.000143922	0.00014436
2	chr13:70323696:A:G	70323696	NA,G	NA,A	NA,1	NA,inf	NA,inf	NA,0.135542	0.000143889	0.000144315
2	chr13:70263158:C:T	70263158	NA,T	NA,C	NA,1	NA,inf	NA,inf	NA,0.146759	0.000143888	0.000144319
2	chr13:70855799:G:A	70855799	NA,A	NA,G	NA,1	NA,-inf	NA,inf	NA,0.164905	0.00014385	0.000144285
2	chr13:70821223:A:G	70821223	NA,G	NA,A	NA,1	NA,inf	NA,inf	NA,0.151665	0.000143815	0.000144248
2	chr13:70501848:A:G	70501848	NA,G	NA,A	NA,1	NA,-inf	NA,inf	NA,0.213049	0.000143797	0.000144254
2	chr13:71076544:T:C	71076544	NA,C	NA,T	NA,1	NA,-inf	NA,inf	NA,0.158697	0.000143768	0.000144202
2	chr13:70414230:A:G	70414230	NA,G	NA,A	NA,1	NA,-inf	NA,inf	NA,0.143774	0.000143719	0.000144139
2	chr13:70836973:C:G	70836973	G,NA	C,NA	1,NA	inf,NA	inf,NA	0.710766,NA	0.000143699	0.00014429
2	chr13:70506804:A:T	70506804	NA,T	NA,A	NA,1	NA,inf	NA,inf	NA,0.185224	0.000143668	0.000144112
2	chr13:70510813:G:A	70510813	NA,A	NA,G	NA,1	NA,inf	NA,inf	NA,0.184801	0.000143606	0.00014405
2	chr13:70410532:T:C	70410532	NA,C	NA,T	NA,1	NA,-inf	NA,inf	NA,0.142026	0.000143592	0.000144012
2	chr13:70974962:T:C	70974962	NA,C	NA,T	NA,1	NA,-inf	NA,inf	NA,0.161553	0.000143577	0.000144013
2	chr13:70809047:C:T	70809047	NA,T	NA,C	NA,1	NA,-inf	NA,inf	NA,0.151208	0.000143546	0.000143979
2	chr13:70696630:AC:A	70696630	NA,A	NA,AC	NA,1	NA,-inf	NA,inf	NA,0.243743	0.000143508	0.000143975
2	chr13:70502391:C:T	70502391	NA,T	NA,C	NA,1	NA,inf	NA,inf	NA,0.167844	0.00014346	0.000143896
2	chr13:70450781:A:AT	70450781	NA,AT	NA,A	NA,1	NA,inf	NA,inf	NA,0.156449	0.000143433	0.000143867
2	chr13:70313906:C:T	70313906	NA,T	NA,C	NA,1	NA,-inf	NA,inf	NA,0.183558	0.000143431	0.000143877
2	chr13:70344030:T:C	70344030	NA,C	NA,T	NA,1	NA,-inf	NA,inf	NA,0.141419	0.000143417	0.000143845
2	chr13:70257297:T:G	70257297	NA,G	NA,T	NA,1	NA,inf	NA,inf	NA,0.14249	0.000143407	0.000143837
2	chr13:70459659:G:A	70459659	NA,A	NA,G	NA,1	NA,-inf	NA,inf	NA,0.188626	0.000143401	0.000143843
2	chr13:70993050:G:T	70993050	T,T	G,G	1,1	-inf,-inf	inf,inf	0.280956,1.06339	0.000143397	0.000143736
2	chr13:70995626:T:C	70995626	NA,C	NA,T	NA,1	NA,inf	NA,inf	NA,0.149384	0.000143397	0.000143828
2	chr13:70872088:G:A	70872088	NA,A	NA,G	NA,1	NA,-inf	NA,inf	NA,0.160893	0.000143395	0.000143828
2	chr13:71048364:G:A	71048364	A,A	G,G	1,1	inf,inf	inf,inf	0.293127,1.1327	0.000143361	0.000143742
2	chr13:71036521:A:G	71036521	NA,G	NA,A	NA,1	NA,-inf	NA,inf	NA,0.16487	0.000143347	0.000143784
2	chr13:70942295:G:C	70942295	C,NA	G,NA	1,NA	inf,NA	inf,NA	0.404317,NA	0.000143314	0.000143679
2	chr13:71155784:A:C	71155784	NA,C	NA,A	NA,1	NA,-inf	NA,inf	NA,0.158148	0.00014327	0.000143704
2	chr13:70180432:G:T	70180432	NA,T	NA,G	NA,1	NA,inf	NA,inf	NA,0.1375	0.00014325	0.000143675
2	chr13:71037367:A:G	71037367	NA,G	NA,A	NA,1	NA,-inf	NA,inf	NA,0.164058	0.000143244	0.00014368
2	chr13:70905989:C:T	70905989	NA,T	NA,C	NA,1	NA,inf	NA,inf	NA,0.137345	0.000143231	0.000143659
2	chr13:70406632:T:C	70406632	NA,C	NA,T	NA,1	NA,-inf	NA,inf	NA,0.137912	0.000143218	0.000143637
2	chr13:71006905:T:A	71006905	NA,A	NA,T	NA,1	NA,-inf	NA,inf	NA,0.162874	0.000143213	0.000143649
2	chr13:70505111:A:T	70505111	T,NA	A,NA	1,NA	-inf,NA	inf,NA	0.834483,NA	0.0001432	0.000143921
2	chr13:70383809:C:T	70383809	T,T	C,C	1,1	-inf,-inf	inf,inf	0.0419368,1.21925	0.000143158	0.000143526
2	chr13:71068393:A:C	71068393	NA,C	NA,A	NA,1	NA,-inf	NA,inf	NA,0.163088	0.00014314	0.000143576
2	chr13:71060316:C:T	71060316	NA,T	NA,C	NA,1	NA,-inf	NA,inf	NA,0.163088	0.00014314	0.000143576
2	chr13:70674753:G:A	70674753	NA,A	NA,G	NA,1	NA,inf	NA,inf	NA,0.091465	0.00014313	0.000143546
2	chr13:71074926:A:T	71074926	NA,T	NA,A	NA,1	NA,-inf	NA,inf	NA,0.152785	0.000143117	0.000143549
2	chr13:70480976:A:G	70480976	NA,G	NA,A	NA,1	NA,inf	NA,inf	NA,0.166477	0.000143062	0.0001435
2	chr13:70453193:C:T	70453193	NA,T	NA,C	NA,1	NA,-inf	NA,inf	NA,0.145481	0.00014306	0.000143491
2	chr13:70749934:A:T	70749934	NA,T	NA,A	NA,1	NA,-inf	NA,inf	NA,0.157699	0.000143046	0.000143482
2	chr13:70732580:G:A	70732580	NA,A	NA,G	NA,1	NA,-inf	NA,inf	NA,0.143509	0.000143022	0.000143452
2	chr13:70500544:A:T	70500544	NA,T	NA,A	NA,1	NA,-inf	NA,inf	NA,0.204681	0.000143007	0.000143462
2	chr13:70215410:G:T	70215410	NA,T	NA,G	NA,1	NA,inf	NA,inf	NA,0.12739	0.000142995	0.000143419
2	chr13:70268080:A:C	70268080	NA,C	NA,A	NA,1	NA,inf	NA,inf	NA,0.143022	0.000142984	0.000143415
2	chr13:70400426:C:T	70400426	NA,T	NA,C	NA,1	NA,-inf	NA,inf	NA,0.13568	0.000142962	0.00014338
2	chr13:70573795:A:G	70573795	NA,G	NA,A	NA,1	NA,inf	NA,inf	NA,0.0530493	0.000142961	0.00014337
2	chr13:70722020:T:C	70722020	NA,C	NA,T	NA,1	NA,-inf	NA,inf	NA,0.15537	0.00014295	0.000143383
2	chr13:71049507:T:G	71049507	NA,G	NA,T	NA,1	NA,inf	NA,inf	NA,0.138313	0.000142914	0.000143342
2	chr13:70205700:A:T	70205700	NA,T	NA,A	NA,1	NA,-inf	NA,inf	NA,0.124621	0.000142893	0.000143317
2	chr13:70981550:T:C	70981550	NA,C	NA,T	NA,1	NA,-inf	NA,inf	NA,0.140027	0.000142885	0.000143313
2	chr13:70466443:A:AGT	70466443	AGT,AGT	A,A	1,1	inf,-inf	inf,inf	0.419183,0.359696	0.00014288	0.000143017
2	chr13:70337048:G:A	70337048	NA,A	NA,G	NA,1	NA,-inf	NA,inf	NA,0.136166	0.000142877	0.000143304
2	chr13:70602268:T:C	70602268	NA,C	NA,T	NA,1	NA,-inf	NA,inf	NA,0.270674	0.000142775	0.000143263
2	chr13:70903793:A:T	70903793	T,T	A,A	1,1	inf,inf	inf,inf	1.40149,0.43338	0.000142747	0.000143592
2	chr13:70458441:T:G	70458441	G,G	T,T	1,1	inf,-inf	inf,inf	0.416728,0.365118	0.000142724	0.000142861
2	chr13:70690865:T:A	70690865	NA,A	NA,T	NA,1	NA,inf	NA,inf	NA,0.270995	0.000142686	0.000143166
2	chr13:70254192:T:C	70254192	NA,C	NA,T	NA,1	NA,-inf	NA,inf	NA,0.152869	0.000142668	0.000143103
2	chr13:70208603:G:A	70208603	NA,A	NA,G	NA,1	NA,inf	NA,inf	NA,0.124683	0.000142668	0.000143092
2	chr13:70552721:C:T	70552721	NA,T	NA,C	NA,1	NA,-inf	NA,inf	NA,0.173367	0.00014258	0.000143019
2	chr13:70386719:C:T	70386719	T,NA	C,NA	1,NA	inf,NA	inf,NA	0.43061,NA	0.000142567	0.000142945
2	chr13:70757354:A:T	70757354	NA,T	NA,A	NA,1	NA,inf	NA,inf	NA,0.127081	0.000142545	0.00014297
2	chr13:70208314:T:C	70208314	NA,C	NA,T	NA,1	NA,inf	NA,inf	NA,0.122991	0.000142498	0.000142921
2	chr13:70958968:A:G	70958968	G,G	A,A	1,1	-inf,-inf	inf,inf	0.177229,1.22706	0.00014249	0.000142883
2	chr13:70821038:T:C	70821038	NA,C	NA,T	NA,1	NA,-inf	NA,inf	NA,0.152208	0.000142481	0.000142915
2	chr13:71144518:A:G	71144518	NA,G	NA,A	NA,1	NA,-inf	NA,inf	NA,0.154428	0.00014248	0.000142912
2	chr13:70434492:G:A	70434492	NA,A	NA,G	NA,1	NA,inf	NA,inf	NA,0.13957	0.000142452	0.000142885
2	chr13:70868654:T:C	70868654	C,NA	T,NA	1,NA	inf,NA	inf,NA	0.719384,NA	0.000142451	0.000143034
2	chr13:70463160:C:A	70463160	A,A	C,C	1,1	inf,-inf	inf,inf	0.411734,0.373618	0.000142389	0.000142527
2	chr13:70554629:G:C	70554629	NA,C	NA,G	NA,1	NA,-inf	NA,inf	NA,0.211334	0.000142349	0.000142802
2	chr13:70755562:A:G	70755562	NA,G	NA,A	NA,1	NA,inf	NA,inf	NA,0.125272	0.000142348	0.000142773
2	chr13:70685969:T:A	70685969	NA,A	NA,T	NA,1	NA,-inf	NA,inf	NA,0.204129	0.000142323	0.000142774
2	chr13:70626306:A:G	70626306	NA,G	NA,A	NA,1	NA,-inf	NA,inf	NA,0.0703535	0.000142316	0.000142726
2	chr13:70611055:A:G	70611055	NA,G	NA,A	NA,1	NA,inf	NA,inf	NA,0.194217	0.000142308	0.000142756
2	chr13:70520283:G:A	70520283	NA,A	NA,G	NA,1	NA,-inf	NA,inf	NA,0.0898642	0.000142189	0.000142602
2	chr13:70583319:A:G	70583319	NA,G	NA,A	NA,1	NA,inf	NA,inf	NA,0.0906615	0.000142154	0.000142569
2	chr13:70387954:C:T	70387954	NA,T	NA,C	NA,1	NA,inf	NA,inf	NA,0.123243	0.000142121	0.000142544
2	chr13:70365545:A:AC	70365545	AC,AC	A,A	1,1	-inf,inf	inf,inf	1.05787,0.593147	0.000142087	0.000142632
2	chr13:70674574:T:G	70674574	NA,G	NA,T	NA,1	NA,inf	NA,inf	NA,0.192035	0.000142069	0.000142517
2	chr13:70829725:G:T	70829725	NA,T	NA,G	NA,1	NA,inf	NA,inf	NA,0.113824	0.000142052	0.000142474
2	chr13:70209653:C:T	70209653	NA,T	NA,C	NA,1	NA,-inf	NA,inf	NA,0.120968	0.000142031	0.000142454
2	chr13:70408390:C:T	70408390	NA,T	NA,C	NA,1	NA,-inf	NA,inf	NA,0.127415	0.000142022	0.000142438
2	chr13:70980589:ATGAG:A	70980589	NA,A	NA,ATGAG	NA,1	NA,-inf	NA,inf	NA,0.148747	0.000142017	0.000142448
2	chr13:70749910:G:A	70749910	NA,A	NA,G	NA,1	NA,inf	NA,inf	NA,0.124579	0.000141972	0.000142397
2	chr13:70756680:G:T	70756680	NA,T	NA,G	NA,1	NA,inf	NA,inf	NA,0.121623	0.000141962	0.000142386
2	chr13:70467517:C:T	70467517	NA,T	NA,C	NA,1	NA,inf	NA,inf	NA,0.0927451	0.000141954	0.000142371
2	chr13:70323676:G:A	70323676	NA,A	NA,G	NA,1	NA,inf	NA,inf	NA,0.117767	0.000141939	0.00014236
2	chr13:70646713:T:G	70646713	NA,G	NA,T	NA,1	NA,inf	NA,inf	NA,0.193353	0.000141927	0.000142374
2	chr13:70226882:A:G	70226882	NA,G	NA,A	NA,1	NA,-inf	NA,inf	NA,0.125051	0.000141926	0.00014235
2	chr13:70989067:A:G	70989067	G,G	A,A	1,1	-inf,-inf	inf,inf	0.0522777,1.24599	0.000141814	0.000142201
2	chr13:70866974:A:T	70866974	NA,T	NA,A	NA,1	NA,-inf	NA,inf	NA,0.145828	0.000141804	0.000142233
2	chr13:70749369:C:G	70749369	NA,G	NA,C	NA,1	NA,inf	NA,inf	NA,0.121971	0.000141713	0.000142138
2	chr13:71124965:G:C	71124965	NA,C	NA,G	NA,1	NA,-inf	NA,inf	NA,0.150014	0.000141675	0.000142107
2	chr13:71122512:C:T	71122512	NA,T	NA,C	NA,1	NA,-inf	NA,inf	NA,0.149903	0.000141664	0.000142096
2	chr13:70203283:T:C	70203283	C,NA	T,NA	1,NA	-inf,NA	inf,NA	0.588881,NA	0.000141638	0.000142116
2	chr13:70912941:C:T	70912941	T,T	C,C	1,1	inf,-inf	inf,inf	0.0234702,1.22853	0.000141628	0.000142012
2	chr13:70614826:T:G	70614826	NA,G	NA,T	NA,1	NA,inf	NA,inf	NA,0.251197	0.00014157	0.000142044
2	chr13:70848858:T:A	70848858	NA,A	NA,T	NA,1	NA,inf	NA,inf	NA,0.12969	0.000141561	0.000141986
2	chr13:70219566:G:A	70219566	NA,A	NA,G	NA,1	NA,inf	NA,inf	NA,0.13699	0.000141557	0.000141986
2	chr13:70367411:C:G	70367411	G,G	C,C	1,1	-inf,inf	inf,inf	1.09402,0.549513	0.000141493	0.000142042
2	chr13:71054361:T:C	71054361	NA,C	NA,T	NA,1	NA,inf	NA,inf	NA,0.141155	0.000141476	0.000141905
2	chr13:70891560:G:A	70891560	NA,A	NA,G	NA,1	NA,-inf	NA,inf	NA,0.14059	0.00014145	0.000141877
2	chr13:70525850:T:C	70525850	NA,C	NA,T	NA,1	NA,-inf	NA,inf	NA,0.137162	0.000141422	0.000141852
2	chr13:70684471:C:T	70684471	NA,T	NA,C	NA,1	NA,-inf	NA,inf	NA,0.0942943	0.000141421	0.000141837
2	chr13:71084254:T:C	71084254	NA,C	NA,T	NA,1	NA,inf	NA,inf	NA,0.131117	0.000141419	0.000141845
2	chr13:70180431:A:C	70180431	NA,C	NA,A	NA,1	NA,inf	NA,inf	NA,0.119685	0.000141383	0.000141803
2	chr13:70465979:T:C	70465979	C,C	T,T	1,1	inf,-inf	inf,inf	0.404896,0.380868	0.000141339	0.000141477
2	chr13:71036330:C:T	71036330	NA,T	NA,C	NA,1	NA,inf	NA,inf	NA,0.130176	0.000141329	0.000141754
2	chr13:70372333:CAA:C	70372333	NA,C	NA,CAA	NA,1	NA,inf	NA,inf	NA,0.120892	0.000141304	0.000141727
2	chr13:70524657:T:C	70524657	NA,C	NA,T	NA,1	NA,-inf	NA,inf	NA,0.0816405	0.000141284	0.000141696
2	chr13:70994053:C:T	70994053	NA,T	NA,C	NA,1	NA,-inf	NA,inf	NA,0.142151	0.000141265	0.000141693
2	chr13:71049958:T:C	71049958	NA,C	NA,T	NA,1	NA,inf	NA,inf	NA,0.138634	0.000141234	0.000141662
2	chr13:70557507:C:T	70557507	NA,T	NA,C	NA,1	NA,-inf	NA,inf	NA,0.118979	0.000141232	0.000141655
2	chr13:70559345:C:T	70559345	NA,T	NA,C	NA,1	NA,-inf	NA,inf	NA,0.118478	0.000141198	0.00014162
2	chr13:70759913:CT:C	70759913	NA,C	NA,CT	NA,1	NA,-inf	NA,inf	NA,0.1395	0.00014117	0.0001416
2	chr13:70479002:T:C	70479002	NA,C	NA,T	NA,1	NA,-inf	NA,inf	NA,0.114779	0.000141135	0.000141554
2	chr13:70615896:C:T	70615896	NA,T	NA,C	NA,1	NA,inf	NA,inf	NA,0.177394	0.000141081	0.000141521
2	chr13:70216381:C:G	70216381	NA,G	NA,C	NA,1	NA,-inf	NA,inf	NA,0.111747	0.000141077	0.000141498
2	chr13:70459174:C:T	70459174	T,T	C,C	1,1	inf,-inf	inf,inf	0.412717,0.364728	0.000141074	0.00014121
2	chr13:70427162:A:C	70427162	NA,C	NA,A	NA,1	NA,-inf	NA,inf	NA,0.102037	0.000141058	0.000141476
2	chr13:70541123:G:T	70541123	NA,T	NA,G	NA,1	NA,inf	NA,inf	NA,0.0511771	0.000141053	0.000141462
2	chr13:70481062:G:C	70481062	NA,C	NA,G	NA,1	NA,inf	NA,inf	NA,0.146071	0.000141042	0.000141474
2	chr13:70551280:G:A	70551280	NA,A	NA,G	NA,1	NA,-inf	NA,inf	NA,0.138181	0.000141032	0.000141461
2	chr13:70448854:T:A	70448854	A,A	T,T	1,1	inf,-inf	inf,inf	0.665438,0.0204968	0.000141017	0.000141166
2	chr13:71104990:C:T	71104990	NA,T	NA,C	NA,1	NA,-inf	NA,inf	NA,0.13613	0.000141008	0.000141434
2	chr13:70914907:G:A	70914907	NA,A	NA,G	NA,1	NA,-inf	NA,inf	NA,0.133692	0.000140995	0.000141421
2	chr13:70556227:G:A	70556227	NA,A	NA,G	NA,1	NA,-inf	NA,inf	NA,0.116941	0.000140991	0.000141413
2	chr13:70688665:C:A	70688665	NA,A	NA,C	NA,1	NA,-inf	NA,inf	NA,0.214017	0.000140887	0.000141341
2	chr13:70837425:T:A	70837425	NA,A	NA,T	NA,1	NA,inf	NA,inf	NA,0.102173	0.000140861	0.00014128
2	chr13:70664530:C:T	70664530	NA,T	NA,C	NA,1	NA,-inf	NA,inf	NA,0.0846976	0.000140844	0.000141258
2	chr13:70529301:A:G	70529301	NA,G	NA,A	NA,1	NA,-inf	NA,inf	NA,0.171105	0.000140843	0.000141281
2	chr13:71029669:T:C	71029669	C,C	T,T	1,1	-inf,inf	inf,inf	0.532048,0.934077	0.000140822	0.000141207
2	chr13:70491000:G:C	70491000	NA,C	NA,G	NA,1	NA,inf	NA,inf	NA,0.0746739	0.000140816	0.000141228
2	chr13:70828098:G:A	70828098	NA,A	NA,G	NA,1	NA,inf	NA,inf	NA,0.101363	0.000140778	0.000141197
2	chr13:70940268:C:T	70940268	NA,T	NA,C	NA,1	NA,inf	NA,inf	NA,0.11867	0.000140772	0.000141196
2	chr13:70904844:A:G	70904844	NA,G	NA,A	NA,1	NA,-inf	NA,inf	NA,0.136984	0.000140725	0.000141151
2	chr13:70452278:T:C	70452278	NA,C	NA,T	NA,1	NA,inf	NA,inf	NA,0.131767	0.000140717	0.000141144
2	chr13:70924643:G:A	70924643	NA,A	NA,G	NA,1	NA,-inf	NA,inf	NA,0.132855	0.00014068	0.000141106
2	chr13:70494375:G:A	70494375	NA,A	NA,G	NA,1	NA,-inf	NA,inf	NA,0.10942	0.000140604	0.000141021
2	chr13:70989741:G:A	70989741	NA,A	NA,G	NA,1	NA,-inf	NA,inf	NA,0.126303	0.000140567	0.000140991
2	chr13:70792105:A:T	70792105	NA,T	NA,A	NA,1	NA,inf	NA,inf	NA,0.120238	0.000140563	0.000140985
2	chr13:70543272:T:C	70543272	NA,C	NA,T	NA,1	NA,inf	NA,inf	NA,0.186891	0.000140563	0.000141007
2	chr13:71049425:A:T	71049425	NA,T	NA,A	NA,1	NA,inf	NA,inf	NA,0.122375	0.000140559	0.000140982
2	chr13:70462279:A:G	70462279	G,G	A,A	1,1	inf,-inf	inf,inf	0.411272,0.364074	0.000140536	0.000140672
2	chr13:70691871:T:C	70691871	NA,C	NA,T	NA,1	NA,-inf	NA,inf	NA,0.181547	0.000140512	0.000140954
2	chr13:71023670:T:C	71023670	NA,C	NA,T	NA,1	NA,inf	NA,inf	NA,0.110779	0.000140492	0.000140913
2	chr13:70555664:A:G	70555664	NA,G	NA,A	NA,1	NA,-inf	NA,inf	NA,0.157845	0.000140477	0.000140912
2	chr13:70422496:G:T	70422496	NA,T	NA,G	NA,1	NA,-inf	NA,inf	NA,0.111258	0.000140459	0.000140873
2	chr13:70333946:T:C	70333946	NA,C	NA,T	NA,1	NA,inf	NA,inf	NA,0.0901811	0.00014044	0.000140857
2	chr13:70836479:T:C	70836479	NA,C	NA,T	NA,1	NA,-inf	NA,inf	NA,0.137487	0.000140411	0.000140837
2	chr13:70342980:A:G	70342980	NA,G	NA,A	NA,1	NA,-inf	NA,inf	NA,0.123933	0.000140399	0.000140822
2	chr13:70444373:G:T	70444373	NA,T	NA,G	NA,1	NA,-inf	NA,inf	NA,0.156715	0.000140393	0.000140824
2	chr13:70415343:T:TTC	70415343	NA,TTC	NA,T	NA,1	NA,inf	NA,inf	NA,0.120987	0.000140361	0.000140791
2	chr13:70796507:A:G	70796507	NA,G	NA,A	NA,1	NA,inf	NA,inf	NA,0.119546	0.000140351	0.000140774
2	chr13:71049272:G:A	71049272	NA,A	NA,G	NA,1	NA,-inf	NA,inf	NA,0.125315	0.000140306	0.000140729
2	chr13:70289895:G:A	70289895	NA,A	NA,G	NA,1	NA,inf	NA,inf	NA,0.112252	0.000140304	0.000140726
2	chr13:70201623:A:T	70201623	NA,T	NA,A	NA,1	NA,-inf	NA,inf	NA,0.118622	0.000140277	0.000140696
2	chr13:70993865:T:C	70993865	NA,C	NA,T	NA,1	NA,-inf	NA,inf	NA,0.123499	0.000140262	0.000140686
2	chr13:70817690:A:T	70817690	NA,T	NA,A	NA,1	NA,-inf	NA,inf	NA,0.121244	0.000140235	0.000140659
2	chr13:70466122:T:A	70466122	A,A	T,T	1,1	inf,-inf	inf,inf	0.419492,0.344113	0.000140168	0.000140302
2	chr13:70399342:A:C	70399342	C,NA	A,NA	1,NA	-inf,NA	inf,NA	0.720555,NA	0.000140135	0.00014073
2	chr13:71090357:C:T	71090357	T,T	C,C	1,1	inf,inf	inf,inf	1.41362,0.0577478	0.000140131	0.00014073
2	chr13:70323414:C:T	70323414	NA,T	NA,C	NA,1	NA,inf	NA,inf	NA,0.101281	0.000140118	0.000140535
2	chr13:70624646:G:A	70624646	NA,A	NA,G	NA,1	NA,inf	NA,inf	NA,0.0331403	0.000140097	0.000140503
2	chr13:70439517:T:G	70439517	G,NA	T,NA	1,NA	-inf,NA	inf,NA	0.168678,NA	0.000140095	0.000140375
2	chr13:70463802:G:A	70463802	NA,A	NA,G	NA,1	NA,inf	NA,inf	NA,0.125611	0.000140069	0.000140492
2	chr13:70198207:A:G	70198207	NA,G	NA,A	NA,1	NA,-inf	NA,inf	NA,0.0981719	0.000140062	0.00014048
2	chr13:70650137:G:A	70650137	NA,A	NA,G	NA,1	NA,inf	NA,inf	NA,0.12784	0.000139997	0.000140422
2	chr13:70508553:A:G	70508553	NA,G	NA,A	NA,1	NA,-inf	NA,inf	NA,0.0698469	0.000139986	0.000140395
2	chr13:70885159:AAAAAAAAAAAGAAAAGAAAAG:A	70885159	NA,A	NA,AAAAAAAAAAAGAAAAGAAAAG	NA,1	NA,inf	NA,inf	NA,0.106356	0.000139973	0.000140394
2	chr13:70983042:G:T	70983042	NA,T	NA,G	NA,1	NA,-inf	NA,inf	NA,0.110563	0.00013997	0.00014039
2	chr13:70487144:A:C	70487144	NA,C	NA,A	NA,1	NA,-inf	NA,inf	NA,0.168621	0.000139937	0.000140376
2	chr13:70370967:C:T	70370967	NA,T	NA,C	NA,1	NA,inf	NA,inf	NA,0.102593	0.000139918	0.000140336
2	chr13:70480255:C:A	70480255	NA,A	NA,C	NA,1	NA,inf	NA,inf	NA,0.132977	0.000139909	0.000140334
2	chr13:70403568:C:T	70403568	NA,T	NA,C	NA,1	NA,inf	NA,inf	NA,0.0858557	0.000139887	0.000140303
2	chr13:70460057:T:C	70460057	C,C	T,T	1,1	inf,-inf	inf,inf	0.426094,0.329999	0.000139887	0.00014002
2	chr13:70837013:G:T	70837013	NA,T	NA,G	NA,1	NA,inf	NA,inf	NA,0.0919482	0.000139886	0.000140303
2	chr13:70688605:C:T	70688605	NA,T	NA,C	NA,1	NA,inf	NA,inf	NA,0.237295	0.000139828	0.000140292
2	chr13:71096949:G:C	71096949	C,NA	G,NA	1,NA	-inf,NA	inf,NA	0.588382,NA	0.000139805	0.000140287
2	chr13:71044880:T:C	71044880	C,C	T,T	1,1	inf,inf	inf,inf	1.30858,0.303673	0.000139797	0.000140398
2	chr13:70941077:C:T	70941077	NA,T	NA,C	NA,1	NA,inf	NA,inf	NA,0.117514	0.000139772	0.000140193
2	chr13:71052961:T:C	71052961	C,NA	T,NA	1,NA	inf,NA	inf,NA	0.502124,NA	0.00013971	0.000140127
2	chr13:70560991:T:G	70560991	NA,G	NA,T	NA,1	NA,-inf	NA,inf	NA,0.10207	0.000139664	0.000140082
2	chr13:70332463:G:A	70332463	NA,A	NA,G	NA,1	NA,-inf	NA,inf	NA,0.137643	0.000139651	0.000140079
2	chr13:70658810:A:G	70658810	NA,G	NA,A	NA,1	NA,inf	NA,inf	NA,0.0661525	0.00013964	0.000140051
2	chr13:70657331:T:C	70657331	NA,C	NA,T	NA,1	NA,inf	NA,inf	NA,0.0661525	0.00013964	0.000140051
2	chr13:70657610:A:G	70657610	NA,G	NA,A	NA,1	NA,inf	NA,inf	NA,0.0661525	0.00013964	0.000140051
2	chr13:70655787:C:T	70655787	NA,T	NA,C	NA,1	NA,inf	NA,inf	NA,0.0661525	0.00013964	0.000140051
2	chr13:70659011:A:G	70659011	NA,G	NA,A	NA,1	NA,inf	NA,inf	NA,0.0661525	0.00013964	0.000140051
2	chr13:70373647:G:A	70373647	NA,A	NA,G	NA,1	NA,inf	NA,inf	NA,0.132447	0.000139612	0.000140037
2	chr13:70721964:A:G	70721964	NA,G	NA,A	NA,1	NA,inf	NA,inf	NA,0.116676	0.000139577	0.000139998
2	chr13:70463501:C:T	70463501	T,T	C,C	1,1	inf,-inf	inf,inf	0.419533,0.341798	0.000139568	0.000139702
2	chr13:70417633:C:A	70417633	NA,A	NA,C	NA,1	NA,-inf	NA,inf	NA,0.101927	0.000139556	0.000139967
2	chr13:70351470:T:G	70351470	NA,G	NA,T	NA,1	NA,inf	NA,inf	NA,0.0991152	0.000139543	0.000139962
2	chr13:70216308:C:T	70216308	NA,T	NA,C	NA,1	NA,-inf	NA,inf	NA,0.109222	0.000139481	0.0001399
2	chr13:70710273:CTAAG:C	70710273	NA,C	NA,CTAAG	NA,1	NA,-inf	NA,inf	NA,0.105654	0.000139471	0.000139892
2	chr13:70251191:A:G	70251191	NA,G	NA,A	NA,1	NA,inf	NA,inf	NA,0.0916624	0.000139466	0.00013988
2	chr13:70882338:G:A	70882338	NA,A	NA,G	NA,1	NA,-inf	NA,inf	NA,0.103852	0.00013946	0.00013988
2	chr13:70580724:G:A	70580724	NA,A	NA,G	NA,1	NA,-inf	NA,inf	NA,0.148279	0.000139457	0.000139888
2	chr13:70856489:A:G	70856489	NA,G	NA,A	NA,1	NA,-inf	NA,inf	NA,0.116624	0.000139418	0.000139839
2	chr13:70933382:T:C	70933382	NA,C	NA,T	NA,1	NA,-inf	NA,inf	NA,0.108355	0.0001394	0.000139821
2	chr13:70515526:T:A	70515526	NA,A	NA,T	NA,1	NA,-inf	NA,inf	NA,0.124727	0.0001394	0.000139825
2	chr13:70456321:A:G	70456321	NA,G	NA,A	NA,1	NA,-inf	NA,inf	NA,0.144713	0.00013938	0.000139808
2	chr13:70294703:T:C	70294703	NA,C	NA,T	NA,1	NA,-inf	NA,inf	NA,0.105433	0.000139344	0.000139762
2	chr13:70592366:A:C	70592366	NA,C	NA,A	NA,1	NA,-inf	NA,inf	NA,0.226862	0.000139343	0.000139809
2	chr13:70172059:C:G	70172059	NA,G	NA,C	NA,1	NA,inf	NA,inf	NA,0.114014	0.000139311	0.000139734
2	chr13:70251152:C:T	70251152	NA,T	NA,C	NA,1	NA,inf	NA,inf	NA,0.127365	0.00013928	0.000139705
2	chr13:70449391:G:C	70449391	NA,C	NA,G	NA,1	NA,-inf	NA,inf	NA,0.142795	0.000139229	0.000139656
```
