## Supplementary material for "Characterization of shared and ancestry-specific signals driving complex traits using multi-ancestry fine-mapping": susiex_nc2.cs80.snp

```
BP	SNP	PIP(CS1)	LogBF(CS1,Pop1)	LogBF(CS1,Pop2)	PIP(CS2)	LogBF(CS2,Pop1)	LogBF(CS2,Pop2)
70162677	chr13:70162677:G:A	4.69677e-07	-1.24447	0.150206	0.000164141	-1.26109	0.220015
70162891	chr13:70162891:T:C	1.02722e-07	-1.49169	-1.12259	4.35458e-05	-1.22634	-1.14165
70162980	chr13:70162980:G:A	5.09938e-07	-1.44051e-10	-1.01202	0.000170785	-1.44051e-10	-1.0014
70163121	chr13:70163121:G:A	5.13546e-07	-1.44051e-10	-1.00497	0.000172064	-1.44051e-10	-0.993942
70163151	chr13:70163151:A:C	1.18158e-06	-1.44051e-10	-0.171701	0.000371214	-1.44051e-10	-0.225029
70163153	chr13:70163153:T:C	2.55182e-07	-1.24529	-0.459045	0.000124866	-0.930017	-0.384551
70163395	chr13:70163395:AT:A	9.53928e-08	-1.57708	-1.11122	3.82819e-05	-1.36558	-1.13125
70163399	chr13:70163399:T:G	9.70782e-08	-1.56588	-1.10491	3.92368e-05	-1.34678	-1.12541
70163771	chr13:70163771:A:G	3.84984e-07	-0.716771	-0.576332	0.000127378	-0.721341	-0.573306
70163921	chr13:70163921:A:G	3.88917e-07	-0.706161	-0.57678	0.000128594	-0.711394	-0.573752
70163963	chr13:70163963:G:A	4.03578e-07	-0.87975	-0.366187	0.000148407	-0.887279	-0.25457
70164297	chr13:70164297:C:T	9.43191e-08	-1.55156	-1.14806	3.87645e-05	-1.31995	-1.16436
70164584	chr13:70164584:G:C	1.01582e-06	-1.44051e-10	-0.322855	0.000345289	-1.44051e-10	-0.297425
70165014	chr13:70165014:G:A	3.92249e-07	-1.17561	-0.0988019	0.000137049	-1.18842	-0.0330471
70165583	chr13:70165583:C:T	8.4356e-07	0.729103	-1.23778	0.000177887	0.261125	-1.22178
70165656	chr13:70165656:G:C	5.31186e-07	-1.44051e-10	-0.971194	0.000179385	-1.44051e-10	-0.952272
70165781	chr13:70165781:G:A	4.05193e-07	-1.44051e-10	-1.24194	0.000134518	-1.44051e-10	-1.24011
70166072	chr13:70166072:C:T	2.53755e-06	-1.44051e-10	0.592649	0.000884723	-1.44051e-10	0.643467
70166133	chr13:70166133:A:G	2.58621e-07	-1.69094	-2.75265e-10	8.57021e-05	-1.69093	-2.75265e-10
70166336	chr13:70166336:G:A	9.73921e-08	-1.50534	-1.16222	4.11429e-05	-1.2475	-1.17726
70166359	chr13:70166359:C:T	6.61721e-07	-1.44051e-10	-0.751462	0.000219933	-1.44051e-10	-0.748483
70166397	chr13:70166397:A:G	1.22853e-07	-1.62705	-0.808273	4.70132e-05	-1.56957	-0.721805
70166503	chr13:70166503:A:C	1.02517e-07	-1.53262	-1.08365	3.52971e-05	-1.56353	-1.01448
70166539	chr13:70166539:T:C	1.43438e-07	-1.65684	-0.623557	5.20564e-05	-1.63304	-0.556438
70166601	chr13:70166601:A:G	2.2484e-07	-1.35874	-0.472174	6.92819e-05	-1.51022	-0.393408
70166603	chr13:70166603:G:A	1.2185e-07	-1.67432	-0.769192	4.74153e-05	-1.59957	-0.683295
70166627	chr13:70166627:A:G	1.23409e-07	-1.67746	-0.753344	4.78823e-05	-1.6071	-0.665957
70166744	chr13:70166744:G:A	1.46464e-07	-1.4203	-0.839227	5.02102e-05	-1.49877	-0.726815
70166861	chr13:70166861:A:G	3.55103e-07	-1.25757	-0.116325	0.000123836	-1.27087	-0.0519764
70166877	chr13:70166877:A:G	1.44175e-07	-1.48287	-0.792404	5.15651e-05	-1.5206	-0.678364
70166878	chr13:70166878:A:G	1.36873e-07	-1.50343	-0.823819	4.88675e-05	-1.53907	-0.713624
70166886	chr13:70166886:A:T	1.18652e-07	-1.68137	-0.788747	4.55568e-05	-1.61677	-0.706078
70166960	chr13:70166960:A:T	3.36522e-07	-1.42764	-2.75265e-10	0.000112114	-1.42229	-2.75265e-10
70167136	chr13:70167136:T:C	1.93921e-07	-1.54086	-0.437991	7.51197e-05	-1.57183	-0.250891
70167280	chr13:70167280:C:G	1.11238e-06	-0.83726	0.605207	0.00059423	-0.650138	0.895599
70167411	chr13:70167411:A:C	1.11921e-07	-1.4394	-1.08911	3.86655e-05	-1.38871	-1.09815
70167441	chr13:70167441:A:G	5.19781e-07	-0.992898	-2.75265e-10	0.000167159	-1.02286	-2.75265e-10
70167650	chr13:70167650:T:TA	1.70601e-07	-1.35391	-0.753062	6.02248e-05	-1.41041	-0.633312
70167888	chr13:70167888:G:A	3.01362e-07	-1.53799	-2.75265e-10	9.59116e-05	-1.57838	-2.75265e-10
70168101	chr13:70168101:T:A	9.51624e-08	-1.61152	-1.0792	2.82543e-05	-1.67323	-1.12733
70168109	chr13:70168109:C:T	2.88355e-07	-1.20159	-0.380523	9.91523e-05	-1.21439	-0.330758
70169263	chr13:70169263:A:G	5.11675e-07	-1.00862	-2.75265e-10	0.000164263	-1.04034	-2.75265e-10
70169305	chr13:70169305:T:C	9.22864e-08	-1.58703	-1.13438	3.73135e-05	-1.37871	-1.14374
70169320	chr13:70169320:T:C	1.82121e-06	-1.44051e-10	0.260952	0.000701238	-1.44051e-10	0.41104
70169425	chr13:70169425:T:C	3.17225e-07	-1.23955	-0.247147	0.000109952	-1.25385	-0.187907
70169666	chr13:70169666:C:A	4.96194e-07	-1.03934	-2.75265e-10	0.000132823	-1.25279	-2.75265e-10
70169735	chr13:70169735:A:C	9.61068e-07	-1.44051e-10	-0.378261	0.000331956	-1.44051e-10	-0.336804
70169807	chr13:70169807:G:C	4.72085e-07	-1.44051e-10	-1.08915	0.000154811	-1.44051e-10	-1.0996
70169902	chr13:70169902:T:C	1.27005e-07	-1.16408	-1.238	4.21563e-05	-1.16093	-1.2395
70170059	chr13:70170059:C:T	3.28905e-07	-0.88128	-0.569257	0.000118713	-0.893227	-0.471874
70170393	chr13:70170393:T:C	3.60687e-07	-1.23694	-0.121356	0.000125286	-1.25132	-0.0598854
70170750	chr13:70170750:G:A	1.23958e-07	-1.64692	-0.779438	4.64504e-05	-1.59189	-0.711535
70170774	chr13:70170774:T:G	3.31376e-07	-0.787858	-0.655196	0.000118221	-0.805222	-0.564032
70170834	chr13:70170834:A:G	9.96099e-07	-1.44051e-10	-0.34246	0.000310618	-1.44051e-10	-0.403242
70170840	chr13:70170840:A:G	3.55332e-07	-0.677527	-0.695728	0.00012713	-0.68958	-0.607016
70171481	chr13:70171481:A:T	2.02189e-06	-1.44051e-10	0.365481	0.000779229	-1.44051e-10	0.516498
70172012	chr13:70172012:G:A	3.5863e-07	-0.832563	-0.531452	0.000130093	-0.842123	-0.431433
70172059	chr13:70172059:C:G	4.23071e-07	-1.44051e-10	-1.19877	0.000139311	-1.44051e-10	-1.2051
70172117	chr13:70172117:T:A	5.99435e-07	-1.44051e-10	-0.850319	0.000217672	-1.44051e-10	-0.758818
70172156	chr13:70172156:ATTAGT:A	4.73721e-07	-1.44051e-10	-1.08569	0.000157503	-1.44051e-10	-1.08236
70172338	chr13:70172338:G:C	1.50817e-07	-1.68679	-0.543447	5.40977e-05	-1.6301	-0.520915
70174669	chr13:70174669:C:T	2.19925e-07	-1.21339	-0.63963	0.00010759	-0.884885	-0.578599
70174725	chr13:70174725:C:T	1.78063e-06	-1.44051e-10	0.238416	0.000567707	-1.44051e-10	0.199797
70175096	chr13:70175096:G:A	4.25807e-07	-1.44051e-10	-1.19232	0.000144598	-1.44051e-10	-1.16785
70175834	chr13:70175834:G:A	5.96148e-07	-0.855816	-2.75265e-10	0.000188594	-0.902209	-2.75265e-10
70175852	chr13:70175852:G:T	1.52627e-07	-1.61934	-0.598966	5.99268e-05	-1.55807	-0.490612
70176074	chr13:70176074:TTGAG:T	6.79537e-07	-1.44051e-10	-0.724895	0.000233147	-1.44051e-10	-0.690138
70176191	chr13:70176191:A:G	8.99738e-07	-1.44051e-10	-0.444203	0.00030938	-1.44051e-10	-0.407235
70176257	chr13:70176257:C:T	1.03803e-07	-1.53578	-1.06803	4.22301e-05	-1.30884	-1.08983
70176374	chr13:70176374:A:G	1.47007e-06	-1.44051e-10	0.0467574	0.000555913	-1.44051e-10	0.178804
70176444	chr13:70176444:A:G	1.56847e-07	-1.03003	-1.16101	4.67763e-05	-1.20018	-1.09625
70176541	chr13:70176541:A:C	3.49177e-07	-1.39073	-2.75265e-10	0.000108987	-1.45058	-2.75265e-10
70176742	chr13:70176742:A:G	2.13713e-07	-1.48898	-0.392692	8.10019e-05	-1.55528	-0.192059
70176822	chr13:70176822:C:T	9.61342e-08	-1.53654	-1.14403	3.92852e-05	-1.30975	-1.16121
70176844	chr13:70176844:G:A	4.34602e-07	-1.44051e-10	-1.17188	0.000144813	-1.44051e-10	-1.16636
70176864	chr13:70176864:A:T	1.18673e-07	-1.51198	-0.957952	4.85398e-05	-1.27174	-0.98768
70177334	chr13:70177334:G:A	1.56058e-06	-0.755482	0.861987	0.000801566	-0.650138	1.1949
70177461	chr13:70177461:A:C	2.47947e-06	-0.626395	1.19589	0.00130151	-0.524874	1.55435
70177895	chr13:70177895:C:A	4.06095e-07	-1.44051e-10	-1.23972	0.000134334	-1.44051e-10	-1.24148
70178108	chr13:70178108:G:T	1.33933e-07	-1.62805	-0.720924	5.19699e-05	-1.57473	-0.616418
70178391	chr13:70178391:T:C	9.29777e-08	-1.55398	-1.15997	3.13833e-05	-1.58424	-1.1113
70178532	chr13:70178532:G:A	9.50701e-08	-1.47854	-1.21315	3.03514e-05	-1.54777	-1.18119
70178718	chr13:70178718:G:A	5.2185e-07	-1.44051e-10	-0.988926	0.000174948	-1.44051e-10	-0.977319
70178745	chr13:70178745:TTTG:T	1.0905e-07	-1.61067	-0.94383	4.18658e-05	-1.43185	-0.975492
70179111	chr13:70179111:A:G	2.85921e-07	-1.01179	-0.5788	0.000102861	-1.02553	-0.482898
70179729	chr13:70179729:C:G	2.67211e-07	-1.65827	-2.75265e-10	8.8598e-05	-1.6577	-2.75265e-10
70179946	chr13:70179946:A:T	5.17926e-07	-1.44051e-10	-0.996474	0.000171428	-1.44051e-10	-0.997642
70180049	chr13:70180049:C:T	4.47821e-07	-1.44051e-10	-1.14191	0.00015391	-1.44051e-10	-1.10544
70180084	chr13:70180084:T:G	1.46254e-07	-1.02143	-1.23953	4.76733e-05	-1.0361	-1.24133
70180300	chr13:70180300:T:G	4.54091e-07	-1.44051e-10	-1.12801	0.000153417	-1.44051e-10	-1.10865
70180335	chr13:70180335:A:C	1.67397e-07	-1.57002	-0.555915	6.06142e-05	-1.58366	-0.453615
70180431	chr13:70180431:A:C	4.20187e-07	-1.44051e-10	-1.20561	0.000141383	-1.44051e-10	-1.19034
70180432	chr13:70180432:G:T	4.24907e-07	-1.44051e-10	-1.19444	0.00014325	-1.44051e-10	-1.17722
70180563	chr13:70180563:C:T	4.06759e-07	-1.44051e-10	-1.23809	0.000135356	-1.44051e-10	-1.2339
70180687	chr13:70180687:C:A	2.59591e-07	-1.6872	-2.75265e-10	8.61649e-05	-1.68554	-2.75265e-10
70180791	chr13:70180791:G:A	2.65799e-07	-1.66357	-2.75265e-10	8.70586e-05	-1.67523	-2.75265e-10
70180900	chr13:70180900:TTAA:T	4.60652e-07	-1.44051e-10	-1.11366	0.000158485	-1.44051e-10	-1.07614
70181200	chr13:70181200:G:T	4.66059e-07	-0.0257196	-1.07628	0.000113101	-0.34345	-1.07008
70181247	chr13:70181247:T:C	4.58505e-07	-1.44051e-10	-1.11834	0.000150109	-1.44051e-10	-1.13044
70181267	chr13:70181267:C:T	4.83604e-07	-1.44051e-10	-1.06504	0.000156939	-1.44051e-10	-1.08595
70181569	chr13:70181569:G:A	1.24198e-06	-1.44051e-10	-0.121848	0.000476152	-1.44051e-10	0.0239291
70181721	chr13:70181721:C:T	3.40532e-07	-0.175741	-1.24006	8.3736e-05	-0.472757	-1.24138
70182066	chr13:70182066:A:G	8.15745e-08	-1.68714	-1.15765	2.80271e-05	-1.64495	-1.16369
70182181	chr13:70182181:T:G	1.78767e-07	-1.24974	-0.810489	5.00096e-05	-1.41642	-0.813175
70182597	chr13:70182597:G:A	4.50915e-07	-0.141723	-0.993303	0.000110964	-0.447608	-0.984997
70182931	chr13:70182931:C:T	3.25734e-07	-0.227165	-1.23306	8.03967e-05	-0.518541	-1.23629
70182976	chr13:70182976:A:G	4.68384e-07	-0.0900324	-1.00699	0.000114678	-0.400828	-0.998856
70183039	chr13:70183039:G:A	6.35865e-07	-1.44051e-10	-0.79132	0.000206213	-1.44051e-10	-0.812897
70183199	chr13:70183199:T:C	1.44596e-07	-1.5929	-0.67946	4.90229e-05	-1.55232	-0.697204
70183206	chr13:70183206:T:C	5.68393e-07	-1.44051e-10	-0.903493	0.000184765	-1.44051e-10	-0.922722
70183386	chr13:70183386:A:G	5.80847e-06	1.42077	-2.75265e-10	0.00156107	1.21132	-2.75265e-10
70183404	chr13:70183404:T:C	1.40909e-07	-1.62987	-0.66832	4.73241e-05	-1.59743	-0.687357
70183510	chr13:70183510:CATT:C	9.01695e-08	-1.67394	-1.07068	2.9826e-05	-1.67078	-1.07565
70183757	chr13:70183757:T:C	5.07449e-07	-1.44051e-10	-1.01691	0.000165733	-1.44051e-10	-1.03143
70183827	chr13:70183827:G:T	4.14373e-07	-1.44051e-10	-1.21954	0.000137132	-1.44051e-10	-1.22086
70184426	chr13:70184426:T:A	1.48161e-06	-1.44051e-10	0.0545753	0.000573417	-1.44051e-10	0.209807
70184600	chr13:70184600:T:C	4.78663e-07	-1.44051e-10	-1.07531	0.000155453	-1.44051e-10	-1.09546
70184953	chr13:70184953:TCA:T	4.44959e-07	-0.0552158	-1.09311	0.000108209	-0.370854	-1.08688
70186133	chr13:70186133:A:G	4.11957e-07	-0.0562161	-1.16917	0.000100286	-0.368961	-1.16482
70186184	chr13:70186184:T:C	6.75852e-07	-1.44051e-10	-0.730332	0.000236759	-1.44051e-10	-0.674764
70186233	chr13:70186233:A:G	4.48349e-07	0.0329816	-1.17372	0.000108154	-0.288729	-1.16952
70186442	chr13:70186442:G:A	4.48405e-07	-1.44051e-10	-1.14061	0.000146161	-1.44051e-10	-1.1571
70186565	chr13:70186565:G:A	4.3349e-07	0.00329148	-1.17773	0.000104879	-0.315339	-1.17366
70186685	chr13:70186685:C:T	4.2588e-07	-0.01374	-1.17841	0.000103188	-0.330888	-1.17437
70187087	chr13:70187087:T:C	4.13236e-07	-0.0482074	-1.17408	0.000100468	-0.362061	-1.1699
70187106	chr13:70187106:C:G	4.05219e-07	-0.0565342	-1.18535	9.85976e-05	-0.369245	-1.18152
70187193	chr13:70187193:T:A	4.31848e-07	-0.00894745	-1.16929	0.000104641	-0.326304	-1.16496
70187200	chr13:70187200:C:T	4.18944e-07	-0.0384727	-1.1701	0.000101783	-0.353166	-1.1658
70187566	chr13:70187566:T:C	4.10318e-07	-1.44051e-10	-1.22937	0.000136089	-1.44051e-10	-1.2285
70187597	chr13:70187597:TC:T	4.09667e-07	-1.44051e-10	-1.23096	0.000135871	-1.44051e-10	-1.2301
70187862	chr13:70187862:C:T	3.31446e-07	-1.14237	-0.300475	0.000121753	-1.16612	-0.173694
70188035	chr13:70188035:T:G	4.15269e-07	-0.0370728	-1.18031	0.000100848	-0.351844	-1.17635
70188038	chr13:70188038:G:A	3.96565e-07	-0.0983937	-1.16507	9.69675e-05	-0.406791	-1.16064
70188443	chr13:70188443:A:G	9.6273e-08	-1.67664	-1.00248	3.20266e-05	-1.66705	-1.00819
70188727	chr13:70188727:G:C	5.76208e-07	-1.44051e-10	-0.889837	0.000191669	-1.44051e-10	-0.886038
70188773	chr13:70188773:A:T	3.72363e-07	-1.32644	-2.75265e-10	0.00012482	-1.31493	-2.75265e-10
70188804	chr13:70188804:C:A	1.38912e-06	-1.44051e-10	-0.00988365	0.000537398	-1.44051e-10	0.144932
70188992	chr13:70188992:G:A	1.33128e-06	-1.44051e-10	-0.0524125	0.000513212	-1.44051e-10	0.0988818
70189031	chr13:70189031:C:T	1.26117e-07	-1.68831	-0.720781	4.55146e-05	-1.68962	-0.634153
70189190	chr13:70189190:A:G	1.12082e-07	-1.30022	-1.22686	3.2791e-05	-1.42886	-1.22279
70189231	chr13:70189231:G:A	9.87625e-08	-1.66807	-0.985523	3.22808e-05	-1.67574	-0.991593
70189465	chr13:70189465:G:A	4.62054e-07	-1.62899	0.518362	0.000162516	-1.69056	0.639535
70189626	chr13:70189626:TGA:T	1.50664e-07	-1.68746	-0.543788	5.54247e-05	-1.68781	-0.438973
70189827	chr13:70189827:C:T	5.77386e-07	-1.44051e-10	-0.887795	0.00018774	-1.44051e-10	-0.906747
70190056	chr13:70190056:A:G	3.4813e-07	-0.200564	-1.19316	8.56075e-05	-0.501557	-1.19048
70190076	chr13:70190076:T:C	2.91633e-07	-1.57081	-2.75265e-10	9.31137e-05	-1.60799	-2.75265e-10
70190607	chr13:70190607:T:C	1.27585e-06	-0.339384	0.244443	0.000263536	-0.932895	0.365279
70190969	chr13:70190969:G:A	1.10985e-07	-1.31079	-1.22611	3.18595e-05	-1.48885	-1.19162
70191027	chr13:70191027:G:T	7.76136e-08	-1.66202	-1.23254	2.57857e-05	-1.68444	-1.20755
70191214	chr13:70191214:G:A	2.98243e-07	-0.354468	-1.19393	7.50366e-05	-0.635868	-1.18796
70191224	chr13:70191224:G:A	4.12999e-07	-1.44051e-10	-1.22286	0.00013701	-1.44051e-10	-1.22175
70191313	chr13:70191313:CAA:C	2.31917e-07	-0.55928	-1.24065	7.46052e-05	-0.588275	-1.24132
70191450	chr13:70191450:T:TA	6.74201e-06	-1.44051e-10	1.56981	0.00335068	-1.44051e-10	1.97511
70191836	chr13:70191836:T:C	1.00186e-07	-1.68137	-0.957905	3.69534e-05	-1.66219	-0.869959
70191896	chr13:70191896:C:T	8.07974e-08	-1.66938	-1.18498	2.90824e-05	-1.63692	-1.13475
70191980	chr13:70191980:G:A	1.83308e-06	-1.44051e-10	0.267449	0.00072286	-1.44051e-10	0.441409
70192244	chr13:70192244:A:C	2.84504e-07	-0.375701	-1.21986	9.08872e-05	-0.41108	-1.22111
70192366	chr13:70192366:TATTG:T	4.87752e-07	-1.44051e-10	-1.0565	0.000176304	-1.44051e-10	-0.969598
70192763	chr13:70192763:C:T	2.87903e-07	-1.58368	-2.75265e-10	8.84646e-05	-1.6592	-2.75265e-10
70192961	chr13:70192961:C:T	8.85313e-08	-1.68828	-1.07467	3.18769e-05	-1.66431	-1.01561
70193043	chr13:70193043:G:T	8.7076e-08	-1.6552	-1.12433	2.89082e-05	-1.69094	-1.08674
70193201	chr13:70193201:A:T	8.52899e-08	-1.64873	-1.15152	3.06216e-05	-1.62757	-1.09253
70193312	chr13:70193312:T:G	3.94996e-07	-0.158617	-1.10881	9.75519e-05	-0.462477	-1.09895
70193387	chr13:70193387:T:C	5.40795e-07	-1.44051e-10	-0.953266	0.000180197	-1.44051e-10	-0.947759
70193659	chr13:70193659:A:C	4.65873e-07	-1.44051e-10	-1.10239	0.00016014	-1.44051e-10	-1.06576
70193707	chr13:70193707:C:T	1.33971e-07	-1.54665	-0.802034	4.98432e-05	-1.54411	-0.688816
70193832	chr13:70193832:T:C	2.05006e-07	-1.29604	-0.627228	6.50152e-05	-1.44028	-0.526904
70193979	chr13:70193979:A:C	8.62537e-07	-0.486429	-2.75265e-10	0.000275328	-0.523845	-2.75265e-10
70194080	chr13:70194080:T:C	9.13543e-08	-1.65113	-1.08043	3.32454e-05	-1.56032	-1.07757
70194290	chr13:70194290:G:C	8.95779e-08	-1.64185	-1.10934	3.28895e-05	-1.54303	-1.10563
70194386	chr13:70194386:C:T	8.65317e-08	-1.65633	-1.12947	3.12033e-05	-1.57263	-1.12866
70194550	chr13:70194550:A:G	8.2071e-08	-1.68032	-1.1584	2.87327e-05	-1.62072	-1.16305
70194552	chr13:70194552:A:G	2.76035e-07	-0.38515	-1.24063	6.89894e-05	-0.666003	-1.24185
70194657	chr13:70194657:A:G	4.29448e-07	-1.44051e-10	-1.1838	0.000145604	-1.44051e-10	-1.16091
70194731	chr13:70194731:A:G	1.08273e-07	-1.35318	-1.20847	2.92122e-05	-1.57148	-1.19575
70194767	chr13:70194767:A:C	4.31199e-07	-1.44051e-10	-1.17974	0.000144475	-1.44051e-10	-1.1687
70194940	chr13:70194940:G:A	7.56491e-08	-1.69097	-1.22923	2.58218e-05	-1.65918	-1.23141
70195085	chr13:70195085:G:A	1.8753e-07	-1.39199	-0.620378	6.64562e-05	-1.48759	-0.457677
70195087	chr13:70195087:T:A	8.76353e-08	-1.61319	-1.15993	3.28197e-05	-1.49077	-1.16
70195135	chr13:70195135:G:A	8.70036e-07	-0.477772	-2.75265e-10	0.000277452	-0.51616	-2.75265e-10
70195217	chr13:70195217:G:C	4.0615e-07	-1.44051e-10	-1.23958	0.000135019	-1.44051e-10	-1.23639
70195375	chr13:70195375:G:A	1.68799e-07	-1.19706	-0.920539	4.60036e-05	-1.48308	-0.830004
70195907	chr13:70195907:C:T	3.9428e-06	-1.44051e-10	1.03334	0.00183093	-1.44051e-10	1.37077
70196069	chr13:70196069:T:C	4.81716e-07	-1.44051e-10	-1.06895	0.000163711	-1.44051e-10	-1.04371
70196195	chr13:70196195:T:A	8.90543e-08	-1.56159	-1.19548	3.41806e-05	-1.41294	-1.19721
70196499	chr13:70196499:G:C	2.64843e-07	-1.66717	-2.75265e-10	9.34386e-05	-1.6045	-2.75265e-10
70196636	chr13:70196636:G:A	7.64528e-08	-1.68726	-1.22237	2.67387e-05	-1.63372	-1.22198
70197309	chr13:70197309:T:G	4.13225e-07	-1.44051e-10	-1.22231	0.00013803	-1.44051e-10	-1.21433
70197420	chr13:70197420:C:T	5.26628e-07	-0.100388	-0.879424	0.000165154	-0.148849	-0.886079
70197654	chr13:70197654:C:T	4.4906e-07	-1.44051e-10	-1.13915	0.000153353	-1.44051e-10	-1.10906
70197889	chr13:70197889:G:A	9.3626e-08	-1.55862	-1.14838	3.6191e-05	-1.40902	-1.14397
70198207	chr13:70198207:A:G	4.17618e-07	-1.44051e-10	-1.21174	0.000140062	-1.44051e-10	-1.19972
70198524	chr13:70198524:A:G	4.93238e-07	0.196714	-1.24203	0.000110723	-0.19277	-1.24201
70198583	chr13:70198583:G:A	2.40357e-07	-0.601803	-1.16238	9.73729e-05	-0.41349	-1.14977
70198591	chr13:70198591:G:A	1.11561e-06	-0.229151	-2.75265e-10	0.000354548	-0.270962	-2.75265e-10
70198923	chr13:70198923:T:A	3.19383e-07	-0.247906	-1.23201	7.58002e-05	-0.587655	-1.22605
70198935	chr13:70198935:T:A	2.43262e-07	-0.582339	-1.16983	9.87449e-05	-0.391378	-1.15789
70199473	chr13:70199473:G:T	1.57183e-07	-1.33205	-0.856847	4.583e-05	-1.56724	-0.749632
70199954	chr13:70199954:C:T	1.05213e-06	-1.44051e-10	-0.287735	0.000413231	-1.44051e-10	-0.117802
70200165	chr13:70200165:A:G	1.08331e-07	-1.35428	-1.20683	3.13361e-05	-1.48548	-1.21156
70200241	chr13:70200241:G:A	2.62191e-07	-1.67723	-2.75265e-10	8.60345e-05	-1.68706	-2.75265e-10
70200244	chr13:70200244:G:T	4.1479e-07	-1.44051e-10	-1.21853	0.000136579	-1.44051e-10	-1.2249
70200359	chr13:70200359:C:T	2.3444e-07	-0.673473	-1.11563	9.4694e-05	-0.489487	-1.10167
70200628	chr13:70200628:C:G	4.89694e-07	-1.44051e-10	-1.05253	0.000166695	-1.44051e-10	-1.02564
70200674	chr13:70200674:G:A	1.17328e-07	-1.2497	-1.23163	3.31691e-05	-1.40596	-1.23423
70201139	chr13:70201139:A:G	5.96569e-07	-1.44051e-10	-0.85511	0.000200383	-1.44051e-10	-0.841579
70201559	chr13:70201559:A:T	4.87721e-07	-1.44051e-10	-1.05656	0.000166162	-1.44051e-10	-1.02884
70201623	chr13:70201623:A:T	4.19742e-07	-1.44051e-10	-1.20667	0.000140277	-1.44051e-10	-1.19819
70202387	chr13:70202387:G:A	3.79634e-07	-0.0733865	-1.23371	8.74333e-05	-0.442882	-1.22805
70202575	chr13:70202575:T:C	9.65493e-07	-0.373667	-2.75265e-10	0.000308391	-0.410439	-2.75265e-10
70202811	chr13:70202811:A:G	1.27566e-07	-1.19935	-1.19832	3.27579e-05	-1.48752	-1.16515
70202912	chr13:70202912:A:G	3.90872e-07	-0.248198	-1.02973	9.93191e-05	-0.52304	-1.02043
70202952	chr13:70202952:T:C	2.48799e-07	-0.64588	-1.08378	0.000101421	-0.454214	-1.06832
70203283	chr13:70203283:T:C	4.78494e-07	-1.07566	-2.75265e-10	0.000141638	-1.18854	-2.75265e-10
70203438	chr13:70203438:G:A	5.42942e-07	-1.44051e-10	-0.949304	0.000179028	-1.44051e-10	-0.954263
70204085	chr13:70204085:T:C	2.71979e-06	1.28167	-0.619665	0.000591909	0.724357	-0.48281
70204852	chr13:70204852:C:T	4.1599e-07	-1.44051e-10	-1.21565	0.000139085	-1.44051e-10	-1.20672
70205042	chr13:70205042:A:T	3.06689e-06	1.44159	-0.65948	0.000660652	0.880045	-0.528625
70205236	chr13:70205236:T:C	8.86294e-08	-1.53343	-1.22841	3.47592e-05	-1.36346	-1.2299
70205366	chr13:70205366:G:A	8.84238e-08	-1.5436	-1.22056	3.45046e-05	-1.37824	-1.22248
70205396	chr13:70205396:T:C	8.81874e-08	-1.54063	-1.22622	3.44768e-05	-1.37367	-1.22785
70205563	chr13:70205563:TA:T	1.58021e-07	-1.68917	-0.494405	5.30275e-05	-1.64425	-0.526747
70205700	chr13:70205700:A:T	4.24613e-07	-1.44051e-10	-1.19513	0.000142893	-1.44051e-10	-1.17971
70205721	chr13:70205721:T:C	4.68251e-07	0.0489946	-1.1463	0.000105489	-0.366609	-1.11659
70206148	chr13:70206148:A:G	1.23168e-05	2.43093	-0.25851	0.00200952	1.49693	-0.0330858
70206701	chr13:70206701:CATT:C	4.03199e-06	1.66952	-0.613814	0.000854639	1.08636	-0.477489
70206728	chr13:70206728:T:C	2.96962e-07	-1.5527	-2.75265e-10	8.98784e-05	-1.64335	-2.75265e-10
70206825	chr13:70206825:A:T	6.78197e-07	-0.726869	-2.75265e-10	0.000192581	-0.881293	-2.75265e-10
70207102	chr13:70207102:G:A	2.58755e-07	-1.69042	-2.75265e-10	8.58112e-05	-1.68966	-2.75265e-10
70207351	chr13:70207351:C:A	4.11386e-07	-0.0147172	-1.21206	9.3475e-05	-0.392589	-1.21152
70207539	chr13:70207539:T:C	2.59878e-07	-0.475068	-1.21102	6.30807e-05	-0.77632	-1.22107
70207627	chr13:70207627:GC:G	4.50508e-06	1.74413	-0.577481	0.000809719	0.948072	-0.393192
70207898	chr13:70207898:T:C	4.04152e-07	-0.199907	-1.04461	0.00016543	-0.0134137	-1.01984
70207989	chr13:70207989:T:C	6.20478e-07	-1.44051e-10	-0.815817	0.000201506	-1.44051e-10	-0.835987
70208231	chr13:70208231:C:T	4.93508e-07	-1.44051e-10	-1.04477	0.000162865	-1.44051e-10	-1.04889
70208314	chr13:70208314:T:C	4.23173e-07	-1.44051e-10	-1.19852	0.000142498	-1.44051e-10	-1.18248
70208357	chr13:70208357:C:T	8.42861e-07	-1.44051e-10	-0.509504	0.000296468	-1.44051e-10	-0.449868
70208375	chr13:70208375:C:G	5.39126e-07	-1.44051e-10	-0.956357	0.000177746	-1.44051e-10	-0.961452
70208490	chr13:70208490:G:C	4.40684e-07	-1.44051e-10	-1.15798	0.000145314	-1.44051e-10	-1.16291
70208563	chr13:70208563:C:T	4.1599e-07	-1.44051e-10	-1.21565	0.000139085	-1.44051e-10	-1.20672
70208603	chr13:70208603:G:A	4.23599e-07	-1.44051e-10	-1.19752	0.000142668	-1.44051e-10	-1.18129
70208951	chr13:70208951:ACTT:A	4.76002e-07	-1.44051e-10	-1.08088	0.000157109	-1.44051e-10	-1.08486
70209358	chr13:70209358:G:A	2.46838e-07	-0.516056	-1.22152	6.03811e-05	-0.811651	-1.22948
70209379	chr13:70209379:T:C	4.25124e-07	-1.44051e-10	-1.19392	0.000143937	-1.44051e-10	-1.17243
70209572	chr13:70209572:C:T	5.34657e-07	-1.44051e-10	-0.964681	0.000174248	-1.44051e-10	-0.981329
70209602	chr13:70209602:G:A	3.65532e-07	-0.255042	-1.08991	0.000150029	-0.0594288	-1.07155
70209653	chr13:70209653:C:T	4.23672e-07	-1.44051e-10	-1.19735	0.000142031	-1.44051e-10	-1.18577
70209925	chr13:70209925:C:T	4.50254e-07	-1.44051e-10	-1.13649	0.000148361	-1.44051e-10	-1.14216
70209973	chr13:70209973:T:C	3.93327e-07	-0.150644	-1.12102	0.000161482	0.0427543	-1.10017
70210222	chr13:70210222:T:C	1.77282e-07	-0.951605	-1.11696	5.90284e-05	-0.965304	-1.09849
70211036	chr13:70211036:A:C	2.45055e-07	-0.558923	-1.1859	8.01055e-05	-0.578579	-1.17988
70211340	chr13:70211340:A:G	4.75494e-07	-1.44051e-10	-1.08195	0.00015989	-1.44051e-10	-1.06732
70211341	chr13:70211341:C:T	4.76655e-07	-1.44051e-10	-1.07951	0.000160287	-1.44051e-10	-1.06484
70211361	chr13:70211361:C:G	8.68688e-07	-1.44051e-10	-0.479322	0.000307421	-1.44051e-10	-0.413589
70211904	chr13:70211904:C:T	4.18612e-07	-1.44051e-10	-1.20936	0.000137556	-1.44051e-10	-1.21777
70211965	chr13:70211965:T:C	4.69761e-07	-1.44051e-10	-1.09408	0.000154575	-1.44051e-10	-1.10113
70212020	chr13:70212020:C:T	6.73588e-06	-1.44051e-10	1.5689	0.00333886	-1.44051e-10	1.97158
70212325	chr13:70212325:C:T	1.3536e-07	-1.21082	-1.12755	3.61148e-05	-1.50188	-1.05323
70212487	chr13:70212487:T:C	1.21363e-07	-1.22295	-1.22457	3.44937e-05	-1.38904	-1.21199
70212538	chr13:70212538:G:A	2.58998e-07	-1.68948	-2.75265e-10	8.5925e-05	-1.68833	-2.75265e-10
70212563	chr13:70212563:C:G	9.73959e-07	-1.44051e-10	-0.364937	0.000328792	-1.44051e-10	-0.346382
70212819	chr13:70212819:A:C	3.62993e-07	-1.35192	-2.75265e-10	9.40507e-05	-1.59797	-2.75265e-10
70212855	chr13:70212855:A:G	2.58789e-07	-1.69029	-2.75265e-10	8.58224e-05	-1.68953	-2.75265e-10
70212961	chr13:70212961:T:C	5.99834e-07	-0.849654	-2.75265e-10	0.000242553	-0.650587	-2.75265e-10
70213317	chr13:70213317:T:A	4.48564e-07	-1.44051e-10	-1.14025	0.000147795	-1.44051e-10	-1.14598
70213320	chr13:70213320:G:A	2.00016e-07	-0.788134	-1.15978	6.63695e-05	-0.80152	-1.14505
70213450	chr13:70213450:C:T	3.28416e-07	-1.45202	-2.75265e-10	0.000103809	-1.49926	-2.75265e-10
70213505	chr13:70213505:G:T	4.65029e-07	-1.44051e-10	-1.10421	0.000153074	-1.44051e-10	-1.11089
70213589	chr13:70213589:T:A	5.46111e-07	-1.44051e-10	-0.943484	0.000182798	-1.44051e-10	-0.933425
70213745	chr13:70213745:C:A	3.93502e-07	-0.0634167	-1.2078	8.84488e-05	-0.465382	-1.194
70214120	chr13:70214120:A:C	4.45665e-07	-1.44051e-10	-1.14674	0.000146908	-1.44051e-10	-1.152
70214241	chr13:70214241:G:A	4.74298e-07	-1.44051e-10	-1.08447	0.000156304	-1.44051e-10	-1.09
70214284	chr13:70214284:T:C	8.44553e-07	-1.44051e-10	-0.507499	0.000272271	-1.44051e-10	-0.535011
70214402	chr13:70214402:T:A	3.49914e-06	1.54004	-0.626071	0.000748647	0.967827	-0.491366
70214452	chr13:70214452:A:G	4.45738e-07	-1.44051e-10	-1.14657	0.000146932	-1.44051e-10	-1.15184
70214959	chr13:70214959:A:T	1.73172e-07	-1.06961	-1.02241	4.44918e-05	-1.42499	-0.921507
70215039	chr13:70215039:C:G	4.45738e-07	-1.44051e-10	-1.14657	0.000146932	-1.44051e-10	-1.15184
70215410	chr13:70215410:G:T	4.24357e-07	-1.44051e-10	-1.19573	0.000142995	-1.44051e-10	-1.179
70215784	chr13:70215784:A:G	4.2096e-07	-0.199799	-1.00397	0.000173335	-0.00953904	-0.977043
70215910	chr13:70215910:T:A	4.23017e-07	-0.211527	-0.987366	0.000174312	-0.021176	-0.959783
70215917	chr13:70215917:G:T	5.22496e-07	-1.44051e-10	-0.987688	0.000174842	-1.44051e-10	-0.977926
70215982	chr13:70215982:G:A	4.32357e-07	-1.44051e-10	-1.17705	0.000146732	-1.44051e-10	-1.1532
70216044	chr13:70216044:A:G	2.78698e-07	-1.61618	-2.75265e-10	8.97371e-05	-1.64492	-2.75265e-10
70216261	chr13:70216261:G:A	4.44353e-07	-1.44051e-10	-1.14969	0.000146679	-1.44051e-10	-1.15356
70216308	chr13:70216308:C:T	4.19551e-07	-1.44051e-10	-1.20712	0.000139481	-1.44051e-10	-1.20388
70216381	chr13:70216381:C:G	4.2119e-07	-1.44051e-10	-1.20322	0.000141077	-1.44051e-10	-1.1925
70216400	chr13:70216400:GTATA:G	4.07291e-07	-1.44051e-10	-1.23678	0.00013569	-1.44051e-10	-1.23144
70216633	chr13:70216633:ACT:A	1.16154e-07	-1.51388	-0.977516	3.98384e-05	-1.59506	-0.861919
70216981	chr13:70216981:G:T	4.48564e-07	-1.44051e-10	-1.14025	0.000147795	-1.44051e-10	-1.14598
70217060	chr13:70217060:A:T	4.66031e-07	-1.44051e-10	-1.10205	0.000155744	-1.44051e-10	-1.0936
70217447	chr13:70217447:A:G	1.00281e-06	-1.44051e-10	-0.33574	0.000339898	-1.44051e-10	-0.313163
70217654	chr13:70217654:C:T	3.80517e-07	-0.328532	-0.976243	0.000157288	-0.139081	-0.944645
70218020	chr13:70218020:C:A	3.33569e-07	-0.369205	-1.06725	0.000135647	-0.184125	-1.04763
70218260	chr13:70218260:G:T	4.07536e-07	-1.44051e-10	-1.23618	0.000135025	-1.44051e-10	-1.23635
70218413	chr13:70218413:GCTTT:G	4.06142e-07	-1.44051e-10	-1.2396	0.000134426	-1.44051e-10	-1.24079
70218510	chr13:70218510:T:C	1.09916e-06	-0.244004	-2.75265e-10	0.000185039	-0.921242	-2.75265e-10
70218822	chr13:70218822:C:T	1.74672e-07	-1.27659	-0.80681	5.36723e-05	-1.36337	-0.795544
70219047	chr13:70219047:A:G	5.20022e-07	-0.992434	-2.75265e-10	0.000179096	-0.953886	-2.75265e-10
70219105	chr13:70219105:T:C	3.07189e-06	1.36795	-0.584204	0.000671415	0.811692	-0.444112
70219176	chr13:70219176:A:T	1.46089e-07	-1.22509	-1.03701	4.65412e-05	-1.36723	-0.934242
70219416	chr13:70219416:A:G	2.98457e-07	-0.358935	-1.18875	9.76701e-05	-0.377316	-1.1829
70219566	chr13:70219566:G:A	4.29097e-07	-1.44051e-10	-1.18462	0.000141557	-1.44051e-10	-1.1891
70219913	chr13:70219913:C:T	8.95526e-08	-1.54165	-1.20984	2.95541e-05	-1.5377	-1.21789
70219999	chr13:70219999:AT:A	1.56827e-07	-1.12344	-1.06772	5.94123e-05	-1.02279	-1.03452
70220217	chr13:70220217:T:G	7.41965e-06	-1.44051e-10	1.66558	0.00360079	-1.44051e-10	2.0471
70220475	chr13:70220475:A:G	4.89101e-07	-1.44051e-10	-1.05374	0.000163445	-1.44051e-10	-1.04533
70220580	chr13:70220580:C:T	5.79179e-06	1.99465	-0.576757	0.00121955	1.40073	-0.436298
70220916	chr13:70220916:A:G	4.33071e-07	-1.44051e-10	-1.17541	0.00014554	-1.44051e-10	-1.16136
70221210	chr13:70221210:C:T	8.35117e-08	-1.60021	-1.22111	2.75435e-05	-1.59755	-1.22849
70221505	chr13:70221505:A:G	4.43605e-07	-1.44051e-10	-1.15137	0.000148286	-1.44051e-10	-1.14267
70221524	chr13:70221524:AAT:A	4.86267e-07	-1.44051e-10	-1.05955	0.000165376	-1.44051e-10	-1.03359
70221544	chr13:70221544:G:A	2.70583e-07	-0.818889	-0.826837	0.000103488	-0.729212	-0.773144
70221718	chr13:70221718:A:G	2.31801e-07	-1.03575	-0.764682	9.12446e-05	-0.950171	-0.678093
70221858	chr13:70221858:G:C	5.73231e-07	-1.44051e-10	-0.895017	0.000192686	-1.44051e-10	-0.880743
70222502	chr13:70222502:TTGAA:T	4.50473e-07	-1.44051e-10	-1.13601	0.00015385	-1.44051e-10	-1.10583
70223374	chr13:70223374:A:G	4.35156e-07	-1.44051e-10	-1.1706	0.000146336	-1.44051e-10	-1.1559
70223906	chr13:70223906:C:G	1.09748e-06	-0.245534	-2.75265e-10	0.000349877	-0.284226	-2.75265e-10
70224222	chr13:70224222:T:C	7.9251e-07	0.53608	-1.10718	0.000315721	0.704394	-1.09134
70224377	chr13:70224377:A:ATG	1.72947e-07	-1.12074	-0.97258	6.09638e-05	-1.10891	-0.922621
70224434	chr13:70224434:G:A	1.24774e-07	-1.20422	-1.21558	4.21672e-05	-1.20139	-1.19877
70224556	chr13:70224556:G:A	9.05663e-08	-1.53605	-1.20418	3.04006e-05	-1.53457	-1.19278
70224559	chr13:70224559:G:T	6.59661e-07	-1.44051e-10	-0.754581	0.000217549	-1.44051e-10	-0.759382
70224996	chr13:70224996:A:G	1.47102e-07	-1.14261	-1.11257	4.84988e-05	-1.17018	-1.09009
70225197	chr13:70225197:T:C	4.8588e-07	-1.44051e-10	-1.06034	0.00016391	-1.44051e-10	-1.04249
70225297	chr13:70225297:T:C	5.82067e-07	0.320233	-1.19995	0.000213591	0.411793	-1.18954
70225649	chr13:70225649:T:C	8.53777e-07	0.734163	-1.2308	0.00031437	0.833004	-1.22424
70226242	chr13:70226242:A:C	9.70293e-08	-1.44168	-1.22961	3.201e-05	-1.44818	-1.22758
70226247	chr13:70226247:CTCTA:C	5.44424e-07	-0.542085	-0.404492	0.000223613	-0.396682	-0.335206
70226507	chr13:70226507:T:A	1.16895e-07	-1.68696	-0.798068	4.00357e-05	-1.64687	-0.805169
70226672	chr13:70226672:T:C	1.10148e-06	0.850187	-1.09208	0.000414113	0.953393	-1.06906
70226830	chr13:70226830:A:G	1.14459e-06	0.918376	-1.12188	0.00042853	1.023	-1.10445
70226882	chr13:70226882:A:G	4.24941e-07	-1.44051e-10	-1.19436	0.000141926	-1.44051e-10	-1.1865
70227352	chr13:70227352:A:T	1.04155e-07	-1.52798	-1.07245	3.47494e-05	-1.54959	-1.04406
70227376	chr13:70227376:C:T	1.05383e-06	0.791374	-1.07749	0.000395206	0.890758	-1.05316
70227723	chr13:70227723:G:A	9.42391e-07	-0.397886	-2.75265e-10	0.000311484	-0.400459	-2.75265e-10
70227877	chr13:70227877:C:T	5.94547e-07	-0.549123	-0.309383	0.000252283	-0.407765	-0.203491
70228017	chr13:70228017:C:G	5.64722e-07	-0.502493	-0.407478	0.000239178	-0.357818	-0.306779
70228097	chr13:70228097:T:A	5.82977e-07	-0.555799	-0.322359	0.000247624	-0.412054	-0.217843
70228588	chr13:70228588:A:C	9.50559e-08	-1.55737	-1.13447	3.14729e-05	-1.57629	-1.11639
70228642	chr13:70228642:G:T	1.0783e-06	0.978854	-1.24202	0.000227469	0.520043	-1.23484
70229038	chr13:70229038:A:G	1.15561e-06	0.869565	-1.06349	0.000435485	0.973515	-1.03886
70229265	chr13:70229265:T:G	9.18798e-07	0.651976	-1.07522	0.000339903	0.738081	-1.05123
70229320	chr13:70229320:T:G	4.55158e-07	-1.44051e-10	-1.12566	0.000152936	-1.44051e-10	-1.11179
70229347	chr13:70229347:C:T	1.38628e-06	-0.0119266	-2.75265e-10	0.000433374	-0.0702056	-2.75265e-10
70229438	chr13:70229438:C:A	4.06681e-07	-1.44051e-10	-1.23828	0.000134771	-1.44051e-10	-1.23823
70229655	chr13:70229655:A:C	3.13295e-06	1.54092	-0.737498	0.000824514	1.19217	-0.619185
70230017	chr13:70230017:A:T	4.08187e-07	-1.44051e-10	-1.23458	0.000135869	-1.44051e-10	-1.23011
70230029	chr13:70230029:G:A	4.49786e-07	-1.44051e-10	-1.13754	0.000147333	-1.44051e-10	-1.14911
70230264	chr13:70230264:G:C	1.91945e-07	-1.20331	-0.785789	7.04312e-05	-1.22478	-0.662396
70230762	chr13:70230762:C:T	5.84111e-07	-1.44051e-10	-0.876215	0.000194973	-1.44051e-10	-0.868948
70230879	chr13:70230879:A:G	5.34724e-07	-1.44051e-10	-0.964556	0.000173464	-1.44051e-10	-0.985837
70230885	chr13:70230885:T:C	4.71839e-07	-1.44051e-10	-1.08967	0.000153189	-1.44051e-10	-1.11014
70231250	chr13:70231250:T:A	1.75123e-07	-1.45611	-0.624708	6.68244e-05	-1.4949	-0.444835
70231355	chr13:70231355:T:C	2.41997e-07	-1.04483	-0.712547	9.91068e-05	-0.91047	-0.63514
70232343	chr13:70232343:C:T	1.16686e-06	0.753646	-0.937881	0.000440113	0.852221	-0.906997
70232418	chr13:70232418:G:A	8.82617e-08	-1.52609	-1.23991	2.8409e-05	-1.55388	-1.24122
70232763	chr13:70232763:G:A	4.33277e-07	-1.44051e-10	-1.17493	0.000146206	-1.44051e-10	-1.15679
70232784	chr13:70232784:G:A	4.53076e-07	-1.44051e-10	-1.13025	0.000151707	-1.44051e-10	-1.11986
70232987	chr13:70232987:C:T	5.13635e-07	-1.44051e-10	-1.00479	0.000170782	-1.44051e-10	-1.00142
70233072	chr13:70233072:G:A	4.18759e-07	-1.44051e-10	-1.20901	0.000137879	-1.44051e-10	-1.21543
70233237	chr13:70233237:C:A	4.59804e-07	-1.44051e-10	-1.11551	0.000154652	-1.44051e-10	-1.10063
70233407	chr13:70233407:G:T	2.45355e-07	-1.50593	-0.237672	8.75697e-05	-1.52498	-0.14439
70233746	chr13:70233746:C:G	4.06731e-07	-1.44051e-10	-1.23815	0.000135158	-1.44051e-10	-1.23536
70233817	chr13:70233817:A:G	2.15129e-07	-1.1757	-0.699372	7.68755e-05	-1.24668	-0.552935
70234858	chr13:70234858:A:G	2.49954e-05	2.77941	0.100731	0.00957196	2.65641	0.368376
70235093	chr13:70235093:G:A	3.57081e-07	-0.904865	-0.463478	0.000130119	-0.985676	-0.287685
70236091	chr13:70236091:G:A	2.29246e-06	1.29122	-0.800147	0.000571979	0.885274	-0.677979
70236328	chr13:70236328:C:T	1.27994e-05	-1.44051e-10	2.21085	0.00643409	-1.44051e-10	2.62756
70236330	chr13:70236330:A:G	2.2676e-07	-1.41027	-0.412146	6.42059e-05	-1.51994	-0.459768
70237117	chr13:70237117:C:G	9.6256e-07	0.818812	-1.19552	0.000352449	0.905805	-1.18271
70237155	chr13:70237155:A:G	2.03899e-06	-1.44051e-10	0.373905	0.000699391	-1.44051e-10	0.408402
70237495	chr13:70237495:A:G	2.47807e-07	-0.944848	-0.788807	9.95769e-05	-0.799819	-0.741058
70237672	chr13:70237672:A:G	4.46282e-07	-1.44051e-10	-1.14535	0.000148105	-1.44051e-10	-1.14388
70237720	chr13:70237720:A:G	4.06567e-07	-1.44051e-10	-1.23856	0.000135131	-1.44051e-10	-1.23556
70237756	chr13:70237756:G:A	1.35092e-07	-1.45449	-0.885857	4.8381e-05	-1.4946	-0.768099
70237865	chr13:70237865:T:C	4.0525e-07	-1.44051e-10	-1.2418	0.000134267	-1.44051e-10	-1.24198
70238119	chr13:70238119:T:C	1.38918e-07	-1.37742	-0.935004	4.9171e-05	-1.42215	-0.824355
70238282	chr13:70238282:G:A	4.05365e-07	-1.44051e-10	-1.24152	0.00013426	-1.44051e-10	-1.24203
70240188	chr13:70240188:C:T	1.87433e-07	-1.66568	-0.347204	7.21702e-05	-1.58057	-0.282213
70240615	chr13:70240615:T:C	9.01649e-07	-0.442081	-2.75265e-10	0.000284854	-0.48983	-2.75265e-10
70240733	chr13:70240733:C:A	4.05265e-07	-1.44051e-10	-1.24176	0.000134441	-1.44051e-10	-1.24068
70240742	chr13:70240742:T:C	2.08546e-07	-1.36565	-0.540502	7.74499e-05	-1.41558	-0.376594
70241127	chr13:70241127:T:C	7.74215e-07	-1.44051e-10	-0.594456	0.000238199	-1.44051e-10	-0.668701
70241317	chr13:70241317:C:T	2.39113e-07	-1.49091	-0.278453	0.000100481	-1.32332	-0.208527
70241318	chr13:70241318:G:A	2.40971e-07	-1.4799	-0.281727	0.000101751	-1.30734	-0.211944
70241513	chr13:70241513:A:G	4.05159e-07	-1.44051e-10	-1.24203	0.000134307	-1.44051e-10	-1.24168
70242006	chr13:70242006:G:T	2.93865e-07	-1.468	-0.0951865	0.000124389	-1.29568	-0.0227106
70242159	chr13:70242159:C:T	6.20775e-07	-1.44051e-10	-0.815338	0.000209632	-1.44051e-10	-0.796451
70242836	chr13:70242836:C:T	2.31233e-07	-1.67938	-0.123501	9.08129e-05	-1.62453	-0.00847546
70242907	chr13:70242907:A:T	1.3226e-06	-0.0589494	-2.75265e-10	0.000293917	-0.45851	-2.75265e-10
70243223	chr13:70243223:A:G	3.19567e-07	-1.47934	-2.75265e-10	0.000112571	-1.41822	-2.75265e-10
70243768	chr13:70243768:CA:C	4.05171e-07	-1.44051e-10	-1.242	0.000134291	-1.44051e-10	-1.2418
70243960	chr13:70243960:AAC:A	4.10725e-07	-1.44051e-10	-1.22838	0.000136837	-1.44051e-10	-1.22302
70244299	chr13:70244299:A:T	3.23512e-07	-1.3718	-0.0952677	0.000135158	-1.41686	0.181499
70244513	chr13:70244513:G:A	4.80259e-07	-1.44051e-10	-1.07198	0.000165471	-1.44051e-10	-1.03301
70245358	chr13:70245358:G:T	1.76275e-07	-1.68693	-0.387331	7.03515e-05	-1.68879	-0.199513
70245711	chr13:70245711:C:T	5.79613e-07	-1.44051e-10	-0.883945	0.000191899	-1.44051e-10	-0.884838
70245860	chr13:70245860:T:G	4.09717e-07	-1.44051e-10	-1.23084	0.00013586	-1.44051e-10	-1.23018
70246137	chr13:70246137:A:G	1.07372e-06	-1.44051e-10	-0.267419	0.000410648	-1.44051e-10	-0.124071
70246269	chr13:70246269:C:T	4.50081e-07	-1.44051e-10	-1.13688	0.000147334	-1.44051e-10	-1.14911
70246381	chr13:70246381:G:A	5.46679e-07	-1.44051e-10	-0.942445	0.000181387	-1.44051e-10	-0.941172
70246450	chr13:70246450:T:C	4.43844e-07	-1.44051e-10	-1.15083	0.000145406	-1.44051e-10	-1.16228
70246508	chr13:70246508:G:A	9.15646e-08	-1.493	-1.23626	3.37056e-05	-1.40007	-1.22407
70247006	chr13:70247006:C:T	6.94854e-07	-1.44051e-10	-0.702605	0.000233574	-1.44051e-10	-0.688307
70247092	chr13:70247092:A:G	8.0689e-07	0.504787	-1.05791	0.000203267	0.152666	-0.979953
70247252	chr13:70247252:T:C	1.10386e-07	-1.68817	-0.85415	4.00613e-05	-1.68988	-0.761516
70247706	chr13:70247706:T:C	1.48492e-06	0.752803	-0.695995	0.00048799	0.821525	-0.773037
70247722	chr13:70247722:G:A	3.00432e-06	1.44402	-0.682523	0.000975176	1.50488	-0.764067
70247936	chr13:70247936:G:A	1.03996e-07	-1.41751	-1.18444	3.42213e-05	-1.46313	-1.14583
70248010	chr13:70248010:C:G	8.7421e-08	-1.65463	-1.12095	3.02625e-05	-1.65525	-1.07665
70249208	chr13:70249208:G:A	1.04885e-06	-1.44051e-10	-0.290853	0.00037599	-1.44051e-10	-0.212245
70249502	chr13:70249502:C:A	4.08266e-07	-1.44051e-10	-1.23439	0.000134858	-1.44051e-10	-1.23759
70249888	chr13:70249888:G:A	2.61538e-07	-1.67973	-2.75265e-10	8.92644e-05	-1.6502	-2.75265e-10
70249977	chr13:70249977:T:C	1.98908e-07	-1.08245	-0.871015	7.03629e-05	-1.09306	-0.795079
70250240	chr13:70250240:TCA:T	6.04556e-06	-1.44051e-10	1.46077	0.00299237	-1.44051e-10	1.86201
70250526	chr13:70250526:T:C	4.13429e-07	-1.44051e-10	-1.22182	0.000135872	-1.44051e-10	-1.2301
70250760	chr13:70250760:C:G	1.00009e-07	-1.40571	-1.23533	3.76629e-05	-1.27209	-1.24105
70251102	chr13:70251102:C:CA	1.51538e-07	-1.65606	-0.569411	5.05346e-05	-1.62719	-0.591962
70251152	chr13:70251152:C:T	4.2486e-07	-1.44051e-10	-1.19455	0.00013928	-1.44051e-10	-1.20532
70251191	chr13:70251191:A:G	4.14623e-07	-1.44051e-10	-1.21894	0.000139466	-1.44051e-10	-1.20399
70251234	chr13:70251234:A:T	3.37887e-06	1.96391	-1.08492	0.000918544	1.69365	-1.01267
70251554	chr13:70251554:T:C	7.91391e-08	-1.64211	-1.23299	2.60814e-05	-1.66186	-1.21872
70252056	chr13:70252056:T:C	1.60971e-06	-1.44051e-10	0.137506	0.000616626	-1.44051e-10	0.282455
70253528	chr13:70253528:C:T	6.4389e-07	-0.778778	-2.75265e-10	0.000168577	-1.01442	-2.75265e-10
70253891	chr13:70253891:G:A	2.9701e-06	1.83751	-1.08747	0.000789644	1.54615	-1.01638
70254192	chr13:70254192:T:C	4.34839e-07	-1.44051e-10	-1.17133	0.000142668	-1.44051e-10	-1.18128
70254524	chr13:70254524:T:TG	1.15199e-07	-1.51217	-0.987483	5.42877e-05	-1.22116	-0.926349
70254836	chr13:70254836:G:T	9.68821e-07	-0.370227	-2.75265e-10	0.000419262	-0.103311	-2.75265e-10
70255451	chr13:70255451:C:T	4.10688e-07	-1.44051e-10	-1.22847	0.000135697	-1.44051e-10	-1.23139
70255530	chr13:70255530:C:A	4.06012e-07	-1.44051e-10	-1.23992	0.000134335	-1.44051e-10	-1.24147
70256234	chr13:70256234:A:G	1.1154e-07	-1.66435	-0.867579	3.82959e-05	-1.59656	-0.899902
70256277	chr13:70256277:C:CT	1.10041e-06	-1.44051e-10	-0.24287	0.000434381	-1.44051e-10	-0.0678847
70256319	chr13:70256319:C:T	5.86186e-07	-1.44051e-10	-0.872669	0.000206605	-1.44051e-10	-0.810999
70256574	chr13:70256574:C:T	1.25813e-07	-1.4889	-0.922614	5.99327e-05	-1.09116	-0.957427
70257070	chr13:70257070:C:A	4.1128e-07	-1.44051e-10	-1.22703	0.000138239	-1.44051e-10	-1.21282
70257240	chr13:70257240:T:C	2.16754e-06	-1.44051e-10	0.435043	0.000979409	-1.44051e-10	0.745142
70257297	chr13:70257297:T:G	4.30015e-07	-1.44051e-10	-1.18249	0.000143407	-1.44051e-10	-1.17612
70258243	chr13:70258243:TAAGTG:T	9.77244e-08	-1.67706	-0.987091	3.54621e-05	-1.57999	-0.993355
70259021	chr13:70259021:C:T	9.11615e-08	-1.6685	-1.06518	3.34917e-05	-1.55966	-1.07085
70259347	chr13:70259347:G:A	5.07828e-07	-1.44051e-10	-1.01616	0.000168063	-1.44051e-10	-1.01747
70259469	chr13:70259469:C:A	9.2418e-07	-1.44051e-10	-0.4174	0.000370334	-1.44051e-10	-0.227403
70259475	chr13:70259475:T:A	4.0615e-07	-1.44051e-10	-1.23958	0.000134583	-1.44051e-10	-1.23963
70259809	chr13:70259809:T:C	4.96091e-07	-1.44051e-10	-1.03955	0.000170924	-1.44051e-10	-1.00059
70260355	chr13:70260355:G:A	4.08993e-07	-1.44051e-10	-1.23261	0.000135941	-1.44051e-10	-1.22959
70260883	chr13:70260883:G:A	8.42446e-08	-1.57151	-1.24107	2.90087e-05	-1.53464	-1.23957
70260935	chr13:70260935:G:T	1.17515e-07	-1.49392	-0.98582	5.62261e-05	-1.10808	-1.00434
70261133	chr13:70261133:C:T	2.70516e-07	-1.64292	-0.00305376	8.40092e-05	-1.69019	-0.0206876
70261395	chr13:70261395:C:T	4.76447e-07	-1.44051e-10	-1.07995	0.000159749	-1.44051e-10	-1.06821
70261471	chr13:70261471:C:T	8.42164e-07	-1.44051e-10	-0.510332	0.000332275	-1.44051e-10	-0.335845
70261568	chr13:70261568:A:G	2.63061e-06	-1.44051e-10	0.628665	0.00120687	-1.44051e-10	0.953977
70261637	chr13:70261637:C:A	1.03784e-07	-1.50792	-1.09608	4.94002e-05	-1.13223	-1.10962
70261972	chr13:70261972:T:C	1.18863e-07	-1.62051	-0.847822	4.19691e-05	-1.52458	-0.880293
70262047	chr13:70262047:C:A	4.3858e-07	-1.44051e-10	-1.16276	0.00014639	-1.44051e-10	-1.15554
70262240	chr13:70262240:G:A	5.59039e-07	-1.44051e-10	-0.920086	0.000179948	-1.44051e-10	-0.949139
70262764	chr13:70262764:A:AT	7.00454e-07	-0.694578	-2.75265e-10	0.000256316	-0.595396	-2.75265e-10
70262963	chr13:70262963:T:C	8.02641e-07	-1.44051e-10	-0.558398	0.000254481	-1.44051e-10	-0.602582
70262972	chr13:70262972:G:A	2.92523e-06	-1.44051e-10	0.734822	0.00135799	-1.44051e-10	1.07195
70263158	chr13:70263158:C:T	4.31353e-07	-1.44051e-10	-1.17938	0.000143888	-1.44051e-10	-1.17277
70263332	chr13:70263332:C:T	4.37793e-07	-1.16456	-2.75265e-10	0.000143922	-1.17253	-2.75265e-10
70263361	chr13:70263361:C:T	4.33552e-07	-1.44051e-10	-1.1743	0.00014466	-1.44051e-10	-1.16742
70264006	chr13:70264006:C:T	4.06339e-07	-1.44051e-10	-1.23912	0.000135086	-1.44051e-10	-1.23589
70264735	chr13:70264735:A:T	1.32233e-07	-1.39425	-0.967497	6.71048e-05	-0.948763	-0.986789
70264785	chr13:70264785:A:G	4.10743e-07	-1.44051e-10	-1.22834	0.000135722	-1.44051e-10	-1.2312
70264795	chr13:70264795:C:T	8.83924e-08	-1.5225	-1.24202	3.0682e-05	-1.47675	-1.24139
70264941	chr13:70264941:C:T	8.51897e-08	-1.63864	-1.16279	3.22972e-05	-1.49951	-1.16731
70265257	chr13:70265257:G:C	9.67602e-07	-1.44051e-10	-0.371485	0.000376421	-1.44051e-10	-0.211099
70265908	chr13:70265908:T:G	6.8385e-07	-1.44051e-10	-0.718568	0.000243971	-1.44051e-10	-0.644757
70266010	chr13:70266010:T:C	1.19204e-07	-1.42681	-1.03866	5.92768e-05	-1.00335	-1.05624
70266604	chr13:70266604:TA:T	1.22504e-07	-1.41966	-1.0185	6.12264e-05	-0.990931	-1.0363
70266610	chr13:70266610:A:T	1.25357e-07	-1.39962	-1.01552	6.33619e-05	-0.959457	-1.03349
70267071	chr13:70267071:T:C	4.74507e-07	-1.44051e-10	-1.08403	0.000162894	-1.44051e-10	-1.04871
70267417	chr13:70267417:G:C	1.47003e-06	1.1063	-1.05957	0.000383513	0.887976	-1.08041
70267424	chr13:70267424:A:G	3.67277e-07	-1.34019	-2.75265e-10	0.000180865	-0.944055	-2.75265e-10
70268056	chr13:70268056:C:T	3.12305e-07	-0.261388	-1.24094	0.000155869	0.148735	-1.24153
70268080	chr13:70268080:A:C	4.30934e-07	-1.44051e-10	-1.18035	0.000142984	-1.44051e-10	-1.17907
70268089	chr13:70268089:G:A	7.97174e-08	-1.63901	-1.22881	2.72872e-05	-1.61113	-1.22426
70268151	chr13:70268151:C:T	2.61772e-07	-1.67883	-2.75265e-10	8.60752e-05	-1.68659	-2.75265e-10
70268738	chr13:70268738:T:C	3.06881e-07	-1.51985	-2.75265e-10	9.12075e-05	-1.62867	-2.75265e-10
70268806	chr13:70268806:C:G	2.06487e-06	-1.44051e-10	0.386516	0.000910165	-1.44051e-10	0.671819
70268863	chr13:70268863:A:C	1.37874e-06	-1.44051e-10	-0.0173784	0.000549685	-1.44051e-10	0.167538
70269613	chr13:70269613:G:A	1.12062e-07	-1.39515	-1.1321	5.86083e-05	-0.92734	-1.14359
70270110	chr13:70270110:T:A	4.10642e-07	-1.44051e-10	-1.22858	0.000136107	-1.44051e-10	-1.22837
70270116	chr13:70270116:C:T	3.22371e-07	-1.4706	-2.75265e-10	0.000117327	-1.37684	-2.75265e-10
70270148	chr13:70270148:T:C	2.50606e-06	-1.44051e-10	0.580159	0.0011473	-1.44051e-10	0.903358
70270439	chr13:70270439:T:A	8.33657e-08	-1.58211	-1.24096	2.87142e-05	-1.54251	-1.24191
70270529	chr13:70270529:C:A	7.96351e-07	-0.566267	-2.75265e-10	0.000183593	-0.929085	-2.75265e-10
70270819	chr13:70270819:T:C	4.07293e-07	-1.44051e-10	-1.23677	0.000134547	-1.44051e-10	-1.23989
70270931	chr13:70270931:C:A	4.06423e-07	-1.44051e-10	-1.23891	0.000134279	-1.44051e-10	-1.24189
70271153	chr13:70271153:G:A	1.08505e-07	-1.65831	-0.901192	3.7436e-05	-1.5881	-0.931074
70271247	chr13:70271247:A:T	1.03528e-06	-1.44051e-10	-0.303876	0.000404906	-1.44051e-10	-0.138153
70271527	chr13:70271527:TAGTA:T	1.04528e-07	-1.66298	-0.933869	3.59695e-05	-1.59695	-0.962187
70271695	chr13:70271695:C:G	8.38329e-08	-1.5799	-1.23758	2.89069e-05	-1.5407	-1.23702
70272005	chr13:70272005:G:A	4.10987e-07	-1.44051e-10	-1.22774	0.000135798	-1.44051e-10	-1.23064
70272054	chr13:70272054:C:T	9.62496e-08	-1.64043	-1.03893	3.38477e-05	-1.55729	-1.06265
70272232	chr13:70272232:T:C	9.86115e-08	-1.45271	-1.20241	5.01595e-05	-1.01651	-1.21009
70272333	chr13:70272333:G:A	4.1344e-06	-1.44051e-10	1.08079	0.00195908	-1.44051e-10	1.43842
70273100	chr13:70273100:CA:C	2.91206e-07	-1.57228	-2.75265e-10	9.08169e-05	-1.63296	-2.75265e-10
70273189	chr13:70273189:T:C	5.40657e-07	-1.44051e-10	-0.953521	0.000179244	-1.44051e-10	-0.95306
70273373	chr13:70273373:C:A	9.24888e-08	-1.65555	-1.06367	3.81174e-05	-1.42453	-1.07661
70273991	chr13:70273991:T:C	4.05159e-07	-1.44051e-10	-1.24203	0.000134335	-1.44051e-10	-1.24147
70274210	chr13:70274210:A:C	3.11158e-07	-1.50601	-2.75265e-10	9.34792e-05	-1.60407	-2.75265e-10
70274354	chr13:70274354:AAAC:A	2.944e-07	-1.56137	-2.75265e-10	8.60725e-05	-1.68662	-2.75265e-10
70274539	chr13:70274539:T:G	4.14487e-07	-1.44051e-10	-1.21927	0.000136284	-1.44051e-10	-1.22706
70275021	chr13:70275021:G:A	2.37975e-07	-0.583853	-1.19029	0.000117969	-0.217521	-1.15386
70275626	chr13:70275626:G:T	4.50563e-07	-1.44051e-10	-1.13581	0.00015276	-1.44051e-10	-1.11294
70276154	chr13:70276154:C:T	4.08519e-07	-1.44051e-10	-1.23377	0.000135357	-1.44051e-10	-1.23389
70276874	chr13:70276874:G:GAA	1.0188e-07	-1.38538	-1.23713	3.54566e-05	-1.33991	-1.23359
70276910	chr13:70276910:G:A	2.62655e-07	-1.67546	-2.75265e-10	8.79268e-05	-1.6653	-2.75265e-10
70277049	chr13:70277049:A:T	1.05799e-06	-1.44051e-10	-0.282175	0.000429342	-1.44051e-10	-0.0795527
70277227	chr13:70277227:G:A	1.04081e-06	-1.44051e-10	-0.298554	0.000408115	-1.44051e-10	-0.130258
70277688	chr13:70277688:T:C	8.9e-08	-1.54205	-1.21562	2.77679e-05	-1.58857	-1.22935
70278410	chr13:70278410:G:C	1.16675e-05	-1.44051e-10	2.11826	0.00620933	-1.44051e-10	2.592
70278747	chr13:70278747:T:C	4.08307e-06	1.0683	-2.75265e-10	0.0014581	1.14308	-2.75265e-10
70279569	chr13:70279569:G:A	9.9325e-08	-1.54926	-1.09865	3.77491e-05	-1.4214	-1.08944
70279972	chr13:70279972:A:T	8.62978e-08	-1.57811	-1.2104	2.97014e-05	-1.53878	-1.21183
70280017	chr13:70280017:T:A	1.26492e-07	-1.16481	-1.24131	4.299e-05	-1.1484	-1.23244
70280040	chr13:70280040:A:G	4.07885e-07	-1.44051e-10	-1.23532	0.000134452	-1.44051e-10	-1.2406
70280283	chr13:70280283:G:C	4.14161e-07	-1.44051e-10	-1.22005	0.00013674	-1.44051e-10	-1.22372
70280738	chr13:70280738:C:T	5.0514e-07	-1.44051e-10	-1.02147	0.000185029	-1.44051e-10	-0.921293
70281644	chr13:70281644:T:G	1.38129e-06	1.2161	-1.23164	0.000874364	1.85922	-1.22753
70281722	chr13:70281722:ACT:A	2.84468e-07	-1.59569	-2.75265e-10	8.5857e-05	-1.68912	-2.75265e-10
70282229	chr13:70282229:T:C	7.13989e-06	1.68078	-0.0536323	0.0061203	2.38694	0.190618
70282349	chr13:70282349:C:T	1.29941e-06	1.15356	-1.2302	0.000816544	1.78916	-1.22588
70282384	chr13:70282384:T:C	2.08938e-07	-0.805068	-1.0992	0.000101226	-0.439311	-1.08514
70283919	chr13:70283919:C:T	2.34739e-07	-0.573971	-1.21386	0.000117622	-0.160657	-1.21367
70283971	chr13:70283971:A:G	4.41203e-07	-1.44051e-10	-1.1568	0.000152436	-1.44051e-10	-1.11506
70285064	chr13:70285064:T:C	4.42647e-07	-1.44051e-10	-1.15353	0.000154218	-1.44051e-10	-1.10344
70286083	chr13:70286083:A:G	6.40677e-06	-1.44051e-10	1.5188	0.00319097	-1.44051e-10	1.92627
70286143	chr13:70286143:T:G	4.67644e-07	0.0375334	-1.13613	0.000325779	0.768387	-1.12398
70287929	chr13:70287929:C:T	1.23514e-06	-1.44051e-10	-0.127364	0.000469296	-1.44051e-10	0.00942609
70288327	chr13:70288327:C:A	3.23578e-05	1.82224	1.31606	0.0299693	2.50466	1.66146
70288422	chr13:70288422:T:C	4.11607e-07	-1.44051e-10	-1.22624	0.000137121	-1.44051e-10	-1.22094
70288446	chr13:70288446:A:G	5.60579e-07	0.0148499	-0.932186	0.000446155	0.857917	-0.899059
70288471	chr13:70288471:T:C	2.44357e-07	-0.617151	-1.13052	0.000130323	-0.15235	-1.11944
70289427	chr13:70289427:G:A	4.35229e-07	-1.44051e-10	-1.17043	0.000145156	-1.44051e-10	-1.164
70289607	chr13:70289607:C:T	7.19448e-07	-0.471703	-0.196119	0.000496769	0.0556232	0.010695
70289895	chr13:70289895:G:A	4.2169e-07	-1.44051e-10	-1.20204	0.000140304	-1.44051e-10	-1.19799
70289902	chr13:70289902:A:C	9.54511e-08	-1.46209	-1.22561	3.78586e-05	-1.29599	-1.21196
70290197	chr13:70290197:A:G	4.8279e-07	-1.44051e-10	-1.06673	0.000161742	-1.44051e-10	-1.0558
70290481	chr13:70290481:G:T	4.12667e-07	-1.44051e-10	-1.22366	0.000137101	-1.44051e-10	-1.22109
70290627	chr13:70290627:T:A	1.13529e-07	-1.62282	-0.891436	4.13987e-05	-1.58955	-0.829003
70290847	chr13:70290847:G:C	9.74899e-08	-1.64484	-1.02172	3.02951e-05	-1.68184	-1.04898
70291108	chr13:70291108:G:A	1.19181e-07	-1.67389	-0.791771	4.21262e-05	-1.6472	-0.753937
70291439	chr13:70291439:T:C	1.16888e-06	-1.44051e-10	-0.182505	0.000450058	-1.44051e-10	-0.0324311
70291761	chr13:70291761:C:T	1.45849e-07	-1.30649	-0.957246	4.21695e-05	-1.42442	-0.975693
70291827	chr13:70291827:C:G	3.21239e-07	-1.47412	-2.75265e-10	0.000119649	-1.35725	-2.75265e-10
70291872	chr13:70291872:T:C	6.8577e-07	-1.66681	0.951043	0.000244576	-1.67435	1.03207
70292275	chr13:70292275:T:C	4.31932e-07	-1.44051e-10	-1.17804	0.000150554	-1.44051e-10	-1.12749
70292310	chr13:70292310:A:G	1.979e-06	-1.44051e-10	0.344039	0.000666271	-1.44051e-10	0.359889
70292379	chr13:70292379:A:T	4.21082e-07	-1.44051e-10	-1.20348	0.000138688	-1.44051e-10	-1.20958
70292510	chr13:70292510:G:A	7.81876e-08	-1.65061	-1.23659	2.56556e-05	-1.6908	-1.20624
70292548	chr13:70292548:C:T	9.94446e-07	-0.34412	-2.75265e-10	0.000342328	-0.306039	-2.75265e-10
70293548	chr13:70293548:C:T	8.33742e-08	-1.68806	-1.1349	3.00058e-05	-1.59239	-1.14802
70293629	chr13:70293629:C:T	8.84462e-08	-1.69022	-1.0737	3.09073e-05	-1.60792	-1.1029
70293694	chr13:70293694:C:T	4.8672e-07	-1.44051e-10	-1.05862	0.000166621	-1.44051e-10	-1.02609
70293878	chr13:70293878:T:C	7.73654e-08	-1.66187	-1.2359	2.50473e-05	-1.67969	-1.24134
70293958	chr13:70293958:C:T	3.1569e-06	-1.44051e-10	0.811038	0.00127397	-1.44051e-10	1.00809
70294515	chr13:70294515:G:A	4.13875e-07	-1.44051e-10	-1.22074	0.000137813	-1.44051e-10	-1.21591
70294703	chr13:70294703:T:C	4.18206e-07	-1.44051e-10	-1.21033	0.000139344	-1.44051e-10	-1.20486
70295205	chr13:70295205:A:G	7.89175e-08	-1.67745	-1.20046	2.5148e-05	-1.68594	-1.23109
70295607	chr13:70295607:C:T	8.24763e-08	-1.69013	-1.14366	2.7826e-05	-1.68966	-1.12618
70295670	chr13:70295670:A:C	1.09881e-07	-1.66374	-0.883169	3.72014e-05	-1.689	-0.836459
70295940	chr13:70295940:T:C	8.49254e-08	-1.68567	-1.11886	2.85891e-05	-1.69091	-1.09787
70296759	chr13:70296759:A:G	4.96815e-07	-1.44051e-10	-1.03809	0.000177266	-1.44051e-10	-0.964158
70296772	chr13:70296772:A:G	9.27127e-08	-1.52678	-1.19002	2.96226e-05	-1.5659	-1.18737
70296890	chr13:70296890:T:A	4.82143e-07	-1.68915	0.621089	0.000162631	-1.66114	0.610819
70296891	chr13:70296891:T:C	4.98249e-07	-1.68921	0.654002	0.000168048	-1.66136	0.643802
70296897	chr13:70296897:T:C	7.62246e-08	-1.67683	-1.23579	2.9588e-05	-1.52816	-1.22628
70297364	chr13:70297364:G:C	7.18949e-07	-1.61061	0.942094	0.000221215	-1.68087	0.938196
70297828	chr13:70297828:G:A	4.54019e-07	-1.44051e-10	-1.12817	0.000151675	-1.44051e-10	-1.12007
70297839	chr13:70297839:G:A	1.24959e-07	-1.62622	-0.792101	3.63372e-05	-1.68458	-0.864384
70297866	chr13:70297866:T:G	7.6555e-08	-1.67836	-1.22993	2.97035e-05	-1.53303	-1.21752
70297909	chr13:70297909:A:C	1.63653e-07	-1.67245	-0.476108	6.58877e-05	-1.50702	-0.446838
70298030	chr13:70298030:TG:T	7.80683e-08	-1.67572	-1.213	3.05617e-05	-1.52449	-1.19757
70298257	chr13:70298257:T:C	1.25742e-07	-1.50136	-0.910706	4.10229e-05	-1.55066	-0.877017
70298323	chr13:70298323:A:C	8.77569e-08	-1.68735	-1.08439	2.96671e-05	-1.69096	-1.06081
70298360	chr13:70298360:G:T	9.58584e-07	-1.44051e-10	-0.380849	0.000307546	-1.44051e-10	-0.413183
70298361	chr13:70298361:T:C	9.6086e-07	-1.44051e-10	-0.378477	0.000308258	-1.44051e-10	-0.410869
70298362	chr13:70298362:TAAAC:T	9.58473e-07	-1.44051e-10	-0.380965	0.000307515	-1.44051e-10	-0.413282
70298583	chr13:70298583:T:C	7.75379e-08	-1.6735	-1.22204	3.04314e-05	-1.51736	-1.20897
70298594	chr13:70298594:T:C	1.64888e-07	-1.67039	-0.470648	6.66109e-05	-1.50121	-0.441731
70298647	chr13:70298647:C:A	7.74214e-08	-1.66334	-1.2337	3.0851e-05	-1.48795	-1.22469
70298688	chr13:70298688:T:C	4.96636e-07	-1.44051e-10	-1.03845	0.000177258	-1.44051e-10	-0.964199
70298700	chr13:70298700:T:C	1.31435e-06	-1.44051e-10	-0.0652062	0.000479223	-1.44051e-10	0.0303579
70298887	chr13:70298887:A:G	1.23497e-07	-1.6895	-0.740587	4.2677e-05	-1.59391	-0.794238
70298946	chr13:70298946:T:C	7.75788e-08	-1.67301	-1.222	3.04792e-05	-1.51585	-1.20892
70299264	chr13:70299264:A:C	8.93354e-07	-1.44051e-10	-0.451323	0.000275068	-1.44051e-10	-0.52479
70299294	chr13:70299294:A:G	7.74592e-08	-1.6745	-1.22206	3.03355e-05	-1.5205	-1.20899
70299380	chr13:70299380:C:G	6.99203e-06	-1.44051e-10	1.60622	0.00295348	-1.44051e-10	1.84893
70299396	chr13:70299396:T:G	1.47596e-06	-1.44051e-10	0.0507604	0.000540781	-1.44051e-10	0.151208
70299478	chr13:70299478:T:C	7.78728e-08	-1.66917	-1.22206	3.08295e-05	-1.50435	-1.20899
70299583	chr13:70299583:C:T	9.03921e-08	-1.68445	-1.0577	3.31825e-05	-1.56456	-1.07522
70299586	chr13:70299586:A:G	1.17952e-07	-1.68749	-0.788542	4.87207e-05	-1.57007	-0.685634
70299647	chr13:70299647:C:A	1.23605e-07	-1.49643	-0.932783	4.0294e-05	-1.54623	-0.899375
70299864	chr13:70299864:G:A	1.82247e-07	-1.67598	-0.36497	7.38059e-05	-1.50677	-0.333595
70300003	chr13:70300003:A:C	8.29732e-08	-1.69	-1.13779	2.80149e-05	-1.6905	-1.11858
70300018	chr13:70300018:A:G	2.69164e-06	-1.44051e-10	0.651599	0.00102221	-1.44051e-10	0.787911
70300190	chr13:70300190:C:T	7.70365e-08	-1.67422	-1.2278	3.01281e-05	-1.51984	-1.21651
70300208	chr13:70300208:G:A	5.60795e-07	-0.91695	-2.75265e-10	0.000132617	-1.25434	-2.75265e-10
70300449	chr13:70300449:T:C	1.76307e-07	-1.68433	-0.389755	6.95883e-05	-1.54036	-0.358852
70300516	chr13:70300516:T:C	1.74914e-07	-1.68532	-0.396687	6.87771e-05	-1.54517	-0.365771
70300596	chr13:70300596:T:C	7.77091e-08	-1.66879	-1.22454	3.07596e-05	-1.50347	-1.21213
70300712	chr13:70300712:G:A	1.17224e-07	-1.68867	-0.79355	4.80892e-05	-1.57756	-0.691191
70300844	chr13:70300844:C:A	1.92958e-07	-1.6859	-0.297937	7.56707e-05	-1.54732	-0.268095
70300973	chr13:70300973:G:A	1.50217e-06	-1.44051e-10	0.0683583	0.000551041	-1.44051e-10	0.170001
70301142	chr13:70301142:A:G	1.30367e-06	-1.44051e-10	-0.0733644	0.000478091	-1.44051e-10	0.0279934
70301358	chr13:70301358:C:T	1.69584e-07	-1.68884	-0.424116	6.53015e-05	-1.56571	-0.397086
70301494	chr13:70301494:C:G	9.23345e-07	-1.44051e-10	-0.418303	0.000296569	-1.44051e-10	-0.449528
70301528	chr13:70301528:C:T	4.55509e-07	-1.44051e-10	-1.12489	0.000147746	-1.44051e-10	-1.14631
70301617	chr13:70301617:G:A	4.58278e-07	-1.44051e-10	-1.11883	0.000155939	-1.44051e-10	-1.09234
70301669	chr13:70301669:G:A	1.69213e-07	-1.68995	-0.425196	6.46834e-05	-1.57773	-0.394568
70301673	chr13:70301673:C:T	1.81175e-07	-1.58094	-0.465905	7.53233e-05	-1.43638	-0.38364
70301753	chr13:70301753:C:T	9.58164e-08	-1.53299	-1.15089	3.13864e-05	-1.54058	-1.15486
70301793	chr13:70301793:G:A	1.26138e-06	-1.44051e-10	-0.106342	0.000461788	-1.44051e-10	-0.00670208
70301903	chr13:70301903:A:G	1.70577e-06	-1.44051e-10	0.195466	0.00063135	-1.44051e-10	0.306054
70301927	chr13:70301927:A:AAGAC	7.6774e-08	-1.67898	-1.22646	2.9702e-05	-1.53587	-1.21473
70301929	chr13:70301929:T:G	6.63933e-06	-1.44051e-10	1.55446	0.00277096	-1.44051e-10	1.78514
70301930	chr13:70301930:A:G	7.71533e-08	-1.67868	-1.22183	2.99124e-05	-1.53483	-1.20871
70302016	chr13:70302016:T:C	8.87829e-08	-1.67711	-1.08301	3.32899e-05	-1.53779	-1.09876
70302110	chr13:70302110:GTA:G	1.46016e-06	-1.44051e-10	0.0399973	0.000534772	-1.44051e-10	0.140034
70302266	chr13:70302266:C:T	7.50357e-07	-1.44051e-10	-0.625757	0.000233826	-1.44051e-10	-0.687229
70302394	chr13:70302394:T:C	1.52065e-06	-1.44051e-10	0.0805858	0.000558117	-1.44051e-10	0.182762
70302471	chr13:70302471:T:C	1.19631e-07	-1.5852	-0.87669	4.9527e-05	-1.44388	-0.795405
70302594	chr13:70302594:A:G	2.09649e-06	-1.44051e-10	0.401712	0.000772456	-1.44051e-10	0.507768
70302605	chr13:70302605:C:T	7.9198e-08	-1.6907	-1.18365	2.67564e-05	-1.68768	-1.16735
70302813	chr13:70302813:T:G	4.34042e-07	-1.44051e-10	-1.17317	0.000145707	-1.44051e-10	-1.16021
70303009	chr13:70303009:A:G	7.94374e-08	-1.68783	-1.18351	2.69707e-05	-1.68035	-1.1667
70303253	chr13:70303253:T:C	1.03255e-07	-1.6876	-0.921511	4.1445e-05	-1.57146	-0.845981
70303401	chr13:70303401:T:TGACTTCTA	1.19273e-07	-1.69014	-0.774755	4.84102e-05	-1.59031	-0.671785
70303546	chr13:70303546:C:G	8.12794e-08	-1.68586	-1.16256	2.82658e-05	-1.6328	-1.16735
70303865	chr13:70303865:T:C	1.61079e-06	-1.44051e-10	0.138175	0.00059193	-1.44051e-10	0.241581
70303873	chr13:70303873:A:G	2.28321e-07	-1.54238	-0.273178	6.98117e-05	-1.54801	-0.347995
70303881	chr13:70303881:T:C	1.19157e-07	-1.69049	-0.775377	4.81915e-05	-1.59416	-0.67247
70303915	chr13:70303915:C:T	1.50326e-06	-1.44051e-10	0.0690836	0.000551316	-1.44051e-10	0.170501
70304383	chr13:70304383:A:G	1.14775e-07	-1.46654	-1.03679	3.04864e-05	-1.66941	-1.05512
70304464	chr13:70304464:A:G	4.70102e-07	-1.68845	0.595095	0.000197894	-1.56496	0.710883
70304503	chr13:70304503:ATCATCTG:A	1.46092e-07	-1.67837	-0.583704	5.66834e-05	-1.53476	-0.56957
70304510	chr13:70304510:G:A	1.47466e-06	-1.44051e-10	0.0498798	0.000545149	-1.44051e-10	0.159252
70305448	chr13:70305448:C:T	1.31291e-07	-1.66905	-0.69984	5.72202e-05	-1.50378	-0.591118
70305555	chr13:70305555:T:C	5.80077e-07	-1.44051e-10	-0.883145	0.000185739	-1.44051e-10	-0.917464
70305691	chr13:70305691:G:T	1.67889e-07	-1.68589	-0.437111	6.34982e-05	-1.54882	-0.441972
70305810	chr13:70305810:G:A	7.8712e-08	-1.68258	-1.19793	2.93871e-05	-1.55804	-1.20321
70305889	chr13:70305889:A:T	1.26479e-07	-1.68439	-0.721844	4.12412e-05	-1.68571	-0.736661
70306186	chr13:70306186:T:C	6.18581e-07	-1.44051e-10	-0.818879	0.000213133	-1.44051e-10	-0.779892
70306289	chr13:70306289:C:T	5.38946e-07	-1.44051e-10	-0.956691	0.000185026	-1.44051e-10	-0.921311
70306291	chr13:70306291:G:T	5.38946e-07	-1.44051e-10	-0.956691	0.000185026	-1.44051e-10	-0.921311
70306424	chr13:70306424:AT:A	2.59867e-07	-1.68614	-2.75265e-10	8.65258e-05	-1.68136	-2.75265e-10
70306490	chr13:70306490:C:T	4.11313e-07	-1.44051e-10	-1.22695	0.000136816	-1.44051e-10	-1.22317
70306581	chr13:70306581:A:C	1.40202e-07	-1.66371	-0.639516	6.19467e-05	-1.48942	-0.526111
70306694	chr13:70306694:GAGTA:G	6.67765e-07	-1.44051e-10	-0.74237	0.000217489	-1.44051e-10	-0.75966
70306710	chr13:70306710:A:G	1.33285e-07	-1.67972	-0.674095	4.34146e-05	-1.682	-0.689012
70306878	chr13:70306878:A:G	1.301e-07	-1.68045	-0.697552	4.23967e-05	-1.68262	-0.712115
70306899	chr13:70306899:G:C	1.29999e-07	-1.68123	-0.697552	4.23677e-05	-1.68331	-0.712115
70307157	chr13:70307157:A:G	1.3276e-07	-1.6644	-0.693371	5.83603e-05	-1.49117	-0.584005
70307273	chr13:70307273:A:G	1.95249e-07	-1.69073	-0.281297	6.87787e-05	-1.65173	-0.259181
70307333	chr13:70307333:A:G	1.85674e-07	-1.69089	-0.331427	6.52463e-05	-1.65407	-0.309564
70307522	chr13:70307522:A:T	1.919e-07	-1.69082	-0.298512	6.75388e-05	-1.6528	-0.276306
70307533	chr13:70307533:A:G	1.81298e-07	-1.69071	-0.355454	6.38698e-05	-1.65127	-0.333694
70307565	chr13:70307565:G:C	1.33973e-07	-1.68369	-0.66498	4.36552e-05	-1.68549	-0.679994
70307721	chr13:70307721:T:G	8.31784e-08	-1.6773	-1.14802	3.14225e-05	-1.5389	-1.15538
70307833	chr13:70307833:T:C	1.31738e-07	-1.68377	-0.681725	4.29327e-05	-1.68553	-0.696642
70307936	chr13:70307936:T:C	8.88006e-08	-1.64559	-1.11433	3.08809e-05	-1.61948	-1.09219
70308010	chr13:70308010:A:C	1.33687e-07	-1.6809	-0.669908	4.35503e-05	-1.683	-0.684889
70308139	chr13:70308139:T:C	4.48151e-07	-1.44051e-10	-1.14118	0.000152235	-1.44051e-10	-1.11638
70308167	chr13:70308167:C:T	1.83715e-07	-1.68922	-0.343704	6.53277e-05	-1.64029	-0.322105
70308333	chr13:70308333:C:A	4.87387e-07	-1.44051e-10	-1.05725	0.000173454	-1.44051e-10	-0.985896
70308467	chr13:70308467:T:C	1.87704e-07	-1.68986	-0.321578	6.55854e-05	-1.64428	-0.31417
70308474	chr13:70308474:T:C	2.27884e-06	0.485114	-2.75265e-10	0.000982797	0.748596	-2.75265e-10
70308574	chr13:70308574:A:T	2.00038e-07	-1.68808	-0.259721	7.04386e-05	-1.63514	-0.251924
70308709	chr13:70308709:A:G	2.80167e-07	-1.66231	0.0513923	0.000109876	-1.5683	0.125846
70308976	chr13:70308976:C:CAT	4.91842e-06	-1.44051e-10	1.25444	0.00210859	-1.44051e-10	1.51197
70309126	chr13:70309126:C:T	1.38812e-07	-1.60533	-0.707848	6.56669e-05	-1.35755	-0.599657
70309268	chr13:70309268:A:G	7.92936e-08	-1.68332	-1.18983	2.64511e-05	-1.68047	-1.18604
70309593	chr13:70309593:G:C	1.31465e-07	-1.62603	-0.741533	6.0612e-05	-1.40278	-0.634536
70309892	chr13:70309892:T:C	1.25742e-07	-1.62545	-0.786618	5.76634e-05	-1.40107	-0.686113
70309980	chr13:70309980:C:T	1.9404e-06	0.324345	-2.75265e-10	0.000670051	0.365546	-2.75265e-10
70310024	chr13:70310024:T:G	8.48347e-08	-1.66516	-1.14044	2.92394e-05	-1.64507	-1.12122
70310088	chr13:70310088:A:G	1.07954e-07	-1.68996	-0.874637	3.55792e-05	-1.69049	-0.879557
70310233	chr13:70310233:C:G	8.59481e-08	-1.59122	-1.20134	3.47006e-05	-1.40112	-1.19393
70310240	chr13:70310240:T:C	8.72664e-08	-1.57558	-1.20176	3.55953e-05	-1.3752	-1.1944
70310380	chr13:70310380:G:A	1.43009e-07	-1.58433	-0.699067	6.87935e-05	-1.32114	-0.589556
70310495	chr13:70310495:TG:T	2.37034e-07	-1.68764	-0.0904592	9.12911e-05	-1.67321	0.0454599
70310506	chr13:70310506:C:A	2.29202e-07	-1.68847	-0.123232	8.7989e-05	-1.67518	0.0105854
70310544	chr13:70310544:G:A	2.34807e-07	-1.68415	-0.103392	9.06748e-05	-1.66594	0.031409
70310805	chr13:70310805:T:C	2.05506e-06	-1.44051e-10	0.381756	0.000801912	-1.44051e-10	0.545192
70310880	chr13:70310880:C:T	1.00662e-07	-1.62986	-1.00468	3.54553e-05	-1.59961	-0.973928
70311099	chr13:70311099:T:A	1.09924e-07	-1.59833	-0.948186	4.35251e-05	-1.41602	-0.952445
70311155	chr13:70311155:T:C	9.39677e-08	-1.66824	-1.03512	3.27587e-05	-1.64641	-1.00623
70311467	chr13:70311467:G:A	9.59402e-08	-1.64928	-1.0333	3.36308e-05	-1.62229	-1.00408
70311518	chr13:70311518:A:G	1.02588e-07	-1.49742	-1.11817	3.62381e-05	-1.45351	-1.09819
70311650	chr13:70311650:C:T	9.73411e-08	-1.64181	-1.02628	3.41964e-05	-1.613	-0.996687
70311692	chr13:70311692:T:C	9.77587e-08	-1.66541	-0.998397	3.4141e-05	-1.64426	-0.967044
70312010	chr13:70312010:A:T	5.38917e-07	-1.44051e-10	-0.956744	0.000188804	-1.44051e-10	-0.9011
70312263	chr13:70312263:C:T	5.3916e-07	-1.44051e-10	-0.956294	0.000185344	-1.44051e-10	-0.919595
70312268	chr13:70312268:C:A	4.05276e-07	-1.44051e-10	-1.24174	0.000134401	-1.44051e-10	-1.24098
70312366	chr13:70312366:T:C	9.78266e-08	-1.66162	-1.00149	3.41993e-05	-1.63879	-0.970811
70312426	chr13:70312426:G:T	7.59092e-08	-1.68736	-1.22941	2.60304e-05	-1.67179	-1.21075
70312715	chr13:70312715:G:T	9.40855e-08	-1.65305	-1.04905	3.28887e-05	-1.62732	-1.02136
70312862	chr13:70312862:T:A	6.57768e-06	-1.44051e-10	1.54513	0.00275208	-1.44051e-10	1.7783
70313344	chr13:70313344:C:T	9.12306e-08	-1.66826	-1.06466	3.16882e-05	-1.6478	-1.03806
70313372	chr13:70313372:AC:A	8.23049e-08	-1.66969	-1.16618	3.184e-05	-1.50737	-1.17372
70313728	chr13:70313728:T:C	4.17847e-07	-1.44051e-10	-1.21119	0.000139198	-1.44051e-10	-1.20591
70313749	chr13:70313749:G:A	1.65293e-06	-1.44051e-10	0.163998	0.000637047	-1.44051e-10	0.315037
70313906	chr13:70313906:C:T	4.45974e-07	-1.44051e-10	-1.14605	0.000143431	-1.44051e-10	-1.17595
70314070	chr13:70314070:C:A	8.34834e-08	-1.67535	-1.14631	2.79358e-05	-1.67066	-1.14123
70314132	chr13:70314132:C:T	4.9516e-07	-1.44051e-10	-1.04143	0.000166455	-1.44051e-10	-1.02708
70314200	chr13:70314200:A:G	7.89348e-08	-1.67102	-1.20666	2.63731e-05	-1.66639	-1.20307
70314236	chr13:70314236:A:G	1.07981e-07	-1.67778	-0.886573	3.77538e-05	-1.66184	-0.848882
70314461	chr13:70314461:G:A	1.79372e-06	-1.44051e-10	0.245738	0.000694737	-1.44051e-10	0.401726
70314767	chr13:70314767:A:G	2.39611e-06	-1.44051e-10	0.535295	0.000994063	-1.44051e-10	0.759994
70314802	chr13:70314802:G:A	2.20143e-07	-1.68991	-0.162122	8.41464e-05	-1.67859	-0.0306615
70314881	chr13:70314881:T:C	9.35855e-08	-1.66042	-1.04701	3.26513e-05	-1.63703	-1.01889
70314901	chr13:70314901:A:G	9.42883e-08	-1.65894	-1.04101	3.29269e-05	-1.63516	-1.01236
70315100	chr13:70315100:A:G	9.37742e-08	-1.66819	-1.03723	3.26471e-05	-1.64754	-1.00851
70315118	chr13:70315118:A:C	2.46533e-06	-1.44051e-10	0.563773	0.000989638	-1.44051e-10	0.755532
70315398	chr13:70315398:G:A	7.12894e-07	-1.15178	0.47481	0.000183691	-1.1958	0.267253
70315732	chr13:70315732:A:T	4.51711e-07	-1.13326	-2.75265e-10	0.000114213	-1.40375	-2.75265e-10
70315832	chr13:70315832:T:TTAA	9.48311e-08	-1.66672	-1.02749	3.30492e-05	-1.64571	-0.998104
70315909	chr13:70315909:T:C	8.28386e-08	-1.67682	-1.15259	3.15426e-05	-1.52856	-1.16191
70315935	chr13:70315935:A:T	9.2729e-07	-1.44051e-10	-0.41404	0.000334006	-1.44051e-10	-0.33065
70316126	chr13:70316126:G:A	4.5842e-07	-1.44051e-10	-1.11852	0.000155635	-1.44051e-10	-1.0943
70316184	chr13:70316184:A:G	1.29612e-07	-1.6749	-0.706862	5.642e-05	-1.51304	-0.595946
70316218	chr13:70316218:T:C	3.28354e-06	-1.44051e-10	0.850373	0.00103546	-1.44051e-10	0.800793
70316322	chr13:70316322:G:T	9.30409e-07	-1.44051e-10	-0.410682	0.000335194	-1.44051e-10	-0.327097
70316491	chr13:70316491:T:C	7.83554e-08	-1.69044	-1.19461	2.71549e-05	-1.68079	-1.15946
70316550	chr13:70316550:T:C	4.68456e-07	-1.44051e-10	-1.09686	0.000160267	-1.44051e-10	-1.06496
70316615	chr13:70316615:A:G	4.68452e-07	-1.44051e-10	-1.09687	0.000161243	-1.44051e-10	-1.05889
70316687	chr13:70316687:A:G	9.10373e-08	-1.67988	-1.05516	3.15828e-05	-1.66482	-1.02437
70316970	chr13:70316970:A:G	4.65491e-07	-1.44051e-10	-1.10321	0.000158236	-1.44051e-10	-1.07772
70317019	chr13:70317019:T:C	7.53112e-08	-1.68745	-1.23723	2.51341e-05	-1.68249	-1.23509
70317294	chr13:70317294:C:T	7.51021e-08	-1.68893	-1.23853	2.50352e-05	-1.68483	-1.23669
70317364	chr13:70317364:G:A	1.04984e-07	-1.67776	-0.914747	3.55261e-05	-1.67379	-0.897755
70317568	chr13:70317568:C:T	8.00846e-08	-1.63157	-1.23165	3.32468e-05	-1.41381	-1.22404
70317665	chr13:70317665:T:C	7.66323e-08	-1.67835	-1.22894	2.77177e-05	-1.59254	-1.2272
70317996	chr13:70317996:G:T	7.71883e-08	-1.66562	-1.23444	2.84679e-05	-1.56003	-1.233
70318213	chr13:70318213:C:T	1.16483e-06	-1.44051e-10	-0.185979	0.000424123	-1.44051e-10	-0.0917833
70318431	chr13:70318431:C:T	4.51011e-07	-1.44051e-10	-1.13481	0.000146376	-1.44051e-10	-1.15563
70318544	chr13:70318544:A:G	9.02184e-08	-1.68829	-1.05578	2.89253e-05	-1.68557	-1.09152
70318755	chr13:70318755:A:G	1.43709e-07	-1.49093	-0.787586	8.03989e-05	-1.0566	-0.698203
70318897	chr13:70318897:C:T	7.26716e-07	-1.44051e-10	-0.65777	0.000236207	-1.44051e-10	-0.677101
70319499	chr13:70319499:CAT:C	2.78027e-07	-1.61859	-2.75265e-10	9.43526e-05	-1.59477	-2.75265e-10
70319524	chr13:70319524:T:C	2.82584e-07	-1.60233	-2.75265e-10	9.13017e-05	-1.62764	-2.75265e-10
70319528	chr13:70319528:T:A	1.03461e-07	-1.63956	-0.967556	3.50939e-05	-1.6312	-0.952575
70319828	chr13:70319828:A:G	8.6635e-08	-1.68696	-1.09765	2.72537e-05	-1.6904	-1.14621
70320029	chr13:70320029:A:T	2.76232e-07	-1.62506	-2.75265e-10	8.9877e-05	-1.64337	-2.75265e-10
70320264	chr13:70320264:A:G	8.12442e-08	-1.6714	-1.17745	2.93046e-05	-1.60626	-1.1578
70320512	chr13:70320512:G:A	1.00787e-07	-1.65726	-0.976035	3.41414e-05	-1.65037	-0.960926
70320994	chr13:70320994:T:C	8.39211e-08	-1.61835	-1.19808	2.63357e-05	-1.6462	-1.22468
70321571	chr13:70321571:T:C	4.09661e-07	-1.44051e-10	-1.23098	0.000136351	-1.44051e-10	-1.22657
70321996	chr13:70321996:T:C	4.19979e-07	-1.44051e-10	-1.2061	0.000137403	-1.44051e-10	-1.21889
70322228	chr13:70322228:C:T	2.08611e-06	-1.44051e-10	0.396748	0.000756409	-1.44051e-10	0.486775
70322404	chr13:70322404:A:C	4.08169e-07	-1.44051e-10	-1.23463	0.000136416	-1.44051e-10	-1.2261
70322595	chr13:70322595:A:G	4.46331e-07	-1.44051e-10	-1.14524	0.000144169	-1.44051e-10	-1.17082
70322623	chr13:70322623:A:G	5.36272e-07	-1.44051e-10	-0.961665	0.00017221	-1.44051e-10	-0.993095
70322804	chr13:70322804:A:C	5.50958e-07	-1.44051e-10	-0.934647	0.000185606	-1.44051e-10	-0.91818
70322865	chr13:70322865:C:T	6.61284e-07	-1.44051e-10	-0.752122	0.000246452	-1.44051e-10	-0.634642
70323302	chr13:70323302:A:G	5.46149e-07	-1.44051e-10	-0.943414	0.000183963	-1.44051e-10	-0.927073
70323414	chr13:70323414:C:T	4.17117e-07	-1.44051e-10	-1.21294	0.000140118	-1.44051e-10	-1.19932
70323579	chr13:70323579:C:A	1.59345e-07	-1.17505	-1.00018	4.92829e-05	-1.3097	-0.934527
70323621	chr13:70323621:A:G	2.27623e-07	-1.23107	-0.587548	7.37886e-05	-1.35903	-0.48157
70323676	chr13:70323676:G:A	4.20873e-07	-1.44051e-10	-1.20397	0.000141939	-1.44051e-10	-1.18641
70323696	chr13:70323696:A:G	4.25686e-07	-1.44051e-10	-1.1926	0.000143889	-1.44051e-10	-1.17276
70323771	chr13:70323771:AATTG:A	8.46292e-07	-1.44051e-10	-0.505442	0.00029322	-1.44051e-10	-0.460883
70324061	chr13:70324061:A:G	6.87035e-07	-1.44051e-10	-0.71392	0.000210246	-1.44051e-10	-0.793528
70324270	chr13:70324270:A:C	8.86869e-07	-1.44051e-10	-0.458609	0.000315556	-1.44051e-10	-0.387471
70324458	chr13:70324458:C:T	4.79503e-07	-1.44051e-10	-1.07356	0.000162231	-1.44051e-10	-1.05279
70324600	chr13:70324600:T:C	5.50506e-07	-1.44051e-10	-0.935468	0.00018547	-1.44051e-10	-0.918914
70324842	chr13:70324842:A:G	8.27265e-07	-1.44051e-10	-0.528181	0.000286872	-1.44051e-10	-0.482772
70324921	chr13:70324921:G:A	5.49835e-07	-1.44051e-10	-0.936688	0.000185215	-1.44051e-10	-0.920288
70324923	chr13:70324923:T:C	8.14391e-07	-1.44051e-10	-0.543865	0.000281955	-1.44051e-10	-0.500059
70325229	chr13:70325229:T:C	1.91868e-07	-0.988823	-1.00068	5.54195e-05	-1.1424	-0.984471
70325834	chr13:70325834:C:T	1.00993e-07	-1.68647	-0.944785	3.3934e-05	-1.6597	-0.957691
70325848	chr13:70325848:C:T	1.32976e-07	-1.11413	-1.24201	3.83551e-05	-1.25291	-1.24201
70326104	chr13:70326104:C:T	1.13356e-07	-1.68689	-0.828877	3.69216e-05	-1.68931	-0.843698
70326107	chr13:70326107:A:G	1.69299e-07	-1.13279	-0.981855	4.97584e-05	-1.26966	-0.964965
70326167	chr13:70326167:C:T	1.5419e-06	-1.44051e-10	0.0944629	0.00056064	-1.44051e-10	0.187272
70326309	chr13:70326309:C:T	5.6841e-07	-0.533178	-0.370285	0.000150254	-0.610626	-0.518851
70326505	chr13:70326505:T:G	2.05755e-07	-1.07439	-0.845224	6.02365e-05	-1.21781	-0.825721
70326519	chr13:70326519:A:G	1.81756e-07	-1.0761	-0.967538	5.29529e-05	-1.21923	-0.953179
70326523	chr13:70326523:T:C	5.86255e-07	-1.44051e-10	-0.872551	0.000197566	-1.44051e-10	-0.855736
70326697	chr13:70326697:C:T	5.77439e-07	-1.44051e-10	-0.887704	0.000196373	-1.44051e-10	-0.86179
70326726	chr13:70326726:T:C	1.79996e-07	-1.09584	-0.957526	4.15464e-05	-1.48576	-0.929239
70326750	chr13:70326750:CCATGTTTGTTGGCTG:C	1.16129e-07	-1.68741	-0.804194	3.88398e-05	-1.66221	-0.820153
70326841	chr13:70326841:T:C	1.89529e-07	-0.997731	-1.00403	5.74359e-05	-1.15347	-0.937664
70327141	chr13:70327141:T:C	1.0914e-07	-1.68402	-0.869657	3.67826e-05	-1.65365	-0.883135
70327475	chr13:70327475:AAT:A	1.85685e-07	-1.06231	-0.959943	5.3963e-05	-1.20819	-0.945323
70327713	chr13:70327713:T:C	8.30167e-07	-1.44051e-10	-0.52468	0.000285103	-1.44051e-10	-0.488957
70328160	chr13:70328160:A:C	4.78701e-07	-1.44051e-10	-1.07523	0.000154143	-1.44051e-10	-1.10393
70328271	chr13:70328271:A:G	8.78792e-07	-1.44051e-10	-0.467758	0.000301778	-1.44051e-10	-0.432115
70328469	chr13:70328469:T:C	1.35272e-07	-1.09701	-1.24201	3.89452e-05	-1.23765	-1.242
70328663	chr13:70328663:T:A	1.32624e-07	-1.11676	-1.24203	3.82466e-05	-1.25573	-1.24203
70328774	chr13:70328774:A:G	1.37203e-07	-1.08298	-1.24187	3.94202e-05	-1.22568	-1.24185
70328816	chr13:70328816:C:T	1.11282e-07	-1.68413	-0.850102	3.74433e-05	-1.654	-0.864976
70328851	chr13:70328851:T:C	4.62772e-07	-1.44051e-10	-1.10907	0.000157229	-1.44051e-10	-1.0841
70329557	chr13:70329557:G:A	6.77822e-07	-1.44051e-10	-0.727421	0.000230151	-1.44051e-10	-0.703072
70329656	chr13:70329656:T:C	1.2102e-07	-1.66686	-0.783488	4.18918e-05	-1.68085	-0.725871
70329873	chr13:70329873:T:G	1.4265e-06	-1.44051e-10	0.0166707	0.000517498	-1.44051e-10	0.107199
70329996	chr13:70329996:A:G	1.08766e-07	-1.68338	-0.873727	3.78839e-05	-1.6703	-0.836987
70330202	chr13:70330202:A:G	9.05682e-08	-1.55137	-1.18883	2.59303e-05	-1.67775	-1.20864
70330789	chr13:70330789:A:G	1.67128e-07	-0.88611	-1.24143	4.67278e-05	-1.05545	-1.24202
70331086	chr13:70331086:A:T	1.36895e-07	-1.08779	-1.2393	3.92783e-05	-1.23157	-1.23956
70331091	chr13:70331091:C:A	5.49916e-07	-1.44051e-10	-0.936541	0.000185241	-1.44051e-10	-0.920148
70331094	chr13:70331094:C:T	1.29968e-07	-1.13935	-1.23967	3.75481e-05	-1.27629	-1.2399
70332011	chr13:70332011:C:T	2.5998e-07	-1.6857	-2.75265e-10	8.65717e-05	-1.68083	-2.75265e-10
70332122	chr13:70332122:A:G	1.217e-05	-1.44051e-10	2.16043	0.00506392	-1.44051e-10	2.38809
70332227	chr13:70332227:C:T	1.75505e-07	-1.68427	-0.394368	5.41311e-05	-1.68939	-0.461006
70332263	chr13:70332263:C:T	9.55159e-08	-1.61954	-1.06747	3.26929e-05	-1.58198	-1.07267
70332463	chr13:70332463:G:A	4.28806e-07	-1.44051e-10	-1.1853	0.000139651	-1.44051e-10	-1.20266
70332752	chr13:70332752:G:C	1.6061e-06	-1.44051e-10	0.135258	0.000547362	-1.44051e-10	0.163303
70332807	chr13:70332807:A:G	3.46312e-07	-1.39897	-2.75265e-10	0.000129299	-1.27968	-2.75265e-10
70332875	chr13:70332875:A:G	1.58594e-06	-1.44051e-10	0.122628	0.000540427	-1.44051e-10	0.150552
70333119	chr13:70333119:G:A	8.7654e-07	-1.44051e-10	-0.470324	0.000273122	-1.44051e-10	-0.531889
70333199	chr13:70333199:C:T	4.07168e-07	-1.44051e-10	-1.23708	0.000135256	-1.44051e-10	-1.23464
70333501	chr13:70333501:A:G	7.80071e-08	-1.65291	-1.2366	2.5572e-05	-1.6586	-1.24172
70333906	chr13:70333906:C:T	2.49123e-07	-0.509468	-1.21889	5.95518e-05	-0.86863	-1.18633
70333946	chr13:70333946:T:C	4.16833e-07	-1.44051e-10	-1.21362	0.00014044	-1.44051e-10	-1.19703
70334020	chr13:70334020:T:G	9.36247e-08	-1.59384	-1.11317	3.44446e-05	-1.55664	-1.04582
70334241	chr13:70334241:ATTTAT:A	8.97264e-08	-1.68325	-1.06629	2.87829e-05	-1.68577	-1.09626
70334293	chr13:70334293:TAATATA:T	1.43917e-07	-1.23147	-1.0456	4.5948e-05	-1.32362	-0.990681
70334484	chr13:70334484:C:T	1.17695e-07	-1.45712	-1.02109	4.01535e-05	-1.44358	-1.00552
70334697	chr13:70334697:T:C	2.38029e-07	-0.699099	-1.07481	6.27221e-05	-0.974905	-1.02819
70334730	chr13:70334730:G:A	1.46661e-07	-1.49947	-0.758714	4.72769e-05	-1.58161	-0.704178
70334900	chr13:70334900:C:T	1.55528e-06	-1.44051e-10	0.103102	0.00053003	-1.44051e-10	0.131126
70335074	chr13:70335074:G:A	3.59732e-06	-1.44051e-10	0.941639	0.00144431	-1.44051e-10	1.13358
70335185	chr13:70335185:A:C	2.15991e-07	-0.835504	-1.03556	5.84791e-05	-1.08951	-0.983628
70335652	chr13:70335652:C:T	2.86522e-07	-1.58849	-2.75265e-10	8.86256e-05	-1.65739	-2.75265e-10
70335840	chr13:70335840:T:C	9.79915e-08	-1.68493	-0.976494	3.12423e-05	-1.68696	-1.01307
70335841	chr13:70335841:G:A	1.1337e-06	-1.44051e-10	-0.213065	0.000383314	-1.44051e-10	-0.192952
70336054	chr13:70336054:G:A	1.53986e-07	-1.16699	-1.04245	4.89109e-05	-1.27057	-0.981241
70336113	chr13:70336113:C:A	1.63275e-06	0.151716	-2.75265e-10	0.000628615	0.301712	-2.75265e-10
70336749	chr13:70336749:C:T	1.58545e-06	-1.44051e-10	0.122318	0.000542524	-1.44051e-10	0.154425
70336884	chr13:70336884:T:C	9.61285e-08	-1.68591	-0.994709	3.06936e-05	-1.68777	-1.02998
70337048	chr13:70337048:G:A	4.27151e-07	-1.44051e-10	-1.18917	0.000142877	-1.44051e-10	-1.17982
70337068	chr13:70337068:A:G	2.00834e-07	-0.947533	-0.996295	4.25688e-05	-1.3911	-0.999581
70337473	chr13:70337473:C:T	9.67122e-08	-1.67832	-0.996249	3.0842e-05	-1.6814	-1.03153
70337520	chr13:70337520:A:G	8.29732e-07	-0.525203	-2.75265e-10	0.000178295	-0.958367	-2.75265e-10
70337628	chr13:70337628:T:C	9.60373e-08	-1.60946	-1.07211	3.50233e-05	-1.52972	-1.05607
70337657	chr13:70337657:G:A	1.55268e-06	-1.44051e-10	0.101433	0.000529136	-1.44051e-10	0.129438
70337726	chr13:70337726:C:T	6.40924e-07	-1.44051e-10	-0.783396	0.000211958	-1.44051e-10	-0.785418
70338214	chr13:70338214:G:C	4.19099e-07	-0.678819	-0.52938	0.000116203	-0.957113	-0.429352
70338498	chr13:70338498:C:A	8.39563e-08	-1.57563	-1.24038	2.70493e-05	-1.60312	-1.24103
70338553	chr13:70338553:C:G	8.69194e-07	-1.44051e-10	-0.478739	0.000302188	-1.44051e-10	-0.430757
70338575	chr13:70338575:A:T	1.14877e-07	-1.29747	-1.20497	3.2051e-05	-1.45828	-1.2162
70338668	chr13:70338668:C:G	4.04003e-07	-1.6421	0.397214	0.000136029	-1.64841	0.419472
70339283	chr13:70339283:TTTAC:T	1.04493e-06	-1.44051e-10	-0.294598	0.000375088	-1.44051e-10	-0.214647
70339309	chr13:70339309:T:C	6.79498e-06	-1.44051e-10	1.57763	0.00280087	-1.44051e-10	1.79588
70339357	chr13:70339357:C:A	1.72336e-06	-1.44051e-10	0.205724	0.000587156	-1.44051e-10	0.233483
70339510	chr13:70339510:T:C	5.23227e-07	-0.986291	-2.75265e-10	0.000110207	-1.43945	-2.75265e-10
70339748	chr13:70339748:T:C	2.62813e-07	-1.67486	-2.75265e-10	8.5703e-05	-1.69092	-2.75265e-10
70339975	chr13:70339975:A:G	8.32418e-07	-0.521971	-2.75265e-10	0.000239218	-0.66443	-2.75265e-10
70340029	chr13:70340029:C:T	8.48259e-07	-1.44051e-10	-0.50312	0.000264423	-1.44051e-10	-0.564257
70340232	chr13:70340232:G:A	8.23685e-07	-1.44051e-10	-0.532518	0.000257087	-1.44051e-10	-0.592394
70340501	chr13:70340501:T:A	1.11988e-06	-1.44051e-10	-0.225332	0.000403772	-1.44051e-10	-0.140958
70340774	chr13:70340774:G:A	1.73257e-07	-1.06683	-1.0247	3.78038e-05	-1.46638	-1.04302
70340842	chr13:70340842:A:G	4.08518e-07	-1.44051e-10	-1.23377	0.000136565	-1.44051e-10	-1.225
70341093	chr13:70341093:C:T	1.73235e-06	-1.44051e-10	0.210927	0.00059023	-1.44051e-10	0.238704
70341140	chr13:70341140:C:T	1.47602e-07	-1.27131	-0.980484	4.79121e-05	-1.36284	-0.909597
70342043	chr13:70342043:A:T	1.4714e-06	-1.44051e-10	0.0476604	0.000500013	-1.44051e-10	0.0728268
70342154	chr13:70342154:T:C	1.12297e-07	-1.40174	-1.12342	3.11646e-05	-1.56157	-1.14096
70342294	chr13:70342294:C:T	3.98015e-07	-0.736762	-0.523055	0.000111446	-1.00608	-0.422181
70342465	chr13:70342465:G:A	1.69857e-07	-1.66719	-0.444165	5.25972e-05	-1.67587	-0.503271
70342812	chr13:70342812:C:T	8.58716e-07	-1.44051e-10	-0.490868	0.000298897	-1.44051e-10	-0.441708
70342917	chr13:70342917:TA:T	1.75309e-07	-1.0618	-1.01796	3.88038e-05	-1.46204	-1.02125
70342930	chr13:70342930:A:G	6.69355e-07	-1.44051e-10	-0.739991	0.000215588	-1.44051e-10	-0.76844
70342980	chr13:70342980:A:G	4.23081e-07	-1.44051e-10	-1.19874	0.000140399	-1.44051e-10	-1.19732
70343035	chr13:70343035:G:A	4.0269e-07	-0.696769	-0.55137	0.000111812	-0.972294	-0.452691
70343064	chr13:70343064:A:G	1.65844e-06	-1.44051e-10	0.167326	0.000562366	-1.44051e-10	0.190345
70343134	chr13:70343134:T:C	7.11592e-07	-1.44051e-10	-0.678802	0.000261426	-1.44051e-10	-0.575654
70343494	chr13:70343494:C:T	2.70802e-07	-1.64492	-2.75265e-10	9.34563e-05	-1.60431	-2.75265e-10
70343589	chr13:70343589:A:G	1.84046e-07	-0.985461	-1.04566	3.94914e-05	-1.41618	-1.04955
70343620	chr13:70343620:C:T	1.80027e-07	-0.819944	-1.23326	4.59128e-05	-1.07815	-1.23692
70343790	chr13:70343790:T:C	1.50881e-06	0.0727702	-2.75265e-10	0.000286894	-0.482694	-2.75265e-10
70343980	chr13:70343980:C:T	6.44153e-07	-1.44051e-10	-0.77837	0.000231985	-1.44051e-10	-0.695134
70344030	chr13:70344030:T:C	4.28692e-07	-1.44051e-10	-1.18557	0.000143417	-1.44051e-10	-1.17605
70344181	chr13:70344181:A:G	1.51141e-06	0.0744913	-2.75265e-10	0.000287094	-0.481997	-2.75265e-10
70344457	chr13:70344457:T:G	2.35781e-07	-0.781546	-1.00186	4.68321e-05	-1.28727	-1.00797
70344724	chr13:70344724:T:C	3.94454e-06	-1.44051e-10	1.03378	0.00142892	-1.44051e-10	1.12286
70344865	chr13:70344865:C:G	4.34894e-07	-1.44051e-10	-1.1712	0.000146459	-1.44051e-10	-1.15506
70344872	chr13:70344872:C:A	2.71047e-07	-1.64401	-2.75265e-10	0.000103732	-1.5	-2.75265e-10
70345051	chr13:70345051:A:G	1.97818e-07	-0.933222	-1.02574	4.17037e-05	-1.38237	-1.02885
70345267	chr13:70345267:G:A	5.07171e-07	-1.6491	0.631643	0.000170802	-1.64826	0.64696
70345394	chr13:70345394:A:G	3.87344e-07	-1.28699	-2.75265e-10	0.000229224	-0.707108	-2.75265e-10
70345805	chr13:70345805:G:A	1.80848e-07	-0.879163	-1.16949	4.75102e-05	-1.1251	-1.15576
70346166	chr13:70346166:A:G	1.7659e-07	-1.05236	-1.02011	3.88675e-05	-1.458	-1.02365
70346220	chr13:70346220:T:A	1.14519e-07	-1.34136	-1.1642	3.53e-05	-1.45262	-1.12531
70346614	chr13:70346614:A:C	6.67674e-06	-1.44051e-10	1.56008	0.0027503	-1.44051e-10	1.77766
70346641	chr13:70346641:A:G	1.16352e-07	-1.34664	-1.14305	3.26967e-05	-1.49634	-1.15819
70346748	chr13:70346748:C:T	1.01286e-07	-1.5244	-1.10396	3.36502e-05	-1.53388	-1.09191
70346844	chr13:70346844:A:T	5.18876e-07	-1.44051e-10	-0.994642	0.000172911	-1.44051e-10	-0.989029
70347045	chr13:70347045:C:G	4.68625e-07	-1.65778	0.561274	0.000157615	-1.66273	0.581072
70347390	chr13:70347390:AAG:A	9.82088e-08	-1.67819	-0.981024	3.13915e-05	-1.67762	-1.01765
70347436	chr13:70347436:A:G	9.34765e-08	-1.68496	-1.02363	3.18728e-05	-1.69097	-0.98908
70347441	chr13:70347441:T:C	5.10843e-07	-1.01024	-2.75265e-10	0.000125396	-1.31033	-2.75265e-10
70348022	chr13:70348022:A:G	3.97606e-07	-1.26085	-2.75265e-10	0.000119474	-1.3587	-2.75265e-10
70348198	chr13:70348198:G:C	1.00307e-07	-1.68152	-0.956555	3.19951e-05	-1.68102	-0.995205
70348331	chr13:70348331:A:C	1.03554e-07	-1.67768	-0.928536	3.2981e-05	-1.67714	-0.968733
70348395	chr13:70348395:T:C	9.51377e-08	-1.68024	-1.01074	3.04802e-05	-1.67973	-1.045
70348840	chr13:70348840:A:G	1.29035e-06	-1.44051e-10	-0.0836395	0.00043864	-1.44051e-10	-0.0581278
70349113	chr13:70349113:T:C	1.07474e-07	-1.67944	-0.889617	3.41536e-05	-1.67962	-0.931322
70349282	chr13:70349282:A:T	1.37219e-06	-1.44051e-10	-0.0221451	0.000466771	-1.44051e-10	0.00403133
70349437	chr13:70349437:G:A	1.37763e-06	-1.44051e-10	-0.0181895	0.000468576	-1.44051e-10	0.00789069
70349611	chr13:70349611:A:C	4.38557e-07	-1.44051e-10	-1.16282	0.00014783	-1.44051e-10	-1.14574
70349808	chr13:70349808:A:C	1.37377e-06	-1.44051e-10	-0.020989	0.000467327	-1.44051e-10	0.00522114
70349838	chr13:70349838:C:T	8.15314e-08	-1.65396	-1.19136	2.64759e-05	-1.65178	-1.21379
70350544	chr13:70350544:T:C	8.11697e-08	-1.64633	-1.20343	2.64577e-05	-1.64436	-1.2219
70350549	chr13:70350549:A:G	1.75088e-07	-1.13633	-0.944687	4.04444e-05	-1.50292	-0.938961
70350980	chr13:70350980:T:C	7.35535e-07	-1.44051e-10	-0.645709	0.000259708	-1.44051e-10	-0.58225
70351215	chr13:70351215:G:A	7.93714e-08	-1.64694	-1.22523	2.60578e-05	-1.64487	-1.23662
70351306	chr13:70351306:C:A	3.78443e-07	-1.64123	0.330989	0.000127421	-1.64625	0.351944
70351470	chr13:70351470:T:G	4.18836e-07	-1.44051e-10	-1.20883	0.000139543	-1.44051e-10	-1.20344
70351617	chr13:70351617:T:C	6.83312e-06	-1.44051e-10	1.58323	0.00282559	-1.44051e-10	1.80467
70351688	chr13:70351688:G:A	1.45309e-07	-1.43718	-0.830263	5.40503e-05	-1.45069	-0.701201
70351858	chr13:70351858:C:T	1.06143e-07	-1.43934	-1.14218	3.66865e-05	-1.45112	-1.08828
70351859	chr13:70351859:T:C	8.02164e-08	-1.63637	-1.22521	2.63378e-05	-1.63412	-1.23668
70351941	chr13:70351941:A:G	2.19211e-07	-0.695526	-1.16075	5.609e-05	-0.965441	-1.14941
70352005	chr13:70352005:C:G	1.00776e-06	-1.44051e-10	-0.330816	0.000307699	-1.44051e-10	-0.412684
70352008	chr13:70352008:G:T	2.23243e-07	-0.62891	-1.20913	5.62091e-05	-0.908274	-1.20445
70352042	chr13:70352042:G:A	7.36941e-07	-1.44051e-10	-0.643799	0.000260233	-1.44051e-10	-0.580231
70352108	chr13:70352108:T:C	1.07157e-07	-1.37285	-1.19917	3.64046e-05	-1.38737	-1.15974
70352136	chr13:70352136:CAT:C	1.03167e-06	-1.44051e-10	-0.307374	0.000361494	-1.44051e-10	-0.251563
70352243	chr13:70352243:G:C	7.90843e-08	-1.65931	-1.21649	2.58664e-05	-1.65744	-1.23142
70352244	chr13:70352244:C:T	5.183e-07	-0.995752	-2.75265e-10	0.000109543	-1.44549	-2.75265e-10
70352303	chr13:70352303:CTGA:C	1.10218e-07	-1.38512	-1.15872	3.79655e-05	-1.39875	-1.10638
70352349	chr13:70352349:A:G	1.64118e-07	-1.07748	-1.06825	3.59977e-05	-1.47347	-1.08488
70352448	chr13:70352448:A:G	9.24947e-07	-1.44051e-10	-0.41657	0.000296404	-1.44051e-10	-0.450083
70352454	chr13:70352454:G:A	7.98931e-08	-1.65231	-1.21331	2.61058e-05	-1.6503	-1.22935
70352518	chr13:70352518:C:T	4.99022e-07	-1.44051e-10	-1.03366	0.000162223	-1.44051e-10	-1.05284
70352563	chr13:70352563:G:T	1.0985e-07	-1.3848	-1.16239	3.78068e-05	-1.39823	-1.11109
70352739	chr13:70352739:C:T	1.11194e-07	-1.36478	-1.17024	3.81603e-05	-1.37897	-1.12104
70352832	chr13:70352832:A:C	3.94468e-07	-1.63681	0.368046	0.000132838	-1.64171	0.389029
70352910	chr13:70352910:C:T	1.69345e-07	-1.0854	-1.02897	3.78387e-05	-1.47607	-1.0324
70352984	chr13:70352984:A:G	1.08304e-07	-1.32655	-1.23481	3.12151e-05	-1.47676	-1.22415
70353016	chr13:70353016:T:C	1.64645e-07	-1.13523	-1.00728	3.76244e-05	-1.50478	-1.00937
70353258	chr13:70353258:C:T	1.04558e-07	-1.36202	-1.23454	3.0378e-05	-1.50437	-1.22372
70353846	chr13:70353846:C:T	1.08645e-07	-1.32624	-1.23198	3.13407e-05	-1.47706	-1.21982
70353874	chr13:70353874:A:C	1.12962e-07	-1.28698	-1.23228	3.22974e-05	-1.44653	-1.22029
70353909	chr13:70353909:G:A	1.07477e-07	-1.33434	-1.23469	3.10217e-05	-1.48316	-1.22396
70353943	chr13:70353943:G:T	1.08193e-07	-1.32513	-1.23727	3.1106e-05	-1.47628	-1.22812
70354077	chr13:70354077:G:A	1.08763e-07	-1.32083	-1.2363	3.12385e-05	-1.47292	-1.22724
70354104	chr13:70354104:C:G	8.99426e-07	-1.44051e-10	-0.444549	0.000280078	-1.44051e-10	-0.506739
70354158	chr13:70354158:A:G	1.14563e-06	-1.44051e-10	-0.202594	0.000413004	-1.44051e-10	-0.118349
70354169	chr13:70354169:C:T	7.04461e-07	-1.44051e-10	-0.688874	0.000237035	-1.44051e-10	-0.673599
70354173	chr13:70354173:G:A	4.24197e-06	-1.44051e-10	1.10648	0.00132365	-1.44051e-10	1.04634
70354431	chr13:70354431:A:G	7.18468e-06	-1.44051e-10	1.6334	0.00297665	-1.44051e-10	1.85675
70354629	chr13:70354629:C:T	4.11459e-07	-1.44051e-10	-1.2266	0.000135567	-1.44051e-10	-1.23234
70354861	chr13:70354861:A:C	1.0632e-07	-1.42737	-1.15248	3.64355e-05	-1.44577	-1.10049
70355342	chr13:70355342:C:T	4.78629e-07	-1.65418	0.578799	0.000163479	-1.64007	0.594945
70356275	chr13:70356275:A:G	1.2366e-06	-1.44051e-10	-0.126182	0.000446815	-1.44051e-10	-0.0396616
70356297	chr13:70356297:A:T	1.18826e-07	-1.61126	-0.857382	3.85882e-05	-1.57992	-0.908938
70356815	chr13:70356815:T:C	8.07869e-08	-1.65972	-1.19477	2.67481e-05	-1.6395	-1.21584
70357039	chr13:70357039:T:C	8.00084e-08	-1.65722	-1.20696	2.65997e-05	-1.6362	-1.22471
70357162	chr13:70357162:G:A	6.0539e-07	-0.840433	-2.75265e-10	0.00017182	-0.995361	-2.75265e-10
70357342	chr13:70357342:A:G	6.15805e-07	-1.44051e-10	-0.823376	0.000220901	-1.44051e-10	-0.744091
70357361	chr13:70357361:C:G	1.64044e-07	-1.06235	-1.08383	3.62997e-05	-1.46302	-1.08698
70357611	chr13:70357611:CTAATTA:C	2.58737e-07	-1.69049	-2.75265e-10	8.62228e-05	-1.68487	-2.75265e-10
70357758	chr13:70357758:G:A	5.33128e-07	-1.44051e-10	-0.967545	0.000191285	-1.44051e-10	-0.888045
70357873	chr13:70357873:T:A	1.03569e-07	-1.44289	-1.16318	3.56642e-05	-1.4561	-1.11156
70358704	chr13:70358704:G:C	1.52535e-06	-1.44051e-10	0.0836717	0.000518786	-1.44051e-10	0.109684
70359171	chr13:70359171:A:T	1.05448e-07	-1.41981	-1.16828	3.62202e-05	-1.43373	-1.11846
70359630	chr13:70359630:C:T	6.01693e-07	-1.44051e-10	-0.84656	0.000218803	-1.44051e-10	-0.753634
70359653	chr13:70359653:G:T	1.07601e-07	-1.43628	-1.1316	3.72436e-05	-1.4496	-1.07473
70359934	chr13:70359934:G:A	1.03872e-07	-1.4669	-1.13625	3.43522e-05	-1.47962	-1.12553
70360183	chr13:70360183:T:A	1.0922e-06	-1.44051e-10	-0.250355	0.000393228	-1.44051e-10	-0.167418
70360332	chr13:70360332:AAAT:A	1.09292e-07	-1.39613	-1.15615	3.75455e-05	-1.41107	-1.10519
70360484	chr13:70360484:C:T	1.3519e-07	-1.38949	-0.950136	4.82416e-05	-1.34532	-0.920264
70360489	chr13:70360489:G:A	1.19119e-06	-1.44051e-10	-0.163597	0.000418185	-1.44051e-10	-0.105882
70360498	chr13:70360498:G:A	5.07502e-07	-1.44051e-10	-1.01681	0.000164766	-1.44051e-10	-1.03728
70360540	chr13:70360540:TA:T	7.95992e-08	-1.64407	-1.22523	2.67111e-05	-1.61991	-1.23682
70360884	chr13:70360884:T:C	4.60099e-07	-1.64696	0.532096	0.0001573	-1.63187	0.548222
70361093	chr13:70361093:G:A	1.04715e-07	-1.35776	-1.23731	3.15516e-05	-1.46238	-1.22781
70361195	chr13:70361195:C:T	1.64121e-07	-0.922487	-1.22321	4.604e-05	-1.09597	-1.21633
70361439	chr13:70361439:G:A	5.5827e-07	-1.44051e-10	-0.921464	0.000171299	-1.44051e-10	-0.998395
70361637	chr13:70361637:G:C	9.30282e-08	-1.64718	-1.06622	3.02547e-05	-1.62352	-1.10864
70361654	chr13:70361654:T:C	9.2139e-08	-1.65231	-1.0707	2.99461e-05	-1.62992	-1.11249
70361701	chr13:70361701:A:G	9.40108e-08	-1.64839	-1.0545	3.05211e-05	-1.62496	-1.09843
70361715	chr13:70361715:T:C	1.51933e-06	-1.44051e-10	0.0797161	0.000512971	-1.44051e-10	0.098412
70361804	chr13:70361804:T:C	1.4953e-07	-1.36654	-0.872271	5.37078e-05	-1.32083	-0.837419
70361859	chr13:70361859:T:C	1.03379e-07	-1.44929	-1.15861	3.55603e-05	-1.4623	-1.10828
70361901	chr13:70361901:A:G	1.01502e-07	-1.63073	-0.995502	3.29143e-05	-1.60343	-1.04447
70362238	chr13:70362238:G:T	1.02713e-07	-1.4576	-1.15677	3.53658e-05	-1.47011	-1.10595
70362290	chr13:70362290:C:T	1.50449e-07	-1.37119	-0.861495	5.40352e-05	-1.32603	-0.826144
70362367	chr13:70362367:A:G	1.0001e-07	-1.63341	-1.00763	3.24526e-05	-1.60662	-1.05541
70362519	chr13:70362519:C:A	1.37582e-06	-1.44051e-10	-0.0194975	0.000468027	-1.44051e-10	0.00671794
70362659	chr13:70362659:T:G	1.39743e-07	-1.38522	-0.921287	4.9913e-05	-1.34088	-0.89065
70362806	chr13:70362806:G:A	2.17086e-07	-1.11697	-0.749046	5.01415e-05	-1.48947	-0.737487
70362845	chr13:70362845:A:C	4.10743e-07	-1.44051e-10	-1.22834	0.000135944	-1.44051e-10	-1.22957
70362912	chr13:70362912:C:T	6.32224e-07	-1.44051e-10	-0.797063	0.000203771	-1.44051e-10	-0.824813
70362997	chr13:70362997:C:T	5.48064e-07	-1.44051e-10	-0.939914	0.000189545	-1.44051e-10	-0.897182
70363016	chr13:70363016:C:T	1.44002e-07	-1.3649	-0.911576	5.15153e-05	-1.31937	-0.880564
70363407	chr13:70363407:C:A	4.51996e-07	-1.6368	0.504162	0.000154931	-1.61994	0.521116
70363618	chr13:70363618:C:T	1.11515e-07	-1.37804	-1.1541	3.52184e-05	-1.39539	-1.18484
70363761	chr13:70363761:T:C	2.40726e-07	-1.45103	-0.311612	9.02358e-05	-1.41158	-0.227804
70363951	chr13:70363951:A:G	9.70557e-08	-1.51978	-1.15125	3.20998e-05	-1.53136	-1.1416
70364214	chr13:70364214:C:T	1.25014e-06	-1.44051e-10	-0.115293	0.000450939	-1.44051e-10	-0.0304758
70364248	chr13:70364248:C:T	1.53708e-07	-1.09811	-1.11314	5.11117e-05	-1.14151	-1.06628
70364500	chr13:70364500:T:C	1.53708e-07	-1.35394	-0.857315	5.52453e-05	-1.30766	-0.822367
70364542	chr13:70364542:C:G	1.57508e-07	-1.19193	-0.994901	3.69313e-05	-1.53652	-0.99623
70364554	chr13:70364554:A:G	1.36593e-07	-1.48248	-0.846815	4.35892e-05	-1.56405	-0.802947
70364703	chr13:70364703:G:A	1.16129e-07	-1.39797	-1.09363	4.10385e-05	-1.35393	-1.07337
70364744	chr13:70364744:T:C	1.43028e-07	-1.42803	-0.855236	4.66656e-05	-1.41896	-0.879837
70364758	chr13:70364758:T:G	1.08107e-07	-1.42899	-1.13419	3.79015e-05	-1.38879	-1.11803
70364838	chr13:70364838:T:C	6.49736e-07	-1.44051e-10	-0.769741	0.000209318	-1.44051e-10	-0.797952
70364932	chr13:70364932:C:T	2.23698e-07	-0.753988	-1.08202	6.12483e-05	-0.951698	-1.07517
70365025	chr13:70365025:C:T	9.88368e-08	-1.48736	-1.16548	3.33136e-05	-1.45277	-1.18308
70365237	chr13:70365237:A:G	1.53106e-07	-1.53467	-0.6805	4.96748e-05	-1.50436	-0.731954
70365395	chr13:70365395:A:T	5.23323e-07	-0.697856	-0.288251	0.000119632	-1.14947	-0.207914
70365545	chr13:70365545:A:AC	5.45632e-07	-0.294497	-0.649864	0.000142087	-0.563862	-0.621508
70365685	chr13:70365685:A:G	3.85247e-07	-0.484499	-0.807924	0.000102748	-0.734871	-0.774655
70365815	chr13:70365815:C:T	2.97076e-07	-1.55232	-2.75265e-10	0.000135797	-1.23065	-2.75265e-10
70365934	chr13:70365934:G:A	5.17053e-07	-1.33811	0.339946	0.000191402	-1.32846	0.441028
70365946	chr13:70365946:C:T	8.42341e-07	-1.44051e-10	-0.510122	0.000290781	-1.44051e-10	-0.469237
70366141	chr13:70366141:C:T	1.32957e-07	-1.25785	-1.09843	3.20883e-05	-1.57154	-1.10178
70366193	chr13:70366193:C:G	1.10038e-06	-1.22177	0.978883	0.000434946	-1.21421	1.14763
70366918	chr13:70366918:G:T	1.89189e-06	1.00522	-0.7062	0.000501761	0.749017	-0.6727
70367011	chr13:70367011:T:C	2.65509e-07	-0.504574	-1.16008	8.00385e-05	-0.593225	-1.16607
70367346	chr13:70367346:T:C	5.46715e-07	-1.44051e-10	-0.942378	0.00018239	-1.44051e-10	-0.935658
70367367	chr13:70367367:G:A	4.07371e-07	-1.44051e-10	-1.23658	0.000136019	-1.44051e-10	-1.22902
70367411	chr13:70367411:C:G	5.49596e-07	-0.229979	-0.707144	0.000141493	-0.502495	-0.687063
70367540	chr13:70367540:C:T	1.22261e-06	-1.44051e-10	-0.137566	0.000479191	-1.44051e-10	0.030292
70367597	chr13:70367597:G:A	9.0355e-07	-0.439975	-2.75265e-10	0.000249457	-0.622519	-2.75265e-10
70367814	chr13:70367814:T:A	7.83739e-08	-1.69008	-1.19474	2.61889e-05	-1.69056	-1.18591
70367844	chr13:70367844:T:C	7.75901e-08	-1.69042	-1.20445	2.59073e-05	-1.69077	-1.19651
70368355	chr13:70368355:T:C	4.4359e-07	-1.01563	-0.135779	0.000160663	-0.974575	-0.0879248
70368391	chr13:70368391:C:T	4.67102e-06	1.20283	-2.75265e-10	0.00108068	0.843535	-2.75265e-10
70368438	chr13:70368438:A:G	6.22533e-07	-1.44051e-10	-0.81251	0.000208344	-1.44051e-10	-0.802618
70368677	chr13:70368677:T:C	2.76161e-07	-1.17805	-0.447269	6.6715e-05	-1.52529	-0.416083
70368994	chr13:70368994:G:A	1.12253e-07	-1.38851	-1.13704	3.74565e-05	-1.3954	-1.12323
70369291	chr13:70369291:A:G	1.75517e-06	-0.243824	0.467839	0.000347279	-0.525665	0.233987
70369442	chr13:70369442:G:A	7.51196e-07	-0.92775	0.30311	0.000186239	-1.31198	0.397199
70369791	chr13:70369791:A:G	2.79048e-07	-1.13667	-0.478254	6.63232e-05	-1.49958	-0.447689
70369834	chr13:70369834:C:T	2.68815e-07	-1.65228	-2.75265e-10	8.58808e-05	-1.68885	-2.75265e-10
70369884	chr13:70369884:T:C	2.85287e-07	-1.14521	-0.4476	6.80373e-05	-1.50525	-0.416497
70370312	chr13:70370312:C:T	4.07268e-07	-1.07078	-0.166055	9.59926e-05	-1.45954	-0.117992
70370347	chr13:70370347:C:T	5.90276e-07	-1.44051e-10	-0.865717	0.000211705	-1.44051e-10	-0.786615
70370394	chr13:70370394:C:T	5.42579e-07	-1.44051e-10	-0.949973	0.000195077	-1.44051e-10	-0.868414
70370399	chr13:70370399:T:C	5.39383e-07	-1.44051e-10	-0.955879	0.000193771	-1.44051e-10	-0.875131
70370449	chr13:70370449:C:T	4.06313e-07	-1.44051e-10	-1.23918	0.000135502	-1.44051e-10	-1.23282
70370541	chr13:70370541:T:A	5.1237e-07	0.0805871	-1.08785	0.000125391	-0.221316	-1.08906
70370967	chr13:70370967:C:T	4.17735e-07	-1.44051e-10	-1.21146	0.000139918	-1.44051e-10	-1.20075
70371244	chr13:70371244:C:T	7.24344e-06	-0.67807	2.31962	0.00274509	-0.660762	2.43652
70371280	chr13:70371280:T:C	4.81136e-07	-1.44051e-10	-1.07016	0.000169654	-1.44051e-10	-1.00805
70371595	chr13:70371595:G:T	2.65967e-07	-1.66294	-2.75265e-10	8.57413e-05	-1.69047	-2.75265e-10
70372333	chr13:70372333:CAA:C	4.22388e-07	-1.44051e-10	-1.20038	0.000141304	-1.44051e-10	-1.19089
70373235	chr13:70373235:A:C	1.16298e-07	-1.24815	-1.24199	3.70236e-05	-1.28878	-1.24147
70373483	chr13:70373483:T:C	1.10639e-06	-1.44051e-10	-0.237447	0.000365689	-1.44051e-10	-0.240025
70373647	chr13:70373647:G:A	4.25659e-07	-1.44051e-10	-1.19267	0.000139612	-1.44051e-10	-1.20294
70373770	chr13:70373770:T:C	4.93712e-07	-1.44051e-10	-1.04435	0.000154169	-1.44051e-10	-1.10376
70373781	chr13:70373781:C:A	1.29523e-07	-1.64472	-0.737727	4.76864e-05	-1.58379	-0.69337
70373887	chr13:70373887:C:T	1.23499e-07	-1.65018	-0.779901	4.56632e-05	-1.59011	-0.730403
70373933	chr13:70373933:T:C	1.756e-07	-1.60711	-0.470993	6.86182e-05	-1.47482	-0.438433
70374063	chr13:70374063:T:C	4.25792e-06	-1.44051e-10	1.11023	0.00132168	-1.44051e-10	1.04485
70374078	chr13:70374078:A:G	2.64743e-07	-1.59292	-0.0746302	0.000108238	-1.45009	-0.00738362
70374101	chr13:70374101:A:C	2.14208e-07	-0.665313	-1.21405	5.08014e-05	-0.989567	-1.22432
70374132	chr13:70374132:T:C	2.7124e-07	-1.61261	-0.0306944	0.000109556	-1.48188	0.0365106
70374408	chr13:70374408:C:A	1.88669e-07	-0.903897	-1.10242	6.51798e-05	-0.9162	-1.04846
70375055	chr13:70375055:C:A	5.55967e-07	-1.44051e-10	-0.925597	0.000197764	-1.44051e-10	-0.854733
70375275	chr13:70375275:A:G	1.41516e-07	-1.63146	-0.662436	5.43962e-05	-1.57368	-0.571834
70375606	chr13:70375606:C:A	1.99444e-07	-0.714349	-1.23643	5.811e-05	-0.837724	-1.24175
70375727	chr13:70375727:A:G	1.40805e-07	-1.63673	-0.662207	5.3975e-05	-1.58126	-0.572025
70375729	chr13:70375729:T:G	5.45453e-07	-1.44051e-10	-0.944689	0.000182522	-1.44051e-10	-0.934936
70375902	chr13:70375902:T:C	6.72168e-07	-1.44051e-10	-0.735798	0.000229023	-1.44051e-10	-0.707985
70376841	chr13:70376841:T:C	8.53839e-08	-1.6078	-1.19135	3.08496e-05	-1.54122	-1.17146
70376862	chr13:70376862:C:T	5.51542e-07	-1.44051e-10	-0.933589	0.000205718	-1.44051e-10	-0.815299
70376891	chr13:70376891:G:A	8.60118e-08	-1.59088	-1.20094	3.12024e-05	-1.51853	-1.18278
70376906	chr13:70376906:T:C	7.81401e-08	-1.66359	-1.22422	2.56495e-05	-1.6654	-1.23188
70376954	chr13:70376954:A:C	8.66257e-08	-1.58999	-1.19472	3.14671e-05	-1.51754	-1.17533
70377101	chr13:70377101:A:AAAC	4.60885e-07	-1.44051e-10	-1.11316	0.000150407	-1.44051e-10	-1.12846
70377145	chr13:70377145:T:TTTCCC	9.35097e-08	-1.59419	-1.11405	3.56842e-05	-1.50918	-1.05792
70377298	chr13:70377298:T:C	5.90836e-07	-1.44051e-10	-0.864768	0.000202888	-1.44051e-10	-0.829152
70377359	chr13:70377359:G:T	4.83203e-07	-1.44051e-10	-1.06587	0.000157224	-1.44051e-10	-1.08413
70377548	chr13:70377548:T:C	5.88621e-07	-1.44051e-10	-0.868524	0.000213534	-1.44051e-10	-0.778009
70377597	chr13:70377597:T:C	4.46372e-07	-1.44051e-10	-1.14515	0.000149946	-1.44051e-10	-1.13153
70377779	chr13:70377779:G:C	8.27794e-08	-1.63232	-1.19781	2.70133e-05	-1.63498	-1.2105
70377967	chr13:70377967:A:T	8.47384e-08	-1.59411	-1.21263	3.06204e-05	-1.52323	-1.19691
70377978	chr13:70377978:G:A	2.50628e-06	-1.44051e-10	0.580248	0.00102954	-1.44051e-10	0.795059
70378125	chr13:70378125:T:C	9.83439e-08	-1.58236	-1.07548	3.1662e-05	-1.58694	-1.09975
70378281	chr13:70378281:T:C	9.73213e-08	-1.52061	-1.14768	3.77302e-05	-1.41252	-1.09883
70378389	chr13:70378389:C:A	9.09811e-07	-1.44051e-10	-0.433069	0.000306911	-1.44051e-10	-0.415248
70378740	chr13:70378740:C:T	7.90801e-08	-1.63454	-1.24131	2.65875e-05	-1.62836	-1.23301
70379015	chr13:70379015:A:G	4.83541e-07	-1.44051e-10	-1.06517	0.000155252	-1.44051e-10	-1.09676
70379182	chr13:70379182:C:T	8.91927e-08	-1.53836	-1.21714	3.27181e-05	-1.45098	-1.2029
70379386	chr13:70379386:C:A	5.12976e-07	-1.44051e-10	-1.00608	0.000166235	-1.44051e-10	-1.0284
70379435	chr13:70379435:T:C	1.14432e-06	-1.44051e-10	-0.203739	0.000393309	-1.44051e-10	-0.167211
70379494	chr13:70379494:TATAA:T	4.50974e-07	-1.44051e-10	-1.1349	0.000156997	-1.44051e-10	-1.08558
70379884	chr13:70379884:C:T	4.26059e-07	-1.44051e-10	-1.19173	0.000139087	-1.44051e-10	-1.20671
70380025	chr13:70380025:T:C	1.05096e-07	-1.68288	-0.908555	3.46801e-05	-1.68809	-0.907549
70380279	chr13:70380279:T:A	7.67597e-08	-1.66858	-1.23704	2.53332e-05	-1.66996	-1.23973
70380597	chr13:70380597:C:T	4.93241e-07	-1.44051e-10	-1.04531	0.000180064	-1.44051e-10	-0.948497
70380873	chr13:70380873:T:G	5.02045e-07	-1.44051e-10	-1.02762	0.000169243	-1.44051e-10	-1.01047
70380932	chr13:70380932:G:A	8.45291e-07	-1.44051e-10	-0.506625	0.000305806	-1.44051e-10	-0.418856
70381080	chr13:70381080:G:A	9.89275e-08	-1.6026	-1.04932	3.1702e-05	-1.59588	-1.08954
70381181	chr13:70381181:C:T	6.27934e-07	-1.44051e-10	-0.803871	0.000214962	-1.44051e-10	-0.771344
70381546	chr13:70381546:A:G	9.99588e-08	-1.57454	-1.067	3.21645e-05	-1.56563	-1.10532
70381851	chr13:70381851:A:C	4.87135e-07	-1.44051e-10	-1.05777	0.000156369	-1.44051e-10	-1.08959
70381967	chr13:70381967:C:G	4.08554e-07	-1.44051e-10	-1.23368	0.00013669	-1.44051e-10	-1.22409
70382030	chr13:70382030:G:A	9.61336e-08	-1.59258	-1.08799	3.09791e-05	-1.58435	-1.12414
70382341	chr13:70382341:A:T	9.79107e-08	-1.56967	-1.09258	3.15726e-05	-1.56086	-1.12866
70382426	chr13:70382426:A:G	3.27611e-07	-1.45448	-2.75265e-10	0.000113355	-1.41128	-2.75265e-10
70382463	chr13:70382463:TAC:T	1.00538e-07	-1.57455	-1.06123	3.23204e-05	-1.56581	-1.1003
70382467	chr13:70382467:A:G	1.18945e-07	-1.56315	-0.904492	3.77459e-05	-1.55378	-0.957155
70383402	chr13:70383402:A:G	8.09799e-08	-1.62097	-1.23114	2.75148e-05	-1.61389	-1.21319
70383452	chr13:70383452:A:T	5.35872e-07	-1.44051e-10	-0.96241	0.000180779	-1.44051e-10	-0.944534
70383804	chr13:70383804:T:C	1.96879e-07	-1.68083	-0.282881	7.54175e-05	-1.61244	-0.206331
70383809	chr13:70383809:C:T	3.68817e-07	-1.68752	0.351517	0.000143158	-1.63441	0.456548
70383952	chr13:70383952:T:C	1.64421e-07	-0.983892	-1.15998	3.44773e-05	-1.41848	-1.18303
70384219	chr13:70384219:A:G	3.11344e-07	-1.67747	0.172059	0.000122868	-1.60286	0.27216
70384576	chr13:70384576:T:C	1.87021e-07	-0.778864	-1.23622	5.61828e-05	-0.874879	-1.23832
70384678	chr13:70384678:G:T	1.84481e-07	-1.65054	-0.378216	7.30819e-05	-1.54494	-0.305289
70384780	chr13:70384780:ATATAAT:A	1.02243e-06	-1.44051e-10	-0.316365	0.000348366	-1.44051e-10	-0.288553
70384914	chr13:70384914:T:G	1.87658e-07	-1.65343	-0.358251	7.4364e-05	-1.55031	-0.282528
70385466	chr13:70385466:G:T	2.17084e-07	-1.66154	-0.204486	8.52612e-05	-1.56717	-0.128916
70385801	chr13:70385801:A:C	2.24675e-07	-1.6649	-0.166756	8.80284e-05	-1.57387	-0.0902738
70386069	chr13:70386069:A:C	2.21362e-07	-1.64952	-0.196988	8.82187e-05	-1.5425	-0.119493
70386206	chr13:70386206:C:T	6.81642e-07	-1.44051e-10	-0.721801	0.000225504	-1.44051e-10	-0.723467
70386207	chr13:70386207:A:G	2.31513e-07	-1.63584	-0.165831	0.00010284	-1.49581	-0.012822
70386356	chr13:70386356:G:A	4.6249e-07	-1.44051e-10	-1.10968	0.000155747	-1.44051e-10	-1.09358
70386458	chr13:70386458:C:T	7.49995e-08	-1.68926	-1.23956	2.49862e-05	-1.68853	-1.23495
70386679	chr13:70386679:T:C	2.2922e-07	-1.65999	-0.151632	9.05322e-05	-1.56357	-0.072536
70386719	chr13:70386719:C:T	3.78427e-07	-1.31028	-2.75265e-10	0.000142567	-1.182	-2.75265e-10
70387054	chr13:70387054:T:C	2.00941e-07	-1.66559	-0.277704	7.84653e-05	-1.57539	-0.203757
70387581	chr13:70387581:C:CA	8.98849e-08	-1.64534	-1.10243	3.20709e-05	-1.6027	-1.07116
70387617	chr13:70387617:A:G	4.33752e-07	-1.44051e-10	-1.17383	0.000146243	-1.44051e-10	-1.15654
70387732	chr13:70387732:T:C	2.10762e-07	-1.66056	-0.235021	8.29433e-05	-1.5647	-0.158953
70387821	chr13:70387821:A:G	2.05719e-07	-1.66966	-0.250139	8.01083e-05	-1.58377	-0.174661
70387954	chr13:70387954:C:T	4.23605e-07	-1.44051e-10	-1.1975	0.000142121	-1.44051e-10	-1.18513
70387962	chr13:70387962:A:G	2.10171e-07	-1.65915	-0.239234	8.28054e-05	-1.56199	-0.163323
70387994	chr13:70387994:T:C	2.5141e-07	-1.65256	-0.066663	0.000100517	-1.54932	0.0178412
70388091	chr13:70388091:G:A	7.70196e-08	-1.66022	-1.24203	2.57912e-05	-1.65205	-1.23973
70388116	chr13:70388116:G:A	7.63807e-08	-1.66881	-1.24177	2.55901e-05	-1.66189	-1.23772
70388269	chr13:70388269:G:A	4.7452e-07	-1.44051e-10	-1.084	0.000152695	-1.44051e-10	-1.11336
70388717	chr13:70388717:A:G	4.29356e-07	-1.44051e-10	-1.18402	0.000147613	-1.44051e-10	-1.14722
70388759	chr13:70388759:G:A	1.27032e-06	-1.44051e-10	-0.099281	0.000410292	-1.44051e-10	-0.124937
70388911	chr13:70388911:T:C	3.94732e-07	-1.66953	0.40143	0.000158375	-1.58447	0.507627
70388915	chr13:70388915:C:T	5.24663e-07	-0.98355	-2.75265e-10	0.000110566	-1.43619	-2.75265e-10
70389259	chr13:70389259:G:A	7.72408e-08	-1.65759	-1.24179	2.58413e-05	-1.64903	-1.2408
70389623	chr13:70389623:T:C	8.59614e-07	-1.44051e-10	-0.489822	0.000291755	-1.44051e-10	-0.465892
70389705	chr13:70389705:C:T	1.0928e-07	-1.62456	-0.927834	4.24708e-05	-1.54522	-0.847771
70389733	chr13:70389733:AAC:A	2.70137e-07	-1.64738	-2.75265e-10	9.5415e-05	-1.58357	-2.75265e-10
70390144	chr13:70390144:G:T	4.32273e-07	-1.44051e-10	-1.17725	0.000148866	-1.44051e-10	-1.13876
70390306	chr13:70390306:C:T	4.69542e-07	-1.6504	0.555851	0.000192963	-1.54595	0.66664
70390319	chr13:70390319:C:A	1.66157e-06	-1.44051e-10	0.169209	0.000564271	-1.44051e-10	0.193727
70390410	chr13:70390410:C:G	5.39712e-07	-1.44051e-10	-0.95527	0.000174378	-1.44051e-10	-0.980584
70390636	chr13:70390636:T:A	2.09148e-07	-1.65764	-0.245625	8.24293e-05	-1.55972	-0.170147
70390696	chr13:70390696:A:G	2.24536e-07	-1.6411	-0.191171	8.99909e-05	-1.52828	-0.113823
70390934	chr13:70390934:C:CT	2.29141e-07	-1.6603	-0.151667	9.03755e-05	-1.56498	-0.0728574
70390997	chr13:70390997:C:A	1.07804e-06	-1.44051e-10	-0.263411	0.000367148	-1.44051e-10	-0.236043
70391661	chr13:70391661:G:A	2.70416e-07	-1.64635	-2.75265e-10	9.39474e-05	-1.59907	-2.75265e-10
70391860	chr13:70391860:A:G	4.27842e-07	-1.44051e-10	-1.18755	0.000139101	-1.44051e-10	-1.20661
70391868	chr13:70391868:G:A	6.95562e-07	-1.44051e-10	-0.701586	0.000230025	-1.44051e-10	-0.703619
70391914	chr13:70391914:C:T	4.15514e-07	-1.21679	-2.75265e-10	0.000110528	-1.43654	-2.75265e-10
70392565	chr13:70392565:T:G	4.27243e-07	-1.44051e-10	-1.18895	0.000138995	-1.44051e-10	-1.20737
70392595	chr13:70392595:A:G	2.55893e-07	-0.497837	-1.20371	7.50147e-05	-0.611496	-1.21263
70392678	chr13:70392678:C:T	8.10868e-07	-1.44051e-10	-0.5482	0.000268566	-1.44051e-10	-0.548712
70392932	chr13:70392932:A:G	7.88519e-08	-1.64411	-1.23463	2.63023e-05	-1.63322	-1.23893
70392988	chr13:70392988:G:A	1.3365e-06	-1.44051e-10	-0.0484995	0.000439175	-1.44051e-10	-0.0569095
70393058	chr13:70393058:A:G	2.59874e-07	-0.487247	-1.19886	7.60795e-05	-0.601858	-1.20817
70393244	chr13:70393244:T:C	9.86272e-08	-1.67447	-0.98049	3.24706e-05	-1.68063	-0.980847
70393321	chr13:70393321:T:TA	1.04426e-07	-1.61519	-0.982642	4.05045e-05	-1.53199	-0.908404
70393470	chr13:70393470:A:T	8.75114e-08	-1.54	-1.23453	2.83611e-05	-1.55661	-1.24018
70393644	chr13:70393644:T:A	1.96631e-07	-1.67643	-0.288545	7.55533e-05	-1.60076	-0.21621
70394082	chr13:70394082:C:T	7.99036e-08	-1.6272	-1.23829	2.6744e-05	-1.61422	-1.24128
70394123	chr13:70394123:G:A	1.32496e-07	-1.60268	-0.757071	5.20649e-05	-1.5125	-0.676816
70394814	chr13:70394814:T:A	5.50135e-07	-1.44051e-10	-0.936143	0.000175053	-1.44051e-10	-0.976717
70395092	chr13:70395092:G:A	8.14537e-08	-1.60984	-1.23643	2.7283e-05	-1.5953	-1.24024
70395136	chr13:70395136:T:C	4.05185e-07	-1.44051e-10	-1.24196	0.000134667	-1.44051e-10	-1.239
70395148	chr13:70395148:A:G	3.79455e-07	-1.67785	0.370282	0.000150401	-1.60395	0.475452
70395170	chr13:70395170:T:G	4.07691e-07	-1.67491	0.439114	0.000162726	-1.59658	0.546837
70395376	chr13:70395376:G:A	8.16159e-08	-1.68677	-1.15751	2.77456e-05	-1.67761	-1.14113
70395590	chr13:70395590:G:A	4.06638e-07	-1.44051e-10	-1.23838	0.00013484	-1.44051e-10	-1.23772
70396522	chr13:70396522:C:T	4.06643e-07	-1.44051e-10	-1.23837	0.000134283	-1.44051e-10	-1.24186
70396590	chr13:70396590:T:C	4.87695e-07	-1.44051e-10	-1.05662	0.000157671	-1.44051e-10	-1.08129
70396622	chr13:70396622:G:A	8.01736e-08	-1.62048	-1.24163	2.67327e-05	-1.61424	-1.24168
70396775	chr13:70396775:C:A	7.70897e-08	-1.68838	-1.21295	2.58758e-05	-1.68412	-1.20438
70397215	chr13:70397215:T:C	1.53897e-07	-1.52797	-0.682052	6.51093e-05	-1.41826	-0.547483
70397315	chr13:70397315:T:G	4.52403e-07	-1.44051e-10	-1.13173	0.000157603	-1.44051e-10	-1.08173
70397412	chr13:70397412:G:A	5.222e-07	-1.44051e-10	-0.988256	0.000183045	-1.44051e-10	-0.932073
70397458	chr13:70397458:C:CA	1.93713e-07	-1.69046	-0.28947	7.15995e-05	-1.64903	-0.221685
70397680	chr13:70397680:T:C	4.32955e-07	-1.44051e-10	-1.17567	0.000144405	-1.44051e-10	-1.16918
70397802	chr13:70397802:C:A	6.85188e-07	-1.44051e-10	-0.716613	0.000228969	-1.44051e-10	-0.708222
70398049	chr13:70398049:T:C	9.64796e-08	-1.57223	-1.10475	3.18224e-05	-1.56233	-1.1193
70398058	chr13:70398058:T:A	9.56721e-08	-1.56939	-1.11599	3.18277e-05	-1.54615	-1.13532
70398181	chr13:70398181:T:A	4.35742e-07	-1.44051e-10	-1.16926	0.000150531	-1.44051e-10	-1.12764
70398359	chr13:70398359:G:A	9.3641e-08	-1.50557	-1.20127	3.12555e-05	-1.4772	-1.22241
70398584	chr13:70398584:G:A	8.55752e-08	-1.59337	-1.20354	2.86303e-05	-1.57265	-1.21469
70398639	chr13:70398639:A:G	1.89172e-07	-1.03515	-0.968499	6.04621e-05	-1.13435	-0.905439
70398651	chr13:70398651:A:G	9.14643e-08	-1.5903	-1.14006	3.04286e-05	-1.5691	-1.15733
70399155	chr13:70399155:G:A	4.24109e-07	-1.44051e-10	-1.19632	0.000145388	-1.44051e-10	-1.1624
70399342	chr13:70399342:A:C	5.94902e-07	-0.857909	-2.75265e-10	0.000140135	-1.1992	-2.75265e-10
70399441	chr13:70399441:T:C	5.15391e-07	-1.44051e-10	-1.00138	0.000164764	-1.44051e-10	-1.0373
70399557	chr13:70399557:A:G	1.43101e-06	-0.529053	0.548886	0.000287949	-0.790855	0.311833
70400075	chr13:70400075:T:A	1.09442e-07	-1.5908	-0.960119	3.60413e-05	-1.56901	-0.988134
70400166	chr13:70400166:G:A	2.84004e-07	-1.59732	-2.75265e-10	0.000102738	-1.50962	-2.75265e-10
70400426	chr13:70400426:C:T	4.18406e-07	-1.44051e-10	-1.20985	0.000142962	-1.44051e-10	-1.17923
70400590	chr13:70400590:A:G	1.04111e-07	-1.57426	-1.02658	3.45251e-05	-1.55042	-1.0497
70400642	chr13:70400642:A:G	4.0671e-07	-1.44051e-10	-1.23821	0.00013426	-1.44051e-10	-1.24203
70401131	chr13:70401131:T:C	4.45766e-07	-1.44051e-10	-1.14651	0.000148884	-1.44051e-10	-1.13864
70401196	chr13:70401196:A:G	8.13583e-08	-1.61735	-1.2301	2.74501e-05	-1.60868	-1.22076
70401686	chr13:70401686:G:A	4.32592e-07	-1.44051e-10	-1.17651	0.000144274	-1.44051e-10	-1.17009
70401772	chr13:70401772:T:C	8.27017e-08	-1.68278	-1.14828	2.81173e-05	-1.67621	-1.12921
70401931	chr13:70401931:G:A	8.0565e-08	-1.64476	-1.21248	2.7138e-05	-1.63788	-1.20299
70402106	chr13:70402106:A:C	4.36074e-07	-1.44051e-10	-1.16849	0.000150798	-1.44051e-10	-1.12587
70402294	chr13:70402294:G:A	9.18906e-08	-1.56537	-1.16034	3.02282e-05	-1.5416	-1.19143
70402525	chr13:70402525:T:A	8.21952e-08	-1.66747	-1.16974	2.95325e-05	-1.61266	-1.14365
70402943	chr13:70402943:G:A	8.99832e-08	-1.60778	-1.13891	2.99091e-05	-1.58812	-1.15553
70402957	chr13:70402957:T:C	1.03253e-07	-1.53503	-1.0741	4.13961e-05	-1.41164	-1.00698
70403477	chr13:70403477:A:C	4.55096e-07	-1.44051e-10	-1.1258	0.000158777	-1.44051e-10	-1.07431
70403568	chr13:70403568:C:T	4.15837e-07	-1.44051e-10	-1.21601	0.000139887	-1.44051e-10	-1.20097
70403916	chr13:70403916:A:T	2.58912e-07	-1.68982	-2.75265e-10	8.60215e-05	-1.68721	-2.75265e-10
70404141	chr13:70404141:G:C	8.28856e-08	-1.68383	-1.14501	2.79686e-05	-1.68159	-1.12913
70404369	chr13:70404369:T:C	4.1092e-07	-1.44051e-10	-1.22791	0.000137083	-1.44051e-10	-1.22122
70404508	chr13:70404508:A:G	4.6967e-07	-1.44051e-10	-1.09428	0.000164005	-1.44051e-10	-1.04191
70404717	chr13:70404717:T:A	5.23599e-07	-1.44051e-10	-0.98558	0.000175895	-1.44051e-10	-0.971919
70404750	chr13:70404750:G:A	7.84394e-08	-1.65332	-1.23066	2.63503e-05	-1.64884	-1.22148
70404896	chr13:70404896:G:T	9.07126e-08	-1.52922	-1.20939	3.05493e-05	-1.50527	-1.2172
70405165	chr13:70405165:T:A	3.99011e-07	-1.25732	-2.75265e-10	0.000124787	-1.3152	-2.75265e-10
70405302	chr13:70405302:T:C	4.70441e-07	-1.44051e-10	-1.09263	0.000153795	-1.44051e-10	-1.10619
70405395	chr13:70405395:C:T	2.58692e-07	-1.69067	-2.75265e-10	8.57958e-05	-1.68984	-2.75265e-10
70406262	chr13:70406262:G:A	2.21738e-07	-1.62119	-0.22362	7.25696e-05	-1.68349	-0.173773
70406437	chr13:70406437:T:C	2.43801e-07	-1.63532	-0.114638	8.08081e-05	-1.68757	-0.0621578
70406632	chr13:70406632:T:C	4.18949e-07	-1.44051e-10	-1.20856	0.000143218	-1.44051e-10	-1.17744
70406709	chr13:70406709:T:A	4.31853e-07	-1.44051e-10	-1.17822	0.000144032	-1.44051e-10	-1.17177
70407020	chr13:70407020:C:T	4.36685e-07	-1.44051e-10	-1.16709	0.000150963	-1.44051e-10	-1.12477
70407075	chr13:70407075:G:A	8.32369e-08	-1.58629	-1.23833	2.79828e-05	-1.5777	-1.23252
70407133	chr13:70407133:G:GC	8.36406e-08	-1.5787	-1.24108	2.8071e-05	-1.56957	-1.23751
70407644	chr13:70407644:GTGAACATT:G	3.13939e-07	-1.60122	0.104114	0.000102271	-1.6761	0.161921
70407898	chr13:70407898:C:T	5.78292e-07	-1.44051e-10	-0.886227	0.000188143	-1.44051e-10	-0.904603
70407942	chr13:70407942:C:A	3.3162e-07	-0.467383	-0.974933	0.000103652	-0.568822	-0.93195
70408118	chr13:70408118:T:C	5.19645e-07	-1.44051e-10	-0.993161	0.000167604	-1.44051e-10	-1.0202
70408250	chr13:70408250:C:A	8.1652e-08	-1.67418	-1.16966	2.74627e-05	-1.6703	-1.15868
70408276	chr13:70408276:A:G	1.22283e-06	-1.44051e-10	-0.137385	0.000475009	-1.44051e-10	0.0215267
70408370	chr13:70408370:T:A	3.59322e-07	-1.36209	-2.75265e-10	9.96422e-05	-1.54022	-2.75265e-10
70408390	chr13:70408390:C:T	4.16644e-07	-1.44051e-10	-1.21407	0.000142022	-1.44051e-10	-1.18583
70408434	chr13:70408434:C:T	9.25418e-08	-1.62447	-1.09417	2.90941e-05	-1.68404	-1.08723
70408527	chr13:70408527:T:C	1.19644e-07	-1.42888	-1.03291	4.68149e-05	-1.27942	-1.01618
70408663	chr13:70408663:T:C	3.20574e-07	-1.47619	-2.75265e-10	0.000169062	-1.01154	-2.75265e-10
70408677	chr13:70408677:G:C	6.46195e-07	-1.44051e-10	-0.775205	0.0002158	-1.44051e-10	-0.767457
70408784	chr13:70408784:A:T	5.37667e-07	-1.44051e-10	-0.959066	0.000180351	-1.44051e-10	-0.9469
70409118	chr13:70409118:C:T	4.09475e-07	-1.44051e-10	-1.23143	0.000134942	-1.44051e-10	-1.23697
70409441	chr13:70409441:A:G	7.66783e-08	-1.6907	-1.21599	2.52955e-05	-1.69015	-1.22103
70409773	chr13:70409773:T:G	5.00095e-07	-1.44051e-10	-1.03151	0.000165986	-1.44051e-10	-1.0299
70409800	chr13:70409800:A:C	8.40355e-08	-1.68272	-1.13235	2.94529e-05	-1.65177	-1.10724
70409827	chr13:70409827:T:C	8.36236e-08	-1.677	-1.14298	2.94603e-05	-1.63942	-1.11934
70409917	chr13:70409917:T:C	1.84986e-07	-1.59941	-0.426611	5.95992e-05	-1.67551	-0.378652
70409923	chr13:70409923:A:T	4.07659e-07	-1.44051e-10	-1.23588	0.000134553	-1.44051e-10	-1.23985
70409973	chr13:70409973:G:C	7.05916e-07	-1.44051e-10	-0.686809	0.000233576	-1.44051e-10	-0.688299
70410151	chr13:70410151:G:A	1.27583e-06	-0.0949534	-2.75265e-10	0.000271411	-0.538172	-2.75265e-10
70410532	chr13:70410532:T:C	4.1997e-07	-1.44051e-10	-1.20612	0.000143592	-1.44051e-10	-1.17483
70410650	chr13:70410650:A:G	3.16156e-07	-1.49007	-2.75265e-10	9.41942e-05	-1.59645	-2.75265e-10
70410925	chr13:70410925:C:A	7.54487e-08	-1.68531	-1.23754	2.58128e-05	-1.66007	-1.23087
70411119	chr13:70411119:C:T	4.20863e-07	-1.44051e-10	-1.204	0.000137737	-1.44051e-10	-1.21646
70411136	chr13:70411136:G:A	4.06389e-07	-1.44051e-10	-1.239	0.000134334	-1.44051e-10	-1.24148
70411390	chr13:70411390:A:T	4.13829e-07	-1.44051e-10	-1.22085	0.000139054	-1.44051e-10	-1.20695
70411411	chr13:70411411:A:T	8.08493e-08	-1.69048	-1.16324	2.70994e-05	-1.68985	-1.15244
70411542	chr13:70411542:A:G	1.68155e-07	-1.68354	-0.437885	5.94306e-05	-1.68198	-0.375019
70411568	chr13:70411568:T:C	7.87611e-08	-1.69091	-1.18898	2.63424e-05	-1.69055	-1.18007
70411661	chr13:70411661:G:T	8.71348e-08	-1.68805	-1.0908	2.86427e-05	-1.68912	-1.09779
70411750	chr13:70411750:T:C	4.21099e-07	-1.44051e-10	-1.20344	0.000137802	-1.44051e-10	-1.21599
70411837	chr13:70411837:T:A	4.09916e-07	-1.44051e-10	-1.23035	0.000138564	-1.44051e-10	-1.21047
70411859	chr13:70411859:T:G	4.23129e-07	-1.44051e-10	-1.19863	0.000138349	-1.44051e-10	-1.21203
70411952	chr13:70411952:T:TA	4.22959e-07	-1.44051e-10	-1.19903	0.000138297	-1.44051e-10	-1.2124
70411954	chr13:70411954:T:C	1.36502e-06	-0.0273814	-2.75265e-10	0.00028807	-0.478604	-2.75265e-10
70412153	chr13:70412153:T:TCA	4.25937e-07	-1.44051e-10	-1.19201	0.000139121	-1.44051e-10	-1.20646
70412246	chr13:70412246:A:T	4.2623e-07	-1.44051e-10	-1.19133	0.00013918	-1.44051e-10	-1.20604
70412411	chr13:70412411:C:G	6.90984e-07	-1.44051e-10	-0.70819	0.000245116	-1.44051e-10	-0.640077
70412658	chr13:70412658:AT:A	5.87688e-07	-1.44051e-10	-0.87011	0.000202162	-1.44051e-10	-0.832737
70412710	chr13:70412710:T:C	5.70674e-07	-1.44051e-10	-0.899488	0.000192823	-1.44051e-10	-0.880035
70412872	chr13:70412872:A:AT	6.5022e-07	-1.44051e-10	-0.768995	0.000217048	-1.44051e-10	-0.761688
70412906	chr13:70412906:TG:T	1.19188e-07	-1.68956	-0.77605	4.32133e-05	-1.66946	-0.706199
70413098	chr13:70413098:A:T	4.2627e-07	-1.44051e-10	-1.19123	0.00013921	-1.44051e-10	-1.20582
70413205	chr13:70413205:C:T	4.22512e-07	-1.44051e-10	-1.20009	0.000138185	-1.44051e-10	-1.21321
70413211	chr13:70413211:T:C	4.22496e-07	-1.44051e-10	-1.20013	0.000138184	-1.44051e-10	-1.21322
70413289	chr13:70413289:G:A	2.6097e-07	-1.6819	-2.75265e-10	8.76797e-05	-1.66812	-2.75265e-10
70413510	chr13:70413510:C:T	2.74018e-07	-1.63311	-2.75265e-10	9.15441e-05	-1.62499	-2.75265e-10
70413724	chr13:70413724:C:G	8.05268e-08	-1.69046	-1.16726	2.69547e-05	-1.69089	-1.15676
70413726	chr13:70413726:G:A	4.6624e-07	-1.44051e-10	-1.10161	0.000154736	-1.44051e-10	-1.10009
70413907	chr13:70413907:G:A	4.17725e-07	-1.44051e-10	-1.21148	0.000136911	-1.44051e-10	-1.22248
70413951	chr13:70413951:C:CTTTA	4.19612e-07	-1.44051e-10	-1.20697	0.00013741	-1.44051e-10	-1.21884
70414011	chr13:70414011:T:G	2.18729e-07	-1.54744	-0.311036	6.9857e-05	-1.64976	-0.245598
70414032	chr13:70414032:G:A	4.18508e-07	-1.44051e-10	-1.20961	0.000137117	-1.44051e-10	-1.22098
70414230	chr13:70414230:A:G	4.20409e-07	-1.44051e-10	-1.20508	0.000143719	-1.44051e-10	-1.17395
70414269	chr13:70414269:C:T	7.64423e-08	-1.66971	-1.24006	2.62817e-05	-1.63091	-1.24203
70414529	chr13:70414529:T:C	9.16718e-08	-1.68354	-1.04455	3.01926e-05	-1.68546	-1.04875
70414752	chr13:70414752:A:G	4.11086e-07	-1.44051e-10	-1.2275	0.00013919	-1.44051e-10	-1.20597
70414786	chr13:70414786:C:T	6.51533e-07	-1.44051e-10	-0.766977	0.000215807	-1.44051e-10	-0.767424
70414823	chr13:70414823:T:C	6.55891e-07	-1.44051e-10	-0.760312	0.000219015	-1.44051e-10	-0.752667
70415030	chr13:70415030:T:G	4.20003e-07	-1.44051e-10	-1.20605	0.00013752	-1.44051e-10	-1.21804
70415343	chr13:70415343:T:TTC	4.30332e-07	-1.44051e-10	-1.18175	0.000140361	-1.44051e-10	-1.19759
70415417	chr13:70415417:T:C	4.98336e-07	-1.44051e-10	-1.03503	0.000165538	-1.44051e-10	-1.0326
70415458	chr13:70415458:C:T	1.64342e-07	-1.65999	-0.484368	6.26331e-05	-1.60476	-0.399749
70415775	chr13:70415775:A:G	8.14043e-08	-1.61225	-1.23463	2.93581e-05	-1.53824	-1.224
70416513	chr13:70416513:G:A	4.79712e-07	-1.44051e-10	-1.07312	0.00016117	-1.44051e-10	-1.05935
70416637	chr13:70416637:A:G	4.23988e-07	-1.44051e-10	-1.1966	0.000138593	-1.44051e-10	-1.21027
70416661	chr13:70416661:A:C	8.1595e-08	-1.62898	-1.21556	2.57572e-05	-1.68631	-1.20679
70416742	chr13:70416742:T:C	1.47375e-07	-1.27209	-0.981235	4.72079e-05	-1.37555	-0.911695
70417059	chr13:70417059:A:G	1.81453e-07	-1.68386	-0.361446	6.43617e-05	-1.68189	-0.295398
70417633	chr13:70417633:C:A	4.11769e-07	-1.44051e-10	-1.22584	0.000139556	-1.44051e-10	-1.20334
70418152	chr13:70418152:T:G	4.05474e-07	-1.44051e-10	-1.24125	0.000135416	-1.44051e-10	-1.23345
70418775	chr13:70418775:G:A	4.28412e-07	-1.44051e-10	-1.18622	0.000147429	-1.44051e-10	-1.14846
70418961	chr13:70418961:T:C	4.10478e-07	-1.44051e-10	-1.22898	0.000138625	-1.44051e-10	-1.21004
70419168	chr13:70419168:G:A	5.82056e-07	-1.44051e-10	-0.87974	0.000185811	-1.44051e-10	-0.917079
70419317	chr13:70419317:A:G	4.25659e-07	-1.44051e-10	-1.19267	0.000146193	-1.44051e-10	-1.15688
70419637	chr13:70419637:G:A	2.40559e-07	-1.58051	-0.182831	7.705e-05	-1.66654	-0.130811
70420404	chr13:70420404:A:T	1.58732e-07	-1.69041	-0.488675	5.64709e-05	-1.66656	-0.441525
70420662	chr13:70420662:ATAC:A	9.19843e-08	-1.48533	-1.23936	3.48381e-05	-1.35478	-1.23632
70420849	chr13:70420849:GA:G	9.43502e-07	-1.44051e-10	-0.396707	0.000314661	-1.44051e-10	-0.39031
70420986	chr13:70420986:G:A	2.60944e-07	-1.682	-2.75265e-10	9.3535e-05	-1.60347	-2.75265e-10
70421603	chr13:70421603:T:C	4.05158e-07	-1.44051e-10	-1.24203	0.000134835	-1.44051e-10	-1.23776
70421746	chr13:70421746:T:C	4.72511e-07	-1.44051e-10	-1.08825	0.000153038	-1.44051e-10	-1.11112
70421841	chr13:70421841:ATAAT:A	4.0618e-07	-1.44051e-10	-1.23951	0.000136083	-1.44051e-10	-1.22854
70421868	chr13:70421868:C:T	8.2705e-08	-1.69026	-1.14077	2.77678e-05	-1.68944	-1.12849
70422215	chr13:70422215:A:G	4.23739e-07	-1.44051e-10	-1.19719	0.000145392	-1.44051e-10	-1.16238
70422313	chr13:70422313:G:C	5.12819e-07	-1.44051e-10	-1.00638	0.000165327	-1.44051e-10	-1.03388
70422384	chr13:70422384:C:T	4.08713e-07	-1.44051e-10	-1.23329	0.000137863	-1.44051e-10	-1.21555
70422467	chr13:70422467:T:C	7.77301e-07	-1.44051e-10	-0.590479	0.000257396	-1.44051e-10	-0.591193
70422496	chr13:70422496:G:T	4.13397e-07	-1.44051e-10	-1.2219	0.000140459	-1.44051e-10	-1.19689
70422568	chr13:70422568:C:T	4.2335e-07	-1.44051e-10	-1.19811	0.000145222	-1.44051e-10	-1.16355
70422582	chr13:70422582:C:T	4.23059e-07	-1.44051e-10	-1.1988	0.000145089	-1.44051e-10	-1.16446
70422627	chr13:70422627:G:C	5.72417e-07	-1.44051e-10	-0.896438	0.000196598	-1.44051e-10	-0.860648
70422730	chr13:70422730:T:C	1.18191e-07	-1.58653	-0.887478	4.45894e-05	-1.49597	-0.848345
70422821	chr13:70422821:C:T	9.81549e-08	-1.65898	-1.00078	3.66913e-05	-1.60824	-0.931027
70423158	chr13:70423158:G:T	4.09478e-07	-1.44051e-10	-1.23142	0.000138358	-1.44051e-10	-1.21196
70423308	chr13:70423308:G:T	4.08903e-07	-1.44051e-10	-1.23283	0.000135723	-1.44051e-10	-1.23119
70423379	chr13:70423379:C:G	8.37648e-08	-1.57718	-1.24112	2.80262e-05	-1.56673	-1.24193
70423433	chr13:70423433:ATG:A	8.31317e-08	-1.6885	-1.13738	2.79169e-05	-1.68718	-1.1254
70423952	chr13:70423952:TTTTATTTTACTTTGTTGA:T	6.50389e-07	-1.44051e-10	-0.768736	0.000216956	-1.44051e-10	-0.762111
70424168	chr13:70424168:A:C	2.7728e-07	-1.62128	-2.75265e-10	9.23264e-05	-1.61648	-2.75265e-10
70424917	chr13:70424917:A:G	8.45274e-08	-1.64679	-1.16244	2.80702e-05	-1.64766	-1.15943
70424976	chr13:70424976:T:C	8.11237e-08	-1.68796	-1.16237	2.72042e-05	-1.68537	-1.15306
70424979	chr13:70424979:TGAAGTA:T	4.41357e-07	-1.44051e-10	-1.15645	0.000145453	-1.44051e-10	-1.16195
70425121	chr13:70425121:TCTCA:T	8.82106e-07	-1.44051e-10	-0.463994	0.000277602	-1.44051e-10	-0.515618
70425819	chr13:70425819:A:C	5.17411e-07	-1.44051e-10	-0.997468	0.000171055	-1.44051e-10	-0.999824
70425856	chr13:70425856:C:A	2.03028e-07	-0.781627	-1.15133	7.64937e-05	-0.642072	-1.16253
70426036	chr13:70426036:C:T	7.64383e-07	-1.44051e-10	-0.607237	0.000262406	-1.44051e-10	-0.571913
70426253	chr13:70426253:T:C	1.85389e-07	-0.791751	-1.2321	5.17944e-05	-0.975189	-1.21934
70426482	chr13:70426482:GAAGTCTAGTCAATTTTT:G	3.25469e-07	-1.30151	-0.159532	9.87843e-05	-1.47725	-0.071616
70426561	chr13:70426561:A:G	2.76107e-07	-0.999532	-0.625986	8.9182e-05	-1.09565	-0.555479
70426900	chr13:70426900:G:A	2.09205e-07	-1.01836	-0.884635	6.95053e-05	-1.11295	-0.787458
70427075	chr13:70427075:A:G	2.39383e-07	-0.919901	-0.848342	7.916e-05	-1.02129	-0.749044
70427162	chr13:70427162:A:C	4.18326e-07	-1.44051e-10	-1.21005	0.000141058	-1.44051e-10	-1.19264
70427175	chr13:70427175:A:G	1.14469e-07	-1.28124	-1.22476	3.57751e-05	-1.33277	-1.23179
70427213	chr13:70427213:A:C	4.09522e-07	-1.44051e-10	-1.23131	0.000135026	-1.44051e-10	-1.23634
70427326	chr13:70427326:C:A	4.11299e-07	-1.44051e-10	-1.22698	0.000134651	-1.44051e-10	-1.23912
70427533	chr13:70427533:C:G	5.21043e-07	-1.44051e-10	-0.990473	0.000175632	-1.44051e-10	-0.973418
70427811	chr13:70427811:C:CT	2.76723e-06	-1.44051e-10	0.679297	0.00108189	-1.44051e-10	0.844662
70427913	chr13:70427913:T:C	8.98843e-08	-1.65095	-1.09684	3.00155e-05	-1.65061	-1.08948
70428447	chr13:70428447:G:A	2.64688e-07	-1.64784	-0.0199146	0.00010774	-1.6205	0.158419
70428458	chr13:70428458:T:C	2.61769e-07	-1.64948	-0.0293613	0.000106337	-1.62263	0.147438
70428560	chr13:70428560:C:T	4.20647e-07	-1.20451	-2.75265e-10	0.000157468	-1.08258	-2.75265e-10
70429198	chr13:70429198:C:T	8.51432e-07	-1.44051e-10	-0.499386	0.000274261	-1.44051e-10	-0.527725
70429213	chr13:70429213:T:C	4.0532e-07	-1.44051e-10	-1.24163	0.000134276	-1.44051e-10	-1.24191
70429265	chr13:70429265:T:G	8.92777e-08	-1.5201	-1.23446	2.70822e-05	-1.60769	-1.23524
70429636	chr13:70429636:C:G	6.83358e-07	-1.44051e-10	-0.719288	0.000236311	-1.44051e-10	-0.676659
70429645	chr13:70429645:G:T	4.42232e-07	-1.44051e-10	-1.15447	0.000145765	-1.44051e-10	-1.15981
70430483	chr13:70430483:A:G	1.63494e-07	-1.00982	-1.13971	5.20425e-05	-1.09334	-1.09641
70430560	chr13:70430560:A:T	1.46384e-07	-1.22106	-1.03901	4.30409e-05	-1.35958	-1.02008
70430567	chr13:70430567:C:T	1.7653e-07	-0.840455	-1.23236	4.61696e-05	-1.08105	-1.22844
70430574	chr13:70430574:A:C	4.73627e-07	-1.44051e-10	-1.08589	0.000154984	-1.44051e-10	-1.09849
70430683	chr13:70430683:A:G	4.10239e-07	-1.44051e-10	-1.22957	0.000136254	-1.44051e-10	-1.22728
70430821	chr13:70430821:T:C	1.37049e-07	-1.28538	-1.04059	4.07134e-05	-1.41334	-1.02191
70430841	chr13:70430841:T:C	1.4196e-07	-1.24362	-1.04714	4.18945e-05	-1.37792	-1.02873
70431144	chr13:70431144:C:T	4.63543e-07	-1.44051e-10	-1.10741	0.000153498	-1.44051e-10	-1.10812
70431208	chr13:70431208:C:T	1.79174e-07	-1.09576	-0.962189	5.18016e-05	-1.25559	-0.938795
70431210	chr13:70431210:CAT:C	4.32172e-07	-1.44051e-10	-1.17748	0.000146042	-1.44051e-10	-1.15791
70431298	chr13:70431298:C:T	6.16769e-07	-1.44051e-10	-0.821812	0.000202017	-1.44051e-10	-0.833457
70431323	chr13:70431323:A:C	2.23075e-07	-1.06676	-0.772035	6.46108e-05	-1.23094	-0.742488
70431966	chr13:70431966:C:A	7.50635e-08	-1.68973	-1.23824	2.4915e-05	-1.68652	-1.23981
70432239	chr13:70432239:G:GA	1.64878e-07	-1.19361	-0.947488	4.83183e-05	-1.34044	-0.923559
70432463	chr13:70432463:G:A	5.65497e-07	-0.59281	-0.31579	0.000151508	-0.842483	-0.278688
70432465	chr13:70432465:G:A	1.40885e-07	-1.34771	-0.950657	4.38135e-05	-1.4727	-0.889165
70432522	chr13:70432522:T:A	3.39753e-06	-1.44051e-10	0.884497	0.0010826	-1.44051e-10	0.84531
70433048	chr13:70433048:C:T	6.43151e-07	-1.44051e-10	-0.779927	0.000219611	-1.44051e-10	-0.749949
70433129	chr13:70433129:C:T	3.03501e-07	-0.418502	-1.11242	0.000116586	-0.292628	-1.09055
70433514	chr13:70433514:T:C	3.39472e-07	-1.22289	-0.196021	0.000101427	-1.36747	-0.155
70433616	chr13:70433616:G:A	4.05237e-07	-1.44051e-10	-1.24183	0.000134423	-1.44051e-10	-1.24082
70433818	chr13:70433818:A:T	2.63168e-07	-1.3973	-0.276218	0.000110312	-1.25272	-0.185772
70433992	chr13:70433992:A:G	1.34321e-07	-1.10754	-1.23854	4.55341e-05	-1.0832	-1.24014
70434007	chr13:70434007:C:T	4.10542e-07	-1.44051e-10	-1.22883	0.000135999	-1.44051e-10	-1.22916
70434061	chr13:70434061:G:A	3.89393e-07	-1.28172	-2.75265e-10	0.000138143	-1.21352	-2.75265e-10
70434173	chr13:70434173:G:A	1.73621e-07	-1.68583	-0.403603	6.59614e-05	-1.66677	-0.285966
70434185	chr13:70434185:C:T	7.48634e-07	-0.628056	-2.75265e-10	0.000267942	-0.551035	-2.75265e-10
70434228	chr13:70434228:A:G	1.353e-07	-1.20051	-1.1383	4.65573e-05	-1.13847	-1.16265
70434492	chr13:70434492:G:A	4.32488e-07	-1.44051e-10	-1.17675	0.000142452	-1.44051e-10	-1.1828
70434618	chr13:70434618:G:A	8.22815e-07	-1.44051e-10	-0.533575	0.000323875	-1.44051e-10	-0.361449
70434891	chr13:70434891:A:T	1.07469e-07	-1.46793	-1.10117	3.44215e-05	-1.55478	-1.04834
70434942	chr13:70434942:G:A	3.45578e-07	-1.40109	-2.75265e-10	0.000148124	-1.14375	-2.75265e-10
70435023	chr13:70435023:T:C	6.29141e-07	-1.44051e-10	-0.801951	0.000199423	-1.44051e-10	-0.846381
70435185	chr13:70435185:A:G	1.34355e-07	-1.50487	-0.840953	5.37858e-05	-1.36266	-0.794139
70435291	chr13:70435291:G:A	8.72472e-08	-1.56791	-1.20965	3.00031e-05	-1.519	-1.2215
70435421	chr13:70435421:A:G	7.59574e-08	-1.6765	-1.23963	2.59098e-05	-1.64657	-1.24062
70435556	chr13:70435556:T:C	4.14834e-07	-1.44051e-10	-1.21843	0.000135658	-1.44051e-10	-1.23167
70435601	chr13:70435601:A:G	1.72115e-07	-0.859291	-1.23885	5.20591e-05	-0.947445	-1.24198
70435795	chr13:70435795:T:C	2.55408e-07	-0.466854	-1.23659	9.74119e-05	-0.331125	-1.23173
70435855	chr13:70435855:C:T	1.09976e-07	-1.38984	-1.15621	4.22683e-05	-1.24375	-1.15402
70436019	chr13:70436019:C:T	5.10861e-05	-1.44051e-10	3.59496	0.0198633	-1.44051e-10	3.75482
70436035	chr13:70436035:A:T	1.93289e-07	-0.779149	-1.20297	6.97302e-05	-0.684135	-1.21304
70436070	chr13:70436070:T:C	1.46143e-07	-1.26636	-0.995363	4.54594e-05	-1.38653	-0.938462
70436084	chr13:70436084:A:G	1.82327e-07	-1.69082	-0.349685	6.74443e-05	-1.66013	-0.270374
70436288	chr13:70436288:T:C	5.98174e-07	-1.44051e-10	-0.852424	0.000193928	-1.44051e-10	-0.874322
70436540	chr13:70436540:A:G	4.23555e-07	-1.44051e-10	-1.19762	0.000138312	-1.44051e-10	-1.21229
70436824	chr13:70436824:A:G	4.16652e-07	-1.44051e-10	-1.21405	0.000137638	-1.44051e-10	-1.21718
70436860	chr13:70436860:T:C	4.11066e-07	-1.44051e-10	-1.22755	0.000136299	-1.44051e-10	-1.22695
70436864	chr13:70436864:A:G	4.0523e-07	-1.44051e-10	-1.24185	0.000134451	-1.44051e-10	-1.24061
70437024	chr13:70437024:A:T	1.31096e-07	-1.3632	-1.00718	4.19438e-05	-1.47448	-0.930992
70437051	chr13:70437051:G:A	1.71493e-07	-1.68609	-0.415672	6.15211e-05	-1.68211	-0.340318
70437815	chr13:70437815:A:G	8.76645e-08	-1.53085	-1.24194	2.6839e-05	-1.60999	-1.24196
70437825	chr13:70437825:G:A	9.14788e-07	-1.44051e-10	-0.427614	0.000311556	-1.44051e-10	-0.400229
70438188	chr13:70438188:AAG:A	1.19696e-06	1.08286	-1.24162	0.00043249	1.16062	-1.23287
70438263	chr13:70438263:C:T	1.09275e-07	-1.62223	-0.930215	3.20722e-05	-1.65748	-1.01634
70438268	chr13:70438268:T:C	1.55516e-07	-1.48029	-0.719262	4.31384e-05	-1.54369	-0.833704
70438333	chr13:70438333:C:T	1.15876e-07	-1.30554	-1.18825	3.13155e-05	-1.51658	-1.18112
70438496	chr13:70438496:A:G	9.26022e-06	2.781	-0.893823	0.00133329	2.03888	-0.985284
70438615	chr13:70438615:T:C	4.06856e-07	-1.44051e-10	-1.23785	0.000135597	-1.44051e-10	-1.23212
70438984	chr13:70438984:A:G	4.16312e-07	-1.44051e-10	-1.21487	0.000136721	-1.44051e-10	-1.22386
70439073	chr13:70439073:A:T	9.20591e-07	-1.44051e-10	-0.42129	0.000327345	-1.44051e-10	-0.350794
70439184	chr13:70439184:C:A	4.86295e-07	-1.44051e-10	-1.05949	0.000171048	-1.44051e-10	-0.999866
70439243	chr13:70439243:T:C	1.63824e-07	-1.64885	-0.498664	7.64694e-05	-1.3396	-0.465318
70439245	chr13:70439245:T:C	1.65152e-07	-1.64857	-0.490877	7.7145e-05	-1.33876	-0.45736
70439298	chr13:70439298:C:T	1.81183e-07	-1.6585	-0.388295	8.33039e-05	-1.36794	-0.351372
70439431	chr13:70439431:G:T	1.56125e-07	-1.67541	-0.520236	6.84336e-05	-1.42866	-0.48728
70439517	chr13:70439517:T:G	2.79375e-07	-1.61375	-2.75265e-10	0.000140095	-1.19948	-2.75265e-10
70439544	chr13:70439544:A:C	1.0795e-07	-1.56448	-1.00016	5.97329e-05	-1.10881	-0.943113
70439992	chr13:70439992:C:T	9.7533e-08	-1.62519	-1.04092	4.96002e-05	-1.25025	-0.987565
70440121	chr13:70440121:C:T	1.84769e-07	-1.6843	-0.342898	7.83578e-05	-1.46958	-0.310947
70440196	chr13:70440196:A:G	2.78611e-07	-1.61649	-2.75265e-10	0.000139091	-1.20668	-2.75265e-10
70440484	chr13:70440484:T:A	2.01298e-07	-1.65906	-0.282464	9.16578e-05	-1.36956	-0.254189
70440492	chr13:70440492:A:G	1.55897e-07	-1.66122	-0.535894	7.09096e-05	-1.3769	-0.503503
70440524	chr13:70440524:G:T	4.69744e-07	-1.44051e-10	-1.09412	0.000159777	-1.44051e-10	-1.06803
70440665	chr13:70440665:G:A	4.16318e-07	-1.44051e-10	-1.21486	0.000136723	-1.44051e-10	-1.22385
70440926	chr13:70440926:T:C	4.658e-07	-1.44051e-10	-1.10255	0.000150363	-1.44051e-10	-1.12876
70440977	chr13:70440977:A:G	1.55954e-07	-1.1315	-1.06524	0.000149153	-0.055484	-1.08135
70441178	chr13:70441178:C:T	9.99804e-08	-1.59347	-1.04786	5.35316e-05	-1.16884	-0.992699
70441251	chr13:70441251:A:C	2.01008e-07	-1.25257	-0.69039	0.000181898	-0.258396	-0.679967
70441641	chr13:70441641:C:T	3.00977e-07	-0.496036	-1.04324	0.000348986	0.723219	-1.01
70441765	chr13:70441765:C:T	6.62354e-07	0.486502	-1.23701	0.000125667	-0.0963923	-1.21178
70441846	chr13:70441846:T:C	2.2967e-07	-1.01931	-0.790347	0.000211525	-0.00212502	-0.785341
70442142	chr13:70442142:A:G	4.62869e-07	-1.44051e-10	-1.10886	0.000157047	-1.44051e-10	-1.08526
70442173	chr13:70442173:C:T	4.41249e-07	-1.44051e-10	-1.1567	0.000149499	-1.44051e-10	-1.13451
70442333	chr13:70442333:T:C	8.15356e-08	-1.68428	-1.16098	4.0046e-05	-1.34532	-1.10646
70442334	chr13:70442334:G:A	6.07138e-07	-1.44051e-10	-0.83755	0.000239296	-1.44051e-10	-0.664106
70442410	chr13:70442410:T:C	4.07179e-07	-1.44051e-10	-1.23705	0.000135864	-1.44051e-10	-1.23015
70442476	chr13:70442476:A:G	4.34565e-07	-1.44051e-10	-1.17196	0.000153485	-1.44051e-10	-1.1082
70442723	chr13:70442723:T:C	4.91285e-07	-1.44051e-10	-1.04928	0.000176332	-1.44051e-10	-0.969436
70442958	chr13:70442958:G:A	4.05158e-07	-1.44051e-10	-1.24203	0.000134383	-1.44051e-10	-1.24111
70442977	chr13:70442977:A:C	1.02774e-07	-1.69019	-0.923584	5.00239e-05	-1.39355	-0.835755
70443329	chr13:70443329:AC:A	5.86174e-07	-0.872689	-2.75265e-10	0.000124282	-1.31925	-2.75265e-10
70443331	chr13:70443331:G:A	1.8978e-07	-0.851058	-1.14938	0.000131526	-0.0924863	-1.17012
70443665	chr13:70443665:C:G	9.83625e-08	-1.69062	-0.967031	4.67763e-05	-1.40555	-0.890885
70443900	chr13:70443900:G:A	2.62106e-07	-1.67756	-2.75265e-10	8.57169e-05	-1.69076	-2.75265e-10
70444148	chr13:70444148:C:G	6.15219e-07	-1.44051e-10	-0.824328	0.000207369	-1.44051e-10	-0.807306
70444217	chr13:70444217:G:A	7.49974e-07	-0.626267	-2.75265e-10	0.000110473	-1.43703	-2.75265e-10
70444259	chr13:70444259:C:A	1.40225e-07	-1.10984	-1.19322	9.21056e-05	-0.409661	-1.20921
70444277	chr13:70444277:T:A	4.08775e-07	-1.44051e-10	-1.23314	0.00013489	-1.44051e-10	-1.23735
70444291	chr13:70444291:G:A	9.80059e-08	-1.68993	-0.971345	4.7189e-05	-1.39125	-0.8964
70444307	chr13:70444307:G:A	1.4567e-07	-1.6828	-0.582157	5.42092e-05	-1.46618	-0.682777
70444326	chr13:70444326:C:T	1.50102e-07	-1.06223	-1.17276	0.000100013	-0.340619	-1.19589
70444339	chr13:70444339:T:C	7.50437e-08	-1.69017	-1.23807	2.84559e-05	-1.57052	-1.22294
70444373	chr13:70444373:G:T	4.31413e-07	-1.44051e-10	-1.17924	0.000140393	-1.44051e-10	-1.19736
70444586	chr13:70444586:T:C	1.60368e-07	-1.16024	-1.0086	0.00020531	0.15203	-0.969318
70444670	chr13:70444670:G:T	1.44743e-07	-1.11383	-1.15752	9.43004e-05	-0.41712	-1.1782
70444899	chr13:70444899:C:A	4.13188e-07	-1.44051e-10	-1.2224	0.000136965	-1.44051e-10	-1.22208
70445077	chr13:70445077:C:T	9.91224e-08	-1.68815	-0.961799	4.36491e-05	-1.4767	-0.888921
70445122	chr13:70445122:T:C	8.1035e-08	-1.68978	-1.16165	3.50742e-05	-1.46054	-1.1238
70445156	chr13:70445156:T:C	1.50435e-07	-1.06977	-1.163	0.000100441	-0.349982	-1.18225
70445184	chr13:70445184:T:A	6.13301e-07	-1.44051e-10	-0.82745	0.000206712	-1.44051e-10	-0.810478
70445424	chr13:70445424:T:C	4.19875e-07	-1.44051e-10	-1.20635	0.00013917	-1.44051e-10	-1.20611
70445538	chr13:70445538:A:G	1.54397e-07	-1.05561	-1.15117	0.000103621	-0.329149	-1.17192
70446164	chr13:70446164:C:T	5.25886e-07	-0.981222	-2.75265e-10	0.000109254	-1.44813	-2.75265e-10
70446484	chr13:70446484:G:A	1.3733e-07	-1.15065	-1.17327	8.81794e-05	-0.469852	-1.19258
70446970	chr13:70446970:G:A	1.46838e-07	-1.07622	-1.18076	9.79927e-05	-0.360363	-1.19655
70447105	chr13:70447105:C:T	4.9489e-07	-1.44051e-10	-1.04197	0.000177763	-1.44051e-10	-0.961355
70447179	chr13:70447179:G:A	4.05234e-07	-1.44051e-10	-1.24184	0.000134467	-1.44051e-10	-1.24049
70447479	chr13:70447479:G:A	1.50885e-07	-1.0955	-1.13429	9.84829e-05	-0.388355	-1.16357
70447682	chr13:70447682:G:A	1.42761e-07	-1.11132	-1.17382	9.35726e-05	-0.412554	-1.19052
70448207	chr13:70448207:A:G	1.11451e-07	-1.67653	-0.856192	4.61886e-05	-1.46191	-0.847161
70448409	chr13:70448409:A:G	4.11392e-07	-1.44051e-10	-1.22676	0.000137119	-1.44051e-10	-1.22096
70448419	chr13:70448419:A:T	1.43679e-07	-1.03873	-1.23999	0.00013393	-0.00976027	-1.23473
70448461	chr13:70448461:G:A	1.42828e-07	-1.05892	-1.22575	9.62644e-05	-0.34639	-1.22832
70448769	chr13:70448769:C:T	1.42945e-07	-1.04191	-1.24194	0.000132598	-0.0148933	-1.23959
70448854	chr13:70448854:T:A	1.48591e-07	-1.00441	-1.2407	0.000141017	0.043179	-1.2361
70449250	chr13:70449250:T:C	5.87851e-07	-1.44051e-10	-0.869832	0.000198049	-1.44051e-10	-0.853295
70449329	chr13:70449329:G:A	1.54337e-07	-0.987965	-1.2192	7.51786e-05	-0.596287	-1.22565
70449348	chr13:70449348:T:G	7.85644e-08	-1.67531	-1.20708	3.13231e-05	-1.46882	-1.22863
70449379	chr13:70449379:C:T	1.64691e-07	-1.11215	-1.03009	0.000219319	0.240407	-0.991684
70449391	chr13:70449391:G:C	4.27127e-07	-1.44051e-10	-1.18922	0.000139229	-1.44051e-10	-1.20569
70449446	chr13:70449446:C:T	8.19892e-08	-1.68854	-1.15118	2.67517e-05	-1.6738	-1.1814
70449448	chr13:70449448:G:A	4.13053e-07	-1.44051e-10	-1.22273	0.000136806	-1.44051e-10	-1.22325
70449620	chr13:70449620:G:A	7.47055e-08	-1.69076	-1.24199	2.82709e-05	-1.56247	-1.23751
70449724	chr13:70449724:G:A	1.26056e-07	-1.68193	-0.727654	4.77026e-05	-1.45929	-0.817531
70449863	chr13:70449863:G:C	7.96791e-08	-1.69032	-1.17798	2.93197e-05	-1.5546	-1.20894
70450262	chr13:70450262:T:C	4.72758e-07	-1.44051e-10	-1.08772	0.000151668	-1.44051e-10	-1.12011
70450279	chr13:70450279:T:C	1.60685e-07	-1.14422	-1.02264	0.000208276	0.18063	-0.983573
70450312	chr13:70450312:T:C	7.66061e-08	-1.67911	-1.22852	3.06936e-05	-1.4765	-1.24125
70450554	chr13:70450554:A:T	1.45548e-07	-1.07486	-1.19094	9.7374e-05	-0.360665	-1.20258
70450742	chr13:70450742:A:G	2.00655e-07	-0.856816	-1.0879	0.000139064	-0.128874	-1.078
70450781	chr13:70450781:A:AT	4.33547e-07	-1.44051e-10	-1.17431	0.000143433	-1.44051e-10	-1.17594
70450864	chr13:70450864:C:T	1.27817e-07	-1.67327	-0.722434	4.99055e-05	-1.41886	-0.81282
70451051	chr13:70451051:A:G	1.27391e-07	-1.67566	-0.723385	4.94404e-05	-1.42737	-0.813673
70451061	chr13:70451061:C:T	1.28961e-07	-1.66341	-0.723385	5.17223e-05	-1.38224	-0.813673
70451155	chr13:70451155:G:A	6.34469e-07	-1.44051e-10	-0.793518	0.000195849	-1.44051e-10	-0.864465
70451352	chr13:70451352:C:T	1.09905e-07	-1.33527	-1.21142	6.31539e-05	-0.775084	-1.22115
70451934	chr13:70451934:T:C	4.87825e-07	-1.44051e-10	-1.05635	0.000156067	-1.44051e-10	-1.09152
70451960	chr13:70451960:A:G	4.11394e-07	-1.44051e-10	-1.22675	0.000135546	-1.44051e-10	-1.2325
70451974	chr13:70451974:A:G	4.98359e-07	-1.44051e-10	-1.03499	0.000169256	-1.44051e-10	-1.0104
70452042	chr13:70452042:G:A	4.83108e-07	-1.44051e-10	-1.06607	0.00017107	-1.44051e-10	-0.999732
70452051	chr13:70452051:A:C	1.23457e-07	-1.1891	-1.24132	0.000102893	-0.27052	-1.23759
70452187	chr13:70452187:A:G	7.82865e-08	-1.68298	-1.20296	2.59661e-05	-1.66796	-1.21705
70452261	chr13:70452261:T:G	1.22345e-07	-1.26921	-1.17024	7.27765e-05	-0.66848	-1.18593
70452278	chr13:70452278:T:C	4.26402e-07	-1.44051e-10	-1.19092	0.000140717	-1.44051e-10	-1.19505
70452556	chr13:70452556:T:C	1.14838e-07	-1.26166	-1.24113	9.03946e-05	-0.395702	-1.24192
70452725	chr13:70452725:A:T	1.15904e-07	-1.31521	-1.17833	6.71559e-05	-0.742343	-1.19245
70453022	chr13:70453022:C:T	1.19288e-07	-1.28972	-1.17504	7.01166e-05	-0.702182	-1.18946
70453193	chr13:70453193:C:T	4.31474e-07	-1.44051e-10	-1.1791	0.00014306	-1.44051e-10	-1.17854
70453358	chr13:70453358:G:A	1.19403e-07	-1.2467	-1.21711	0.000134873	-0.0283326	-1.20914
70454570	chr13:70454570:T:C	7.97234e-07	-1.44051e-10	-0.565158	0.000276566	-1.44051e-10	-0.519356
70454659	chr13:70454659:G:A	8.5977e-08	-1.6833	-1.10892	3.2466e-05	-1.50409	-1.15753
70454712	chr13:70454712:G:A	1.17537e-07	-1.31357	-1.16599	6.80349e-05	-0.739385	-1.1824
70454727	chr13:70454727:C:T	4.13091e-07	-1.44051e-10	-1.22264	0.000136932	-1.44051e-10	-1.22232
70454756	chr13:70454756:A:G	1.10372e-07	-1.6654	-0.87705	4.70056e-05	-1.42233	-0.869205
70454832	chr13:70454832:G:A	4.13174e-07	-1.44051e-10	-1.22244	0.000136899	-1.44051e-10	-1.22256
70454955	chr13:70454955:C:A	1.31734e-07	-1.29269	-1.07283	0.000146314	-0.117341	-1.03871
70455045	chr13:70455045:C:T	8.60827e-08	-1.68983	-1.10117	2.74625e-05	-1.68989	-1.1391
70455394	chr13:70455394:A:G	2.63799e-07	-1.67112	-2.75265e-10	8.58523e-05	-1.68918	-2.75265e-10
70455412	chr13:70455412:G:A	7.63842e-07	-1.44051e-10	-0.607945	0.000246119	-1.44051e-10	-0.635991
70455579	chr13:70455579:T:G	4.11264e-07	-1.44051e-10	-1.22707	0.000135543	-1.44051e-10	-1.23252
70455784	chr13:70455784:G:A	1.43195e-07	-1.32927	-0.952826	0.000154448	-0.187401	-0.914552
70455848	chr13:70455848:A:G	1.17272e-07	-1.29961	-1.1822	6.86496e-05	-0.716987	-1.19581
70455858	chr13:70455858:A:G	1.44309e-07	-1.35467	-0.919685	0.000151789	-0.239845	-0.879472
70456321	chr13:70456321:A:G	4.27695e-07	-1.44051e-10	-1.1879	0.00013938	-1.44051e-10	-1.2046
70456797	chr13:70456797:C:T	7.84226e-08	-1.68846	-1.19573	3.63023e-05	-1.38288	-1.16705
70456973	chr13:70456973:C:T	5.87851e-07	-1.44051e-10	-0.869832	0.000198049	-1.44051e-10	-0.853295
70457092	chr13:70457092:T:C	1.40814e-07	-1.3303	-0.96857	0.000151344	-0.19088	-0.931371
70457154	chr13:70457154:G:A	1.41338e-07	-1.34871	-0.946439	0.000149424	-0.227491	-0.907526
70457182	chr13:70457182:C:T	8.8338e-08	-1.68436	-1.08078	3.30244e-05	-1.50956	-1.135
70457269	chr13:70457269:C:T	1.42129e-07	-1.33366	-0.955911	0.000152485	-0.196756	-0.917984
70457335	chr13:70457335:C:T	1.31554e-07	-1.28706	-1.07983	0.000146804	-0.106396	-1.04631
70457465	chr13:70457465:C:T	3.10588e-06	0.794747	-2.75265e-10	0.000570755	0.205153	-2.75265e-10
70457663	chr13:70457663:A:C	7.80879e-08	-1.67249	-1.21598	3.16786e-05	-1.44921	-1.23696
70457704	chr13:70457704:C:T	1.44205e-07	-1.69059	-0.58448	5.44093e-05	-1.54707	-0.598203
70457949	chr13:70457949:C:G	4.98199e-07	-1.44051e-10	-1.03531	0.000177594	-1.44051e-10	-0.962307
70458018	chr13:70458018:T:C	7.50097e-08	-1.68852	-1.24017	2.96435e-05	-1.51165	-1.24091
70458186	chr13:70458186:A:C	7.55129e-08	-1.69069	-1.23132	2.81469e-05	-1.56315	-1.24122
70458187	chr13:70458187:A:T	8.41568e-07	-0.511039	-2.75265e-10	0.000179188	-0.953372	-2.75265e-10
70458397	chr13:70458397:C:T	4.13038e-07	-1.44051e-10	-1.22277	0.000136801	-1.44051e-10	-1.22328
70458441	chr13:70458441:T:G	1.3732e-07	-1.36353	-0.960461	0.000142724	-0.257867	-0.923028
70458628	chr13:70458628:A:G	6.56246e-07	-0.759771	-2.75265e-10	0.000103495	-1.50229	-2.75265e-10
70458669	chr13:70458669:A:G	4.62971e-07	-1.44051e-10	-1.10864	0.000154305	-1.44051e-10	-1.10287
70458750	chr13:70458750:G:GA	1.39237e-07	-1.35575	-0.954372	0.000146035	-0.24194	-0.916022
70458912	chr13:70458912:G:A	1.44386e-07	-1.34379	-0.930023	0.000151146	-0.233805	-0.889755
70458921	chr13:70458921:G:A	4.13151e-07	-1.44051e-10	-1.22249	0.000136836	-1.44051e-10	-1.22302
70459025	chr13:70459025:G:A	1.04171e-07	-1.68892	-0.911351	3.54966e-05	-1.69083	-0.881545
70459083	chr13:70459083:C:T	3.16342e-06	0.813104	-2.75265e-10	0.000581722	0.224185	-2.75265e-10
70459116	chr13:70459116:A:G	1.41743e-07	-1.32741	-0.964881	0.00015308	-0.183511	-0.927335
70459174	chr13:70459174:C:T	1.36553e-07	-1.36868	-0.960915	0.000141074	-0.269323	-0.923203
70459431	chr13:70459431:G:T	4.07269e-07	-1.44051e-10	-1.23683	0.000134542	-1.44051e-10	-1.23993
70459605	chr13:70459605:C:T	1.26973e-07	-1.32795	-1.07438	0.000136071	-0.188419	-1.04021
70459659	chr13:70459659:G:A	4.42328e-07	-1.44051e-10	-1.15425	0.000143401	-1.44051e-10	-1.17616
70459713	chr13:70459713:G:A	1.37175e-07	-1.33666	-0.988389	0.000146451	-0.202871	-0.952244
70459765	chr13:70459765:G:T	1.3807e-07	-1.3478	-0.970743	0.000145854	-0.225642	-0.933562
70460057	chr13:70460057:T:C	1.33306e-07	-1.3514	-1.00226	0.000139887	-0.23354	-0.967434
70460145	chr13:70460145:G:T	1.34957e-07	-1.38116	-0.960188	0.000137542	-0.295395	-0.922481
70460229	chr13:70460229:A:G	4.13174e-07	-1.44051e-10	-1.22244	0.000136899	-1.44051e-10	-1.22256
70460468	chr13:70460468:C:A	1.35375e-07	-1.22601	-1.11225	8.20732e-05	-0.605833	-1.12836
70460539	chr13:70460539:A:C	1.64684e-07	-1.37296	-0.769318	0.000170343	-0.278203	-0.725793
70460718	chr13:70460718:C:T	1.25998e-07	-1.33603	-1.07401	0.000133915	-0.20471	-1.03989
70461060	chr13:70461060:T:A	1.36369e-07	-1.38118	-0.949764	0.000139066	-0.295499	-0.911361
70461372	chr13:70461372:A:G	1.34005e-07	-1.69092	-0.65751	5.08225e-05	-1.55569	-0.657775
70461452	chr13:70461452:G:A	1.38189e-07	-1.69046	-0.627227	5.04613e-05	-1.57646	-0.644136
70461884	chr13:70461884:G:A	3.03014e-07	-1.53253	-2.75265e-10	9.32847e-05	-1.60615	-2.75265e-10
70461946	chr13:70461946:A:G	6.0431e-07	-1.44051e-10	-0.84222	0.000203711	-1.44051e-10	-0.825105
70462279	chr13:70462279:A:G	1.36197e-07	-1.37052	-0.961683	0.000140536	-0.2723	-0.924044
70462354	chr13:70462354:G:A	1.25742e-07	-1.39145	-1.02062	0.000125102	-0.326355	-0.986324
70462966	chr13:70462966:T:G	1.19131e-07	-1.30619	-1.15989	6.93122e-05	-0.725368	-1.17782
70463160	chr13:70463160:C:A	1.37877e-07	-1.36993	-0.950011	0.000142389	-0.271688	-0.911554
70463202	chr13:70463202:C:T	1.1911e-07	-1.31044	-1.15583	6.91057e-05	-0.73267	-1.1735
70463332	chr13:70463332:T:C	1.33207e-07	-1.3845	-0.969904	0.000135113	-0.30286	-0.932837
70463384	chr13:70463384:A:C	1.20537e-07	-1.68945	-0.764903	4.38207e-05	-1.51043	-0.851269
70463403	chr13:70463403:G:C	1.15969e-07	-1.68611	-0.806866	4.33228e-05	-1.48364	-0.889491
70463445	chr13:70463445:A:G	1.31803e-07	-1.37162	-0.99338	0.000135431	-0.275292	-0.958055
70463501	chr13:70463501:C:T	1.34015e-07	-1.35991	-0.988445	0.000139568	-0.250478	-0.95278
70463707	chr13:70463707:C:T	1.34746e-07	-1.38108	-0.961831	0.000137349	-0.295041	-0.924245
70463802	chr13:70463802:G:A	4.22797e-07	-1.44051e-10	-1.19941	0.000140069	-1.44051e-10	-1.19967
70464433	chr13:70464433:A:C	1.42565e-07	-1.3514	-0.935112	0.000150295	-0.23459	-0.894619
70464436	chr13:70464436:G:A	1.39484e-07	-1.27718	-1.03118	0.000157822	-0.0882702	-0.992069
70464611	chr13:70464611:CA:C	1.3568e-07	-1.3833	-0.952713	0.000138008	-0.300973	-0.913522
70464648	chr13:70464648:A:G	7.90159e-08	-1.68819	-1.18847	3.67848e-05	-1.38073	-1.15599
70464721	chr13:70464721:A:T	1.2785e-07	-1.33412	-1.06132	0.000136439	-0.20088	-1.02505
70464776	chr13:70464776:A:G	7.06979e-07	-1.44051e-10	-0.685305	0.000218952	-1.44051e-10	-0.752955
70464791	chr13:70464791:A:G	1.35068e-07	-1.39315	-0.947372	0.000136127	-0.3205	-0.907716
70464882	chr13:70464882:C:A	1.20649e-07	-1.31716	-1.13626	6.95931e-05	-0.743245	-1.1559
70464953	chr13:70464953:C:T	1.39988e-07	-1.3551	-0.949649	0.000147127	-0.240177	-0.910333
70465022	chr13:70465022:T:C	1.28255e-07	-1.34146	-1.05082	0.000136097	-0.214827	-1.01361
70465132	chr13:70465132:A:G	1.34938e-07	-1.39842	-0.943073	0.000135121	-0.332606	-0.903031
70465729	chr13:70465729:T:C	1.21346e-07	-1.29507	-1.15259	7.10698e-05	-0.708643	-1.1695
70465893	chr13:70465893:AT:A	5.08924e-07	-1.44051e-10	-1.01401	0.000173098	-1.44051e-10	-0.987952
70465979	chr13:70465979:T:C	1.37883e-07	-1.37864	-0.941263	0.000141339	-0.289442	-0.901202
70466000	chr13:70466000:TA:T	1.37194e-07	-1.39037	-0.934544	0.000138882	-0.314156	-0.894025
70466114	chr13:70466114:C:G	1.4481e-07	-1.33761	-0.933276	0.000155343	-0.203729	-0.892443
70466122	chr13:70466122:T:A	1.34362e-07	-1.35994	-0.985832	0.000140168	-0.2505	-0.948468
70466267	chr13:70466267:T:G	8.02952e-08	-1.68968	-1.17091	3.69155e-05	-1.39814	-1.13504
70466331	chr13:70466331:A:G	1.05245e-07	-1.68984	-0.900176	5.06626e-05	-1.38288	-0.833738
70466443	chr13:70466443:A:AGT	1.36831e-07	-1.36036	-0.967203	0.00014288	-0.25096	-0.928842
70466472	chr13:70466472:G:T	1.27033e-07	-1.1843	-1.21756	8.02537e-05	-0.545447	-1.21117
70466617	chr13:70466617:G:T	1.40182e-07	-1.36411	-0.939261	0.000146109	-0.258809	-0.898646
70467449	chr13:70467449:G:A	5.23975e-07	-1.44051e-10	-0.984863	0.000170941	-1.44051e-10	-1.00049
70467484	chr13:70467484:AATGCATAGTTTATACATGAGAAATTGTC:A	1.23964e-07	-1.37485	-1.05146	0.000126758	-0.285525	-1.014
70467517	chr13:70467517:C:T	4.16832e-07	-1.44051e-10	-1.21362	0.000141954	-1.44051e-10	-1.1863
70467869	chr13:70467869:A:C	1.26738e-07	-1.26425	-1.13993	7.53471e-05	-0.661815	-1.15789
70467871	chr13:70467871:T:A	5.2131e-07	-1.44051e-10	-0.989961	0.000170377	-1.44051e-10	-1.00379
70468480	chr13:70468480:G:A	1.54999e-07	-1.27815	-0.924743	0.000175063	-0.0942375	-0.882421
70468643	chr13:70468643:A:G	5.57237e-07	-1.44051e-10	-0.923316	0.000181794	-1.44051e-10	-0.938935
70468958	chr13:70468958:A:C	9.45604e-08	-1.68978	-1.00729	2.98449e-05	-1.68984	-1.05596
70469144	chr13:70469144:A:G	7.01861e-07	-1.44051e-10	-0.692571	0.000216948	-1.44051e-10	-0.762149
70469729	chr13:70469729:C:T	1.14588e-07	-1.68598	-0.818986	4.28425e-05	-1.48335	-0.900923
70469732	chr13:70469732:A:G	2.6402e-06	0.632304	-2.75265e-10	0.000494781	0.0623084	-2.75265e-10
70470073	chr13:70470073:T:C	7.57196e-08	-1.67809	-1.24118	3.13155e-05	-1.4568	-1.24089
70470425	chr13:70470425:T:G	4.08794e-07	-1.44051e-10	-1.23309	0.000135082	-1.44051e-10	-1.23593
70470734	chr13:70470734:T:C	4.6617e-07	-1.44051e-10	-1.10176	0.000151702	-1.44051e-10	-1.11989
70470796	chr13:70470796:A:T	4.05663e-07	-1.44051e-10	-1.24078	0.000134437	-1.44051e-10	-1.24071
70470869	chr13:70470869:A:G	4.0717e-07	-1.44051e-10	-1.23708	0.000134473	-1.44051e-10	-1.24044
70470983	chr13:70470983:T:A	4.05166e-07	-1.44051e-10	-1.24201	0.00013444	-1.44051e-10	-1.24069
70471042	chr13:70471042:G:A	8.58123e-07	-1.44051e-10	-0.491558	0.000287498	-1.44051e-10	-0.480591
70471206	chr13:70471206:T:A	2.0729e-07	-1.48105	-0.431132	0.000105819	-0.97325	-0.506831
70471362	chr13:70471362:T:C	2.34039e-07	-1.4728	-0.318022	0.000119566	-0.959571	-0.398366
70471484	chr13:70471484:G:T	4.44887e-07	-1.44051e-10	-1.14848	0.000147413	-1.44051e-10	-1.14857
70471756	chr13:70471756:A:G	4.17233e-07	-1.44051e-10	-1.21266	0.000135863	-1.44051e-10	-1.23016
70471963	chr13:70471963:T:C	1.00307e-07	-1.64176	-0.996316	3.33795e-05	-1.67909	-0.954772
70472731	chr13:70472731:C:T	5.76812e-07	-1.44051e-10	-0.888789	0.000190585	-1.44051e-10	-0.891709
70472944	chr13:70472944:A:G	2.67794e-07	-1.65609	-2.75265e-10	8.82726e-05	-1.66138	-2.75265e-10
70473291	chr13:70473291:A:G	4.19805e-07	-1.44051e-10	-1.20652	0.000136456	-1.44051e-10	-1.2258
70473907	chr13:70473907:C:A	7.74534e-08	-1.6546	-1.24203	3.29231e-05	-1.40851	-1.23912
70474039	chr13:70474039:A:T	1.20808e-07	-1.39958	-1.05252	0.000126432	-0.272794	-1.02931
70474909	chr13:70474909:A:T	5.32017e-07	-1.44051e-10	-0.969631	0.000176951	-1.44051e-10	-0.965937
70475557	chr13:70475557:T:C	2.61299e-07	-1.68064	-2.75265e-10	9.1868e-05	-1.62145	-2.75265e-10
70475654	chr13:70475654:A:G	1.10956e-07	-1.40624	-1.13094	0.000115733	-0.28086	-1.10967
70475831	chr13:70475831:A:G	8.20202e-06	2.89931	-1.13348	0.00127617	2.1967	-1.18689
70476972	chr13:70476972:C:T	2.29505e-07	-1.44724	-0.363142	0.000157857	-0.651134	-0.428981
70477031	chr13:70477031:G:A	4.68036e-07	-1.44051e-10	-1.09776	0.00015148	-1.44051e-10	-1.12135
70477570	chr13:70477570:CCACCA:C	2.63765e-07	-1.67125	-2.75265e-10	9.67943e-05	-1.56922	-2.75265e-10
70477713	chr13:70477713:G:A	4.05626e-07	-1.44051e-10	-1.24088	0.00013426	-1.44051e-10	-1.24203
70477728	chr13:70477728:A:T	4.06701e-07	-1.44051e-10	-1.23823	0.00013435	-1.44051e-10	-1.24136
70478071	chr13:70478071:G:A	4.13624e-07	-1.44051e-10	-1.22135	0.000138944	-1.44051e-10	-1.20773
70478413	chr13:70478413:G:A	4.06157e-07	-1.44051e-10	-1.23957	0.000134699	-1.44051e-10	-1.23876
70478876	chr13:70478876:G:A	4.05432e-07	-1.44051e-10	-1.24135	0.00013432	-1.44051e-10	-1.24158
70479002	chr13:70479002:T:C	4.1877e-07	-1.44051e-10	-1.20898	0.000141135	-1.44051e-10	-1.19209
70479604	chr13:70479604:G:A	4.07098e-07	-1.44051e-10	-1.23725	0.000134915	-1.44051e-10	-1.23716
70479664	chr13:70479664:C:T	4.55875e-07	-1.44051e-10	-1.12409	0.000151824	-1.44051e-10	-1.11909
70479693	chr13:70479693:T:C	5.83153e-07	-1.44051e-10	-0.877856	0.000193513	-1.44051e-10	-0.876464
70479844	chr13:70479844:A:G	9.78336e-08	-1.54924	-1.1138	4.83904e-05	-1.14784	-1.11467
70480056	chr13:70480056:T:C	9.133e-08	-1.53554	-1.19629	6.0504e-05	-0.841358	-1.19774
70480255	chr13:70480255:C:A	4.25231e-07	-1.44051e-10	-1.19367	0.000139909	-1.44051e-10	-1.20081
70480360	chr13:70480360:T:C	9.54468e-08	-1.67727	-1.01047	3.19465e-05	-1.61133	-1.06641
70480556	chr13:70480556:T:C	4.40448e-07	-1.44051e-10	-1.15851	0.000147733	-1.44051e-10	-1.1464
70480620	chr13:70480620:A:G	4.05665e-07	-1.44051e-10	-1.24078	0.000134268	-1.44051e-10	-1.24197
70480949	chr13:70480949:T:C	4.24621e-06	-1.44051e-10	1.10747	0.00128864	-1.44051e-10	1.01954
70480976	chr13:70480976:A:G	4.38382e-07	-1.44051e-10	-1.16321	0.000143062	-1.44051e-10	-1.17853
70481062	chr13:70481062:G:C	4.31448e-07	-1.44051e-10	-1.17916	0.000141042	-1.44051e-10	-1.19275
70481130	chr13:70481130:G:A	8.74871e-08	-1.56148	-1.21334	4.58009e-05	-1.09632	-1.22118
70481790	chr13:70481790:C:T	2.7203e-07	-0.835409	-0.804984	0.000368688	0.538531	-0.770389
70482285	chr13:70482285:C:G	1.04397e-07	-1.46817	-1.12994	0.000103098	-0.405426	-1.1007
70483166	chr13:70483166:T:G	4.23306e-07	-1.44051e-10	-1.19821	0.000136314	-1.44051e-10	-1.22685
70483909	chr13:70483909:C:T	7.09753e-07	-1.44051e-10	-0.68139	0.000227488	-1.44051e-10	-0.71471
70484059	chr13:70484059:G:A	4.08396e-07	-1.44051e-10	-1.23407	0.000135219	-1.44051e-10	-1.23491
70484228	chr13:70484228:C:T	4.8115e-07	-1.44051e-10	-1.07013	0.000154605	-1.44051e-10	-1.10094
70484323	chr13:70484323:A:ATTG	4.09675e-07	-1.44051e-10	-1.23094	0.000135612	-1.44051e-10	-1.23201
70484612	chr13:70484612:G:T	4.10942e-07	-1.44051e-10	-1.22785	0.000136018	-1.44051e-10	-1.22902
70484638	chr13:70484638:T:C	4.11823e-07	-1.44051e-10	-1.22571	0.000135657	-1.44051e-10	-1.23168
70485005	chr13:70485005:G:A	4.08518e-07	-1.44051e-10	-1.23377	0.000134291	-1.44051e-10	-1.2418
70485027	chr13:70485027:A:T	4.078e-07	-1.44051e-10	-1.23553	0.000135197	-1.44051e-10	-1.23508
70485379	chr13:70485379:C:A	7.26418e-07	-1.44051e-10	-0.658181	0.000232675	-1.44051e-10	-0.692163
70485716	chr13:70485716:GGAGA:G	4.06567e-07	-1.44051e-10	-1.23856	0.000134368	-1.44051e-10	-1.24122
70485847	chr13:70485847:G:A	5.07584e-07	-1.44051e-10	-1.01664	0.000169307	-1.44051e-10	-1.01009
70485980	chr13:70485980:C:G	4.06095e-07	-1.44051e-10	-1.23972	0.000134507	-1.44051e-10	-1.24019
70486406	chr13:70486406:A:G	4.08103e-07	-1.44051e-10	-1.23479	0.000135301	-1.44051e-10	-1.23431
70486533	chr13:70486533:G:C	4.1161e-07	-1.44051e-10	-1.22623	0.000135602	-1.44051e-10	-1.23209
70486622	chr13:70486622:CAT:C	8.67105e-08	-1.55664	-1.2271	7.05325e-05	-0.670935	-1.2148
70486682	chr13:70486682:C:T	9.3712e-08	-1.62695	-1.07913	6.52376e-05	-0.870096	-1.09367
70486779	chr13:70486779:G:A	4.45472e-07	-1.44051e-10	-1.14717	0.00015839	-1.44051e-10	-1.07675
70487144	chr13:70487144:A:C	4.38484e-07	-1.44051e-10	-1.16298	0.000139937	-1.44051e-10	-1.20061
70487204	chr13:70487204:G:A	9.32035e-08	-1.62454	-1.08699	6.53922e-05	-0.861753	-1.09965
70487214	chr13:70487214:T:C	4.25625e-07	-1.44051e-10	-1.19275	0.000138676	-1.44051e-10	-1.20967
70487257	chr13:70487257:A:G	4.08276e-07	-1.44051e-10	-1.23436	0.000135449	-1.44051e-10	-1.23322
70487267	chr13:70487267:G:A	4.07194e-07	-1.44051e-10	-1.23702	0.000135968	-1.44051e-10	-1.22939
70487851	chr13:70487851:A:G	1.09686e-07	-1.66311	-0.885574	4.63518e-05	-1.38844	-0.917112
70488306	chr13:70488306:A:AT	6.22828e-07	-1.44051e-10	-0.812036	0.000208582	-1.44051e-10	-0.801475
70488424	chr13:70488424:G:T	4.11483e-07	-1.44051e-10	-1.22654	0.000135568	-1.44051e-10	-1.23233
70488539	chr13:70488539:C:T	8.03482e-08	-1.61925	-1.24068	5.68611e-05	-0.864073	-1.23712
70489033	chr13:70489033:C:T	8.05152e-08	-1.63307	-1.22479	3.74726e-05	-1.302	-1.21619
70489047	chr13:70489047:T:G	5.20234e-07	-1.44051e-10	-0.992027	0.000171627	-1.44051e-10	-0.996482
70489231	chr13:70489231:A:G	4.28652e-07	-1.44051e-10	-1.18566	0.000150319	-1.44051e-10	-1.12905
70489288	chr13:70489288:A:C	4.75395e-07	-1.44051e-10	-1.08216	0.000152899	-1.44051e-10	-1.11203
70489660	chr13:70489660:T:C	4.09723e-07	-1.44051e-10	-1.23082	0.000135119	-1.44051e-10	-1.23565
70490260	chr13:70490260:A:G	4.09545e-07	-1.44051e-10	-1.23126	0.000135171	-1.44051e-10	-1.23526
70490283	chr13:70490283:A:T	7.68227e-07	-1.44051e-10	-0.602221	0.000256331	-1.44051e-10	-0.595339
70490494	chr13:70490494:C:T	7.66854e-07	-1.44051e-10	-0.604009	0.000256182	-1.44051e-10	-0.595918
70490582	chr13:70490582:C:T	7.90762e-07	-1.44051e-10	-0.573309	0.000264223	-1.44051e-10	-0.565012
70490880	chr13:70490880:C:T	4.66499e-07	-1.44051e-10	-1.10105	0.000150349	-1.44051e-10	-1.12885
70491000	chr13:70491000:G:C	4.12902e-07	-1.44051e-10	-1.2231	0.000140816	-1.44051e-10	-1.19436
70491346	chr13:70491346:G:A	4.1161e-07	-1.44051e-10	-1.22623	0.000135602	-1.44051e-10	-1.23209
70491744	chr13:70491744:G:A	8.97239e-08	-1.52078	-1.22879	4.52238e-05	-1.09218	-1.23801
70491962	chr13:70491962:A:G	8.4014e-08	-1.63865	-1.17668	5.6556e-05	-0.924605	-1.18197
70492125	chr13:70492125:A:G	4.08396e-07	-1.44051e-10	-1.23407	0.000136647	-1.44051e-10	-1.22441
70492372	chr13:70492372:A:G	7.76378e-08	-1.68855	-1.2057	2.83906e-05	-1.57216	-1.22359
70492796	chr13:70492796:C:T	8.17648e-08	-1.6006	-1.24186	6.02251e-05	-0.803873	-1.23985
70492921	chr13:70492921:C:T	4.29326e-07	-1.44051e-10	-1.18409	0.000150696	-1.44051e-10	-1.12655
70493642	chr13:70493642:C:T	8.27902e-08	-1.588	-1.24199	6.26698e-05	-0.764292	-1.23964
70494254	chr13:70494254:A:G	4.08623e-07	-1.44051e-10	-1.23351	0.000134856	-1.44051e-10	-1.2376
70494375	chr13:70494375:G:A	4.17535e-07	-1.44051e-10	-1.21194	0.000140604	-1.44051e-10	-1.19586
70494598	chr13:70494598:C:T	7.27923e-07	-1.44051e-10	-0.656111	0.000242986	-1.44051e-10	-0.648802
70495079	chr13:70495079:A:C	6.04366e-07	-1.44051e-10	-0.842127	0.00019692	-1.44051e-10	-0.859012
70495450	chr13:70495450:C:T	5.81682e-07	-1.44051e-10	-0.880383	0.000187445	-1.44051e-10	-0.908319
70495950	chr13:70495950:A:T	7.6365e-07	-0.608197	-2.75265e-10	0.000149195	-1.13655	-2.75265e-10
70496067	chr13:70496067:A:G	7.93323e-08	-1.63247	-1.24019	5.44671e-05	-0.903597	-1.24061
70496158	chr13:70496158:A:C	4.13732e-07	-1.44051e-10	-1.22109	0.000138954	-1.44051e-10	-1.20766
70496604	chr13:70496604:C:T	6.89481e-07	0.529099	-1.23947	0.000104904	-0.250916	-1.23785
70496688	chr13:70496688:C:A	4.81569e-07	-1.44051e-10	-1.06926	0.00015489	-1.44051e-10	-1.09909
70497142	chr13:70497142:T:C	9.5687e-08	-1.68689	-0.998332	3.35938e-05	-1.58217	-1.0453
70497291	chr13:70497291:C:A	8.34366e-08	-1.59604	-1.22618	6.22931e-05	-0.780948	-1.22901
70497591	chr13:70497591:A:G	4.07697e-07	-1.44051e-10	-1.23578	0.000135078	-1.44051e-10	-1.23596
70497764	chr13:70497764:G:A	8.12994e-08	-1.60839	-1.23978	5.91247e-05	-0.821802	-1.24036
70497861	chr13:70497861:C:G	7.85564e-08	-1.6518	-1.23069	3.5328e-05	-1.35333	-1.2238
70498154	chr13:70498154:C:T	4.06103e-07	-1.44051e-10	-1.2397	0.000134303	-1.44051e-10	-1.24171
70498373	chr13:70498373:G:T	4.05623e-07	-1.44051e-10	-1.24088	0.000134404	-1.44051e-10	-1.24096
70498495	chr13:70498495:T:G	4.08303e-07	-1.44051e-10	-1.2343	0.000134781	-1.44051e-10	-1.23815
70498608	chr13:70498608:A:G	4.08423e-07	-1.44051e-10	-1.234	0.000138173	-1.44051e-10	-1.2133
70498648	chr13:70498648:G:A	8.34391e-08	-1.63674	-1.18544	4.64421e-05	-1.09099	-1.21261
70498754	chr13:70498754:A:T	2.77223e-07	-1.62148	-2.75265e-10	0.000114301	-1.40297	-2.75265e-10
70499057	chr13:70499057:A:T	4.07439e-07	-1.44051e-10	-1.23642	0.000137533	-1.44051e-10	-1.21795
70499096	chr13:70499096:G:A	8.15002e-08	-1.61317	-1.23253	5.84512e-05	-0.839691	-1.23392
70499138	chr13:70499138:T:C	8.43448e-08	-1.58779	-1.22361	6.3965e-05	-0.757097	-1.22637
70499843	chr13:70499843:T:G	9.32253e-08	-1.68811	-1.02318	3.30991e-05	-1.57503	-1.06727
70500544	chr13:70500544:A:T	4.54374e-07	-1.44051e-10	-1.12739	0.000143007	-1.44051e-10	-1.17891
70500915	chr13:70500915:T:C	4.9548e-07	-1.44051e-10	-1.04078	0.000158929	-1.44051e-10	-1.07335
70500942	chr13:70500942:C:T	8.18383e-08	-1.60714	-1.23442	5.9657e-05	-0.817561	-1.23563
70501232	chr13:70501232:C:T	5.65424e-07	-1.44051e-10	-0.90873	0.00017716	-1.44051e-10	-0.964752
70501848	chr13:70501848:A:G	4.57951e-07	-1.44051e-10	-1.11954	0.000143797	-1.44051e-10	-1.17341
70502328	chr13:70502328:T:G	4.19505e-07	-1.44051e-10	-1.20723	0.000137845	-1.44051e-10	-1.21568
70502391	chr13:70502391:C:T	4.36403e-07	-1.44051e-10	-1.16774	0.00014346	-1.44051e-10	-1.17575
70502411	chr13:70502411:A:G	9.59436e-08	-1.65989	-1.02266	6.09606e-05	-1.01719	-1.01439
70502641	chr13:70502641:G:A	4.18089e-07	-1.44051e-10	-1.21061	0.000137425	-1.44051e-10	-1.21873
70502687	chr13:70502687:A:G	5.66418e-07	-1.44051e-10	-0.906974	0.000179976	-1.44051e-10	-0.948982
70502984	chr13:70502984:A:T	8.16722e-07	-1.44051e-10	-0.541008	0.000273084	-1.44051e-10	-0.532029
70503466	chr13:70503466:G:A	6.10205e-07	-1.44051e-10	-0.832511	0.000196615	-1.44051e-10	-0.860559
70503491	chr13:70503491:G:A	9.27103e-08	-1.66051	-1.05632	5.88488e-05	-1.02012	-1.04672
70503648	chr13:70503648:C:G	4.94567e-07	-1.44051e-10	-1.04262	0.000157975	-1.44051e-10	-1.07937
70504082	chr13:70504082:A:T	2.60333e-07	-1.68435	-2.75265e-10	8.69825e-05	-1.6761	-2.75265e-10
70504148	chr13:70504148:G:T	8.03685e-08	-1.63485	-1.22483	3.68801e-05	-1.312	-1.22213
70504232	chr13:70504232:C:T	3.05464e-07	-1.52448	-2.75265e-10	0.000154384	-1.10236	-2.75265e-10
70504640	chr13:70504640:A:T	9.49717e-08	-1.64752	-1.0452	6.29809e-05	-0.963777	-1.0352
70504730	chr13:70504730:C:T	1.14817e-07	-1.60203	-0.900937	5.03747e-05	-1.26098	-0.961341
70504804	chr13:70504804:G:A	4.07537e-07	-1.44051e-10	-1.23618	0.000135299	-1.44051e-10	-1.23432
70504991	chr13:70504991:C:T	4.09285e-07	-1.44051e-10	-1.23189	0.000135831	-1.44051e-10	-1.2304
70505111	chr13:70505111:A:T	7.21118e-07	-0.665503	-2.75265e-10	0.0001432	-1.17757	-2.75265e-10
70505582	chr13:70505582:G:A	8.88266e-08	-1.58973	-1.16989	5.36412e-05	-0.958562	-1.20093
70506247	chr13:70506247:C:A	3.06507e-07	-1.52107	-2.75265e-10	9.09296e-05	-1.63172	-2.75265e-10
70506375	chr13:70506375:G:C	1.20122e-07	-1.52424	-0.933553	5.73589e-05	-1.10165	-0.99083
70506804	chr13:70506804:A:T	4.44091e-07	-1.44051e-10	-1.15028	0.000143668	-1.44051e-10	-1.1743
70507054	chr13:70507054:T:G	4.0548e-07	-1.44051e-10	-1.24123	0.00013426	-1.44051e-10	-1.24203
70507057	chr13:70507057:G:A	9.73649e-08	-1.67192	-0.995917	4.06965e-05	-1.42166	-1.01401
70507153	chr13:70507153:C:T	8.6549e-08	-1.56026	-1.22533	5.61286e-05	-0.895687	-1.21847
70507651	chr13:70507651:C:T	4.12875e-07	-1.44051e-10	-1.22316	0.000135995	-1.44051e-10	-1.22919
70507945	chr13:70507945:A:G	9.24334e-08	-1.67479	-1.04502	4.71732e-05	-1.25173	-1.03625
70508191	chr13:70508191:C:A	2.6172e-07	-1.67903	-2.75265e-10	8.57869e-05	-1.68994	-2.75265e-10
70508553	chr13:70508553:A:G	4.09695e-07	-1.44051e-10	-1.23089	0.000139986	-1.44051e-10	-1.20027
70508868	chr13:70508868:A:G	7.81818e-08	-1.6832	-1.20407	3.55512e-05	-1.3507	-1.22013
70508966	chr13:70508966:A:G	8.01619e-08	-1.65735	-1.2049	4.32435e-05	-1.17946	-1.1955
70509190	chr13:70509190:A:G	8.22882e-08	-1.65761	-1.17847	3.69754e-05	-1.36628	-1.16528
70509522	chr13:70509522:G:A	8.20743e-07	-1.44051e-10	-0.536096	0.000302681	-1.44051e-10	-0.429126
70509547	chr13:70509547:T:C	8.67349e-08	-1.68173	-1.10172	3.3493e-05	-1.54378	-1.08669
70509678	chr13:70509678:G:A	4.0598e-07	-1.44051e-10	-1.24	0.000134445	-1.44051e-10	-1.24065
70509830	chr13:70509830:C:G	2.6019e-07	-1.68489	-2.75265e-10	9.57934e-05	-1.57961	-2.75265e-10
70509992	chr13:70509992:C:G	6.84238e-07	-0.718001	-2.75265e-10	0.00013789	-1.21535	-2.75265e-10
70510157	chr13:70510157:T:A	7.76167e-07	-0.591939	-2.75265e-10	0.000169618	-1.00826	-2.75265e-10
70510569	chr13:70510569:C:T	3.15823e-07	-1.49112	-2.75265e-10	9.16563e-05	-1.62376	-2.75265e-10
70510813	chr13:70510813:G:A	4.43933e-07	-1.44051e-10	-1.15063	0.000143606	-1.44051e-10	-1.17473
70510865	chr13:70510865:T:C	8.84454e-08	-1.68806	-1.07586	3.55242e-05	-1.51002	-1.06158
70511153	chr13:70511153:A:G	9.55015e-08	-1.68862	-0.998546	3.87724e-05	-1.50477	-0.979324
70511288	chr13:70511288:A:G	7.47167e-08	-1.69088	-1.24172	2.91355e-05	-1.52859	-1.24126
70511488	chr13:70511488:G:A	7.76118e-08	-1.68989	-1.20469	2.53207e-05	-1.68905	-1.22113
70511499	chr13:70511499:C:T	8.31406e-08	-1.69098	-1.1348	3.43813e-05	-1.48465	-1.11964
70511528	chr13:70511528:G:T	4.05159e-07	-1.44051e-10	-1.24203	0.00013427	-1.44051e-10	-1.24195
70511981	chr13:70511981:G:T	4.58057e-07	-1.44051e-10	-1.11931	0.000147522	-1.44051e-10	-1.14783
70512083	chr13:70512083:A:C	9.75749e-08	-1.68623	-0.979458	3.83363e-05	-1.53376	-0.96165
70513167	chr13:70513167:G:A	7.51445e-08	-1.6881	-1.23879	2.76422e-05	-1.59069	-1.23178
70513678	chr13:70513678:G:A	4.05158e-07	-1.44051e-10	-1.24203	0.000134269	-1.44051e-10	-1.24197
70513714	chr13:70513714:C:T	4.13633e-07	-1.44051e-10	-1.22133	0.000136202	-1.44051e-10	-1.22767
70513835	chr13:70513835:A:G	5.93087e-07	-1.44051e-10	-0.860966	0.000187021	-1.44051e-10	-0.910588
70513986	chr13:70513986:A:G	8.24077e-08	-1.63199	-1.20263	2.66653e-05	-1.67507	-1.18337
70514010	chr13:70514010:G:A	4.15965e-07	-1.44051e-10	-1.2157	0.00013686	-1.44051e-10	-1.22285
70514568	chr13:70514568:AAAAC:A	4.61063e-07	-1.44051e-10	-1.11277	0.000158317	-1.44051e-10	-1.07721
70514917	chr13:70514917:A:G	1.28898e-07	-1.68656	-0.700728	4.50311e-05	-1.67673	-0.65772
70515186	chr13:70515186:T:G	4.1479e-07	-1.44051e-10	-1.21853	0.000137731	-1.44051e-10	-1.21651
70515526	chr13:70515526:T:A	4.24908e-07	-1.44051e-10	-1.19443	0.0001394	-1.44051e-10	-1.20446
70515535	chr13:70515535:T:C	7.92391e-08	-1.68138	-1.19246	2.86046e-05	-1.61862	-1.16962
70516118	chr13:70516118:T:A	4.1381e-07	-1.44051e-10	-1.2209	0.00013625	-1.44051e-10	-1.22732
70516581	chr13:70516581:TATATATAAAGATAC:T	4.15517e-07	-1.44051e-10	-1.21678	0.000137983	-1.44051e-10	-1.21468
70516731	chr13:70516731:T:C	6.59378e-07	-1.44051e-10	-0.755009	0.000207174	-1.44051e-10	-0.808247
70516864	chr13:70516864:A:G	7.62861e-08	-1.67169	-1.24013	3.18158e-05	-1.44014	-1.2417
70517036	chr13:70517036:G:A	7.5526e-08	-1.68	-1.24183	3.08333e-05	-1.47296	-1.24025
70517284	chr13:70517284:T:A	4.1535e-07	-1.44051e-10	-1.21719	0.000137925	-1.44051e-10	-1.2151
70517327	chr13:70517327:GTTA:G	4.12448e-07	-1.44051e-10	-1.2242	0.000138577	-1.44051e-10	-1.21038
70517410	chr13:70517410:G:A	7.71448e-08	-1.6599	-1.24072	3.75326e-05	-1.27462	-1.24197
70517981	chr13:70517981:A:C	4.06781e-07	-1.44051e-10	-1.23803	0.000135752	-1.44051e-10	-1.23097
70518001	chr13:70518001:G:A	4.67651e-07	-1.44051e-10	-1.09858	0.000150287	-1.44051e-10	-1.12926
70518255	chr13:70518255:AC:A	4.06716e-07	-1.44051e-10	-1.23819	0.000135716	-1.44051e-10	-1.23124
70518257	chr13:70518257:A:T	4.06648e-07	-1.44051e-10	-1.23836	0.000135677	-1.44051e-10	-1.23153
70518281	chr13:70518281:C:T	4.05258e-07	-1.44051e-10	-1.24178	0.000134749	-1.44051e-10	-1.23839
70518450	chr13:70518450:C:T	7.5451e-08	-1.68223	-1.24059	3.0747e-05	-1.48273	-1.23328
70519077	chr13:70519077:G:A	7.62688e-08	-1.68147	-1.23057	3.06685e-05	-1.47871	-1.23986
70519268	chr13:70519268:G:C	4.8218e-07	-1.44051e-10	-1.06799	0.000154404	-1.44051e-10	-1.10223
70519290	chr13:70519290:G:A	1.08069e-07	-1.68471	-0.878826	4.10248e-05	-1.52475	-0.902882
70519478	chr13:70519478:T:G	4.05956e-07	-1.44051e-10	-1.24006	0.000135262	-1.44051e-10	-1.23459
70519537	chr13:70519537:T:C	2.89406e-07	-1.57848	-2.75265e-10	9.34621e-05	-1.60425	-2.75265e-10
70519828	chr13:70519828:G:A	5.41239e-07	-1.44051e-10	-0.952444	0.000171405	-1.44051e-10	-0.997778
70519879	chr13:70519879:T:G	7.74285e-08	-1.66008	-1.23688	3.29782e-05	-1.40405	-1.24192
70519965	chr13:70519965:C:G	9.33872e-08	-1.6537	-1.05585	4.72678e-05	-1.2449	-1.04108
70520101	chr13:70520101:A:C	4.12326e-07	-1.44051e-10	-1.22449	0.000135855	-1.44051e-10	-1.23022
70520283	chr13:70520283:G:A	4.13049e-07	-1.44051e-10	-1.22274	0.000142189	-1.44051e-10	-1.18465
70520596	chr13:70520596:A:G	2.4389e-07	-1.0416	-0.707986	4.758e-05	-1.47931	-0.800081
70520915	chr13:70520915:A:G	3.04663e-07	-1.5271	-2.75265e-10	8.58407e-05	-1.68931	-2.75265e-10
70521085	chr13:70521085:G:C	1.06595e-07	-1.68704	-0.890225	4.00786e-05	-1.53712	-0.913844
70521417	chr13:70521417:A:G	4.08168e-07	-1.44051e-10	-1.23463	0.000135269	-1.44051e-10	-1.23454
70521654	chr13:70521654:G:C	6.58116e-07	-0.756924	-2.75265e-10	0.000242116	-0.652391	-2.75265e-10
70522020	chr13:70522020:C:T	4.26727e-07	-1.44051e-10	-1.19016	0.000136842	-1.44051e-10	-1.22298
70522965	chr13:70522965:A:G	1.0365e-07	-1.67385	-0.931437	4.07902e-05	-1.47992	-0.953448
70522981	chr13:70522981:T:C	1.05857e-07	-1.68324	-0.90098	4.80825e-05	-1.37197	-0.896924
70523057	chr13:70523057:G:C	1.04066e-07	-1.67627	-0.92501	4.90638e-05	-1.33369	-0.914993
70523306	chr13:70523306:G:A	6.0967e-07	-1.44051e-10	-0.833389	0.000189724	-1.44051e-10	-0.896235
70523350	chr13:70523350:A:T	7.65651e-08	-1.6678	-1.24037	3.65261e-05	-1.30176	-1.24202
70523619	chr13:70523619:C:A	9.15612e-08	-1.63908	-1.09022	4.72813e-05	-1.2092	-1.0765
70523834	chr13:70523834:C:T	4.08335e-07	-1.44051e-10	-1.23422	0.000135319	-1.44051e-10	-1.23417
70523944	chr13:70523944:G:A	9.40521e-08	-1.65211	-1.05034	4.70732e-05	-1.25042	-1.03968
70524190	chr13:70524190:G:T	4.51819e-07	-1.44051e-10	-1.13302	0.000145818	-1.44051e-10	-1.15945
70524657	chr13:70524657:T:C	4.1158e-07	-1.44051e-10	-1.2263	0.000141284	-1.44051e-10	-1.19103
70525341	chr13:70525341:A:G	3.14149e-07	-1.49644	-2.75265e-10	8.62333e-05	-1.68475	-2.75265e-10
70525500	chr13:70525500:T:C	4.12885e-07	-1.44051e-10	-1.22314	0.000135125	-1.44051e-10	-1.23561
70525639	chr13:70525639:C:T	3.59077e-07	-0.51273	-0.850039	0.000206383	0.0806813	-0.892754
70525719	chr13:70525719:C:T	4.67419e-07	-0.406954	-0.692126	0.000241379	0.136415	-0.791854
70525741	chr13:70525741:T:G	4.47951e-07	-1.44051e-10	-1.14162	0.000145955	-1.44051e-10	-1.15851
70525850	chr13:70525850:T:C	4.2956e-07	-1.44051e-10	-1.18354	0.000141422	-1.44051e-10	-1.19006
70526334	chr13:70526334:C:A	1.00803e-07	-1.44465	-1.18849	4.27951e-05	-1.23268	-1.15271
70526440	chr13:70526440:G:A	1.53907e-06	1.252	-1.15937	0.00477151	3.45515	-1.12654
70527391	chr13:70527391:T:C	2.87598e-07	-1.58474	-2.75265e-10	0.00010437	-1.49387	-2.75265e-10
70527425	chr13:70527425:T:C	2.59567e-07	-1.68729	-2.75265e-10	9.26877e-05	-1.61257	-2.75265e-10
70527731	chr13:70527731:G:A	5.74694e-07	-0.892468	-2.75265e-10	0.00010731	-1.46608	-2.75265e-10
70527847	chr13:70527847:T:C	1.44359e-06	-1.44051e-10	0.028584	0.000394805	-1.44051e-10	-0.163415
70527862	chr13:70527862:C:G	4.82825e-07	-1.44051e-10	-1.06665	0.000179574	-1.44051e-10	-0.95122
70528201	chr13:70528201:T:C	4.80938e-07	-1.44051e-10	-1.07057	0.000149316	-1.44051e-10	-1.13575
70528360	chr13:70528360:G:A	5.11416e-07	0.0965315	-1.10565	0.00137603	2.09066	-1.00551
70529234	chr13:70529234:G:A	1.81117e-06	-1.44051e-10	0.255422	0.000520393	-1.44051e-10	0.112777
70529301	chr13:70529301:A:G	4.37947e-07	-1.44051e-10	-1.16421	0.000140843	-1.44051e-10	-1.19416
70529643	chr13:70529643:A:T	1.50832e-07	-1.68796	-0.542182	5.72861e-05	-1.40226	-0.691486
70529705	chr13:70529705:G:A	1.36636e-07	-1.68071	-0.648276	5.10764e-05	-1.45965	-0.748836
70530060	chr13:70530060:A:G	2.69974e-07	-1.64798	-2.75265e-10	9.70865e-05	-1.56621	-2.75265e-10
70530239	chr13:70530239:T:C	4.20451e-07	-1.44051e-10	-1.20498	0.000135262	-1.44051e-10	-1.23459
70530304	chr13:70530304:G:C	5.03175e-07	-1.44051e-10	-1.02537	0.000159493	-1.44051e-10	-1.06981
70530505	chr13:70530505:A:G	4.05164e-07	-1.44051e-10	-1.24201	0.000136588	-1.44051e-10	-1.22484
70530764	chr13:70530764:A:G	4.61976e-07	-1.44051e-10	-1.11079	0.000146709	-1.44051e-10	-1.15335
70530865	chr13:70530865:G:A	6.57162e-07	-1.44051e-10	-0.758375	0.000207331	-1.44051e-10	-0.807493
70530968	chr13:70530968:G:A	5.7756e-07	-0.887493	-2.75265e-10	0.000124479	-1.31767	-2.75265e-10
70531099	chr13:70531099:GT:G	2.71853e-07	-0.404857	-1.23619	3.24793e-05	-1.42007	-1.24113
70531129	chr13:70531129:G:T	4.18716e-07	-1.44051e-10	-1.20911	0.000138777	-1.44051e-10	-1.20894
70531471	chr13:70531471:T:G	6.00944e-07	0.310686	-1.15849	0.00173724	2.39537	-1.07713
70531888	chr13:70531888:A:G	1.57413e-06	0.119799	-0.00464547	0.000461017	0.0681283	-0.0765007
70532213	chr13:70532213:T:C	3.61107e-07	-0.591768	-0.765364	9.21393e-05	-0.787587	-0.830919
70532397	chr13:70532397:C:T	6.09773e-07	0.263189	-1.09641	0.00177191	2.33152	-0.993508
70532906	chr13:70532906:T:A	4.69864e-07	-1.44051e-10	-1.09386	0.000145309	-1.44051e-10	-1.16294
70533026	chr13:70533026:C:T	9.84595e-08	-1.61501	-1.04165	3.47469e-05	-1.59215	-1.00156
70533292	chr13:70533292:A:T	4.24572e-07	-1.44051e-10	-1.19523	0.000136248	-1.44051e-10	-1.22733
70533360	chr13:70533360:C:T	4.11269e-07	-1.65913	0.432067	9.4086e-05	-1.6883	0.0907035
70533477	chr13:70533477:A:G	4.35953e-07	-1.44051e-10	-1.16877	0.000144505	-1.44051e-10	-1.16849
70534071	chr13:70534071:G:A	4.66156e-07	-1.10179	-2.75265e-10	9.66181e-05	-1.57104	-2.75265e-10
70534346	chr13:70534346:G:A	2.12931e-07	-1.54242	-0.342913	6.0156e-05	-1.63251	-0.412361
70534745	chr13:70534745:A:G	1.34384e-07	-1.13027	-1.21533	0.000263186	0.649561	-1.21851
70535117	chr13:70535117:G:A	5.1033e-07	-1.44051e-10	-1.01125	0.000196864	-1.44051e-10	-0.859296
70535182	chr13:70535182:C:T	4.71572e-07	-1.44051e-10	-1.09023	0.000173764	-1.44051e-10	-0.984109
70535238	chr13:70535238:T:C	2.82333e-07	-1.60322	-2.75265e-10	0.000101702	-1.51976	-2.75265e-10
70535893	chr13:70535893:A:G	1.02446e-07	-1.42968	-1.18729	0.000138217	-0.0162508	-1.19673
70536169	chr13:70536169:AG:A	4.33526e-07	-1.44051e-10	-1.17435	0.000138128	-1.44051e-10	-1.21362
70536216	chr13:70536216:T:A	4.72515e-07	-1.44051e-10	-1.08824	0.000147556	-1.44051e-10	-1.1476
70536842	chr13:70536842:G:A	4.31966e-07	-1.44051e-10	-1.17796	0.000137802	-1.44051e-10	-1.21599
70536844	chr13:70536844:T:C	1.04887e-07	-1.47508	-1.11834	2.82581e-05	-1.68965	-1.11078
70537078	chr13:70537078:A:G	2.24351e-07	-0.600466	-1.23263	9.08804e-05	-0.405682	-1.22658
70537500	chr13:70537500:C:T	8.54706e-08	-1.58284	-1.21529	2.66857e-05	-1.65698	-1.2007
70537989	chr13:70537989:A:C	4.19018e-07	-1.44051e-10	-1.20839	0.000135996	-1.44051e-10	-1.22918
70538069	chr13:70538069:A:G	5.10717e-07	-1.44051e-10	-1.01049	0.000196945	-1.44051e-10	-0.858885
70538533	chr13:70538533:G:A	4.1682e-07	-1.44051e-10	-1.21365	0.000138013	-1.44051e-10	-1.21446
70538822	chr13:70538822:C:T	1.88776e-07	-0.855008	-1.15074	0.000232458	0.453698	-1.1468
70539334	chr13:70539334:A:G	1.00532e-07	-1.43804	-1.19779	2.63263e-05	-1.69098	-1.18026
70539425	chr13:70539425:T:C	4.3364e-07	-1.44051e-10	-1.17409	0.000138346	-1.44051e-10	-1.21205
70539477	chr13:70539477:C:T	1.75909e-07	-0.924458	-1.15188	0.000207897	0.343166	-1.14793
70539768	chr13:70539768:A:C	4.33966e-07	-1.44051e-10	-1.17334	0.000138391	-1.44051e-10	-1.21173
70539835	chr13:70539835:T:C	1.00024e-07	-1.43281	-1.20809	2.60056e-05	-1.69094	-1.19255
70539860	chr13:70539860:G:A	2.75449e-07	-1.6279	-2.75265e-10	9.01266e-05	-1.64059	-2.75265e-10
70539973	chr13:70539973:T:G	1.27096e-07	-1.16108	-1.24028	2.63094e-05	-1.64471	-1.22717
70540268	chr13:70540268:C:T	7.60668e-07	-0.612109	-2.75265e-10	0.000208237	-0.803128	-2.75265e-10
70540282	chr13:70540282:C:T	8.02326e-07	-1.44051e-10	-0.558791	0.000243784	-1.44051e-10	-0.645523
70540481	chr13:70540481:G:A	2.70448e-07	-1.64623	-2.75265e-10	8.86654e-05	-1.65694	-2.75265e-10
70540696	chr13:70540696:T:A	1.92019e-07	-1.58365	-0.405066	6.03162e-05	-1.5802	-0.462003
70540900	chr13:70540900:A:G	6.96902e-07	-1.44051e-10	-0.699662	0.000257319	-1.44051e-10	-0.591492
70540996	chr13:70540996:A:G	8.70149e-08	-1.5516	-1.22863	2.58475e-05	-1.67103	-1.21856
70541123	chr13:70541123:G:T	4.08468e-07	-1.44051e-10	-1.23389	0.000141053	-1.44051e-10	-1.19267
70541513	chr13:70541513:C:CA	5.18584e-07	-1.44051e-10	-0.995203	0.000200842	-1.44051e-10	-0.839291
70541519	chr13:70541519:A:G	1.71062e-07	-0.972874	-1.13141	0.000197579	0.271326	-1.12699
70541674	chr13:70541674:C:T	8.70328e-08	-1.55303	-1.227	2.5917e-05	-1.67053	-1.21638
70541706	chr13:70541706:T:C	1.86891e-07	-0.865362	-1.15042	5.92863e-05	-0.897984	-1.16145
70541802	chr13:70541802:A:ATAGTT	4.95336e-07	0.0699375	-1.11101	7.53217e-05	-0.744551	-1.07549
70542001	chr13:70542001:T:C	1.216e-07	-1.20689	-1.23868	2.60676e-05	-1.65816	-1.22295
70542067	chr13:70542067:C:T	5.16276e-07	-1.44051e-10	-0.999666	0.000199702	-1.44051e-10	-0.844978
70542424	chr13:70542424:A:G	1.03146e-07	-1.45692	-1.15324	2.71688e-05	-1.69008	-1.14966
70542929	chr13:70542929:A:G	9.73393e-08	-1.51809	-1.15002	2.8575e-05	-1.66519	-1.12409
70542966	chr13:70542966:A:G	1.09767e-07	-1.31318	-1.23476	2.5791e-05	-1.68155	-1.21023
70543272	chr13:70543272:T:C	4.43891e-07	-1.44051e-10	-1.15073	0.000140563	-1.44051e-10	-1.19615
70543641	chr13:70543641:G:A	2.04479e-07	-1.54502	-0.380821	5.96794e-05	-1.61393	-0.438888
70543730	chr13:70543730:G:A	4.61426e-07	-1.44051e-10	-1.11198	0.000148599	-1.44051e-10	-1.14056
70543999	chr13:70543999:G:A	4.39201e-07	-1.44051e-10	-1.16135	0.000145395	-1.44051e-10	-1.16235
70544239	chr13:70544239:G:A	5.55022e-07	-0.0533888	-0.87391	0.000146812	-0.272632	-0.88002
70544756	chr13:70544756:G:T	9.55168e-07	-1.44051e-10	-0.384419	0.000288421	-1.44051e-10	-0.477385
70544794	chr13:70544794:A:C	5.7158e-07	-0.897902	-2.75265e-10	0.000207761	-0.805418	-2.75265e-10
70544847	chr13:70544847:C:T	2.21745e-07	-0.710054	-1.13473	7.01691e-05	-0.740001	-1.1509
70545256	chr13:70545256:G:A	1.03231e-07	-1.59401	-1.01533	3.49893e-05	-1.61244	-0.974331
70545433	chr13:70545433:C:T	1.8381e-07	-0.884357	-1.14805	0.00022295	0.409148	-1.14401
70545543	chr13:70545543:A:G	4.06304e-07	-1.44051e-10	-1.2392	0.000134579	-1.44051e-10	-1.23965
70546849	chr13:70546849:G:A	5.18037e-07	-1.44051e-10	-0.99626	0.000200575	-1.44051e-10	-0.840618
70546888	chr13:70546888:A:G	2.40018e-07	-0.690708	-1.07489	7.56665e-05	-0.722133	-1.09334
70547621	chr13:70547621:T:C	4.05323e-07	-1.44051e-10	-1.24162	0.000134494	-1.44051e-10	-1.24029
70548363	chr13:70548363:T:C	4.89845e-07	-1.44051e-10	-1.05222	0.000161364	-1.44051e-10	-1.05814
70548451	chr13:70548451:T:C	1.1265e-06	-0.0187685	-0.20067	0.000136904	-0.911045	-0.311483
70548458	chr13:70548458:A:G	4.79362e-07	-1.44051e-10	-1.07385	0.000157709	-1.44051e-10	-1.08106
70548466	chr13:70548466:C:T	4.90837e-07	-1.44051e-10	-1.05019	0.000161684	-1.44051e-10	-1.05616
70548607	chr13:70548607:G:A	8.30745e-08	-1.68456	-1.142	5.77326e-05	-0.875398	-1.21059
70549200	chr13:70549200:T:G	1.61577e-07	-1.20777	-0.953554	3.65047e-05	-1.60434	-0.940028
70549267	chr13:70549267:T:C	3.44641e-06	-1.44051e-10	0.898782	0.00103521	-1.44051e-10	0.800552
70549512	chr13:70549512:G:A	5.59989e-07	-0.481888	-0.436501	0.000161355	-0.594091	-0.464111
70550730	chr13:70550730:T:C	5.51372e-07	-1.44051e-10	-0.933897	0.000215995	-1.44051e-10	-0.766552
70550864	chr13:70550864:T:A	1.29679e-06	-0.0786603	-2.75265e-10	0.00024969	-0.621585	-2.75265e-10
70551081	chr13:70551081:C:T	8.98415e-08	-1.64815	-1.10011	3.0948e-05	-1.60273	-1.10677
70551278	chr13:70551278:G:A	7.54136e-07	-0.620734	-2.75265e-10	0.000135455	-1.23317	-2.75265e-10
70551280	chr13:70551280:G:A	4.2892e-07	-1.44051e-10	-1.18504	0.000141032	-1.44051e-10	-1.19282
70551472	chr13:70551472:A:G	4.80351e-07	-1.44051e-10	-1.07179	0.000166872	-1.44051e-10	-1.02458
70551968	chr13:70551968:A:G	4.58372e-07	-1.44051e-10	-1.11863	0.000147854	-1.44051e-10	-1.14558
70551980	chr13:70551980:A:G	6.47458e-07	-1.44051e-10	-0.773252	0.000235915	-1.44051e-10	-0.678334
70551989	chr13:70551989:T:C	2.28821e-07	-0.665579	-1.14779	0.000252003	0.555797	-1.16816
70552352	chr13:70552352:A:T	4.40762e-07	-1.44051e-10	-1.1578	0.00014451	-1.44051e-10	-1.16846
70552707	chr13:70552707:G:A	9.09132e-08	-1.49666	-1.23974	3.62498e-05	-1.31277	-1.23861
70552721	chr13:70552721:C:T	4.38827e-07	-1.44051e-10	-1.1622	0.00014258	-1.44051e-10	-1.1819
70552733	chr13:70552733:A:G	4.18847e-07	-1.44051e-10	-1.2088	0.000136232	-1.44051e-10	-1.22745
70553190	chr13:70553190:G:C	2.59874e-07	-0.590696	-1.09541	0.000295254	0.66723	-1.1212
70553294	chr13:70553294:G:T	4.10658e-07	-1.44051e-10	-1.22855	0.000134707	-1.44051e-10	-1.23871
70553850	chr13:70553850:T:A	1.2309e-07	-1.25355	-1.17984	5.82014e-05	-0.955478	-1.12242
70554011	chr13:70554011:A:G	1.55792e-07	-1.13316	-1.06463	3.35602e-05	-1.57273	-1.05573
70554437	chr13:70554437:G:A	8.30923e-08	-1.60913	-1.21722	3.49547e-05	-1.36583	-1.22193
70554618	chr13:70554618:A:G	8.17923e-08	-1.68797	-1.15416	3.52458e-05	-1.44495	-1.13451
70554629	chr13:70554629:G:C	4.53375e-07	-1.44051e-10	-1.12959	0.000142349	-1.44051e-10	-1.18353
70554726	chr13:70554726:C:T	7.97862e-08	-1.64594	-1.22102	7.37689e-05	-0.670751	-1.17012
70555054	chr13:70555054:T:C	5.08029e-07	-1.44051e-10	-1.01577	0.000153479	-1.44051e-10	-1.10825
70555297	chr13:70555297:T:C	1.73441e-07	-0.90544	-1.18503	3.18034e-05	-1.50071	-1.18152
70555664	chr13:70555664:A:G	4.34996e-07	-1.44051e-10	-1.17097	0.000140477	-1.44051e-10	-1.19676
70556027	chr13:70556027:T:C	0.000110081	5.1957	-0.833039	0.000525484	1.16139	-1.03888
70556074	chr13:70556074:T:G	6.31593e-07	-1.44051e-10	-0.798061	0.000195269	-1.44051e-10	-0.867429
70556146	chr13:70556146:T:C	2.0378e-07	-1.34582	-0.583448	4.96346e-05	-1.63962	-0.597503
70556227	chr13:70556227:G:A	4.22148e-07	-1.44051e-10	-1.20095	0.000140991	-1.44051e-10	-1.19311
70556277	chr13:70556277:C:T	2.20885e-07	-0.767656	-1.08101	3.80328e-05	-1.43097	-1.07239
70556445	chr13:70556445:T:A	3.63908e-07	-1.34941	-2.75265e-10	0.000202292	-0.832093	-2.75265e-10
70556691	chr13:70556691:A:G	1.70895e-07	-0.946309	-1.15895	3.20404e-05	-1.51943	-1.15539
70556788	chr13:70556788:A:G	2.49e-07	-0.648084	-1.08077	0.000275869	0.586287	-1.10817
70556968	chr13:70556968:T:A	1.23497e-07	-1.27886	-1.15123	5.85847e-05	-0.987839	-1.08349
70557273	chr13:70557273:C:T	6.39939e-07	-1.44051e-10	-0.784933	0.000200543	-1.44051e-10	-0.840779
70557374	chr13:70557374:A:G	8.62069e-08	-1.68416	-1.10539	4.62713e-05	-1.18401	-1.12328
70557507	chr13:70557507:C:T	4.22659e-07	-1.44051e-10	-1.19974	0.000141232	-1.44051e-10	-1.1914
70557546	chr13:70557546:C:T	9.13841e-08	-1.56895	-1.16228	3.30103e-05	-1.43323	-1.21176
70557559	chr13:70557559:C:T	5.90376e-07	-1.44051e-10	-0.865546	0.000224737	-1.44051e-10	-0.726878
70558170	chr13:70558170:T:C	8.0767e-07	-1.44051e-10	-0.552152	0.000296356	-1.44051e-10	-0.450245
70558200	chr13:70558200:T:A	1.62458e-06	0.204851	-0.058151	8.58194e-05	-1.3791	-0.310457
70558441	chr13:70558441:G:T	2.94779e-07	-1.56008	-2.75265e-10	8.57046e-05	-1.6909	-2.75265e-10
70558492	chr13:70558492:A:G	1.63583e-07	-0.987358	-1.16163	3.13474e-05	-1.53836	-1.15832
70558526	chr13:70558526:T:TA	8.84772e-07	-1.44051e-10	-0.460977	0.000326696	-1.44051e-10	-0.352777
70558673	chr13:70558673:A:C	2.27244e-07	-1.03103	-0.789249	4.72608e-05	-1.52969	-0.75643
70558849	chr13:70558849:G:A	2.27525e-07	-0.594533	-1.22451	0.000257374	0.645723	-1.237
70558870	chr13:70558870:C:T	1.5285e-05	3.5977	-1.20938	0.000150668	0.101821	-1.22855
70559239	chr13:70559239:T:C	1.61596e-06	0.162573	-0.0211972	8.72652e-05	-1.39548	-0.277377
70559345	chr13:70559345:C:T	4.22522e-07	-1.44051e-10	-1.20007	0.000141198	-1.44051e-10	-1.19165
70559401	chr13:70559401:G:A	3.55405e-07	-0.298886	-1.07416	4.95475e-05	-1.13182	-1.10706
70559491	chr13:70559491:T:C	1.77203e-06	1.47041	-1.23683	4.68074e-05	-1.1189	-1.17687
70559511	chr13:70559511:G:T	1.26376e-06	0.108595	-0.213058	7.10309e-05	-1.4237	-0.454992
70559604	chr13:70559604:T:C	2.58918e-07	-1.68979	-2.75265e-10	8.79275e-05	-1.66529	-2.75265e-10
70559916	chr13:70559916:C:T	6.81973e-07	-1.44051e-10	-0.721316	0.000266127	-1.44051e-10	-0.557834
70560036	chr13:70560036:G:A	1.05221e-05	3.23986	-1.22493	6.2536e-05	-0.764219	-1.24185
70560196	chr13:70560196:C:T	1.04987e-05	2.99613	-0.98343	6.92496e-05	-0.859297	-1.04479
70560312	chr13:70560312:G:T	8.0683e-08	-1.65684	-1.19894	6.53933e-05	-0.724786	-1.2366
70560391	chr13:70560391:AG:A	7.22487e-05	5.16634	-1.22477	0.000408423	1.10963	-1.23913
70560703	chr13:70560703:G:A	3.66009e-06	1.54314	-0.584199	7.80651e-05	-1.1201	-0.664166
70560899	chr13:70560899:C:A	3.91796e-06	0.791783	0.235237	0.000105279	-1.41645	-0.0687409
70560991	chr13:70560991:T:G	4.18341e-07	-1.44051e-10	-1.21001	0.000139664	-1.44051e-10	-1.20257
70561000	chr13:70561000:C:T	3.69327e-06	1.50777	-0.539805	8.02738e-05	-1.13398	-0.622379
70561245	chr13:70561245:A:G	6.23119e-07	-1.44051e-10	-0.811569	0.000226125	-1.44051e-10	-0.720718
70561305	chr13:70561305:C:A	3.95815e-06	1.58291	-0.545682	8.22859e-05	-1.10387	-0.627734
70561533	chr13:70561533:C:A	2.91809e-07	-1.57021	-2.75265e-10	0.000118306	-1.36854	-2.75265e-10
70561730	chr13:70561730:A:G	6.32416e-07	-0.796758	-2.75265e-10	0.000340918	-0.310166	-2.75265e-10
70561778	chr13:70561778:T:A	4.24949e-06	1.62965	-0.521405	8.58507e-05	-1.08422	-0.604976
70561886	chr13:70561886:C:T	8.01888e-08	-1.63612	-1.2258	7.66539e-05	-0.625248	-1.17726
70561932	chr13:70561932:G:A	3.24637e-06	1.81938	-0.980392	5.73638e-05	-1.00855	-1.08385
70561946	chr13:70561946:T:C	3.19411e-06	1.76761	-0.944855	5.76483e-05	-1.03146	-1.05598
70562011	chr13:70562011:G:A	1.62687e-06	0.376547	-0.22844	7.8508e-05	-1.31075	-0.467858
70562050	chr13:70562050:C:G	3.26968e-06	1.82889	-0.982751	5.74978e-05	-1.0044	-1.08566
70562267	chr13:70562267:C:T	4.25711e-06	1.49981	-0.389766	9.26938e-05	-1.13825	-0.474259
70562317	chr13:70562317:G:T	4.35855e-06	1.51312	-0.379537	9.41611e-05	-1.13239	-0.464408
70562406	chr13:70562406:A:G	6.60298e-07	-1.44051e-10	-0.753615	0.000256355	-1.44051e-10	-0.595243
70562489	chr13:70562489:A:G	7.79901e-05	5.08066	-1.06262	0.000406383	1.05218	-1.1867
70562574	chr13:70562574:T:C	5.25247e-07	-1.44051e-10	-0.982438	0.000157417	-1.44051e-10	-1.08291
70562657	chr13:70562657:A:G	3.10474e-06	1.78473	-0.990347	5.60843e-05	-1.02366	-1.09129
70563016	chr13:70563016:G:A	1.03036e-06	0.222075	-0.530716	5.73632e-05	-1.37453	-0.717876
70563070	chr13:70563070:C:T	4.40955e-06	1.52475	-0.379531	9.46051e-05	-1.12769	-0.464402
70563112	chr13:70563112:G:A	4.62269e-07	-1.11016	-2.75265e-10	0.000212722	-0.78182	-2.75265e-10
70563121	chr13:70563121:T:C	2.88992e-07	-0.530834	-1.04907	0.00033951	0.764822	-1.07912
70563610	chr13:70563610:T:C	7.72927e-05	5.07554	-1.06649	0.000404125	1.04865	-1.18874
70563952	chr13:70563952:A:T	6.59741e-07	-1.44051e-10	-0.754459	0.000256106	-1.44051e-10	-0.596216
70563986	chr13:70563986:A:G	6.49172e-07	-1.44051e-10	-0.770608	0.00025148	-1.44051e-10	-0.614443
70564001	chr13:70564001:G:A	1.89341e-06	-1.44051e-10	0.299829	0.000508021	-1.44051e-10	0.0887161
70564020	chr13:70564020:A:T	1.29522e-07	-1.15204	-1.23041	2.76359e-05	-1.60988	-1.21281
70564031	chr13:70564031:G:A	4.34809e-06	1.4818	-0.350618	9.55069e-05	-1.14557	-0.437042
70564346	chr13:70564346:G:A	8.13513e-05	5.10302	-1.04279	0.000416838	1.06659	-1.1757
70564415	chr13:70564415:C:A	7.6943e-05	5.02241	-1.0179	0.000401959	1.01556	-1.16102
70564602	chr13:70564602:C:T	2.217e-05	2.76019	-2.75265e-10	0.00142683	1.12141	-2.75265e-10
70564647	chr13:70564647:T:G	4.2235e-07	-1.44051e-10	-1.20047	0.000148353	-1.44051e-10	-1.14221
70564657	chr13:70564657:T:C	1.07701e-06	-0.264363	-2.75265e-10	0.000126351	-1.30275	-2.75265e-10
70564695	chr13:70564695:G:A	4.34495e-06	1.49684	-0.366374	9.4732e-05	-1.13935	-0.451405
70564856	chr13:70564856:A:T	6.22675e-07	-1.44051e-10	-0.812282	0.000225946	-1.44051e-10	-0.721513
70564987	chr13:70564987:T:C	3.09708e-06	1.76227	-0.970357	5.64008e-05	-1.03364	-1.07568
70565000	chr13:70565000:G:A	6.51796e-07	-1.44051e-10	-0.766575	0.000252557	-1.44051e-10	-0.61017
70565051	chr13:70565051:G:A	3.01435e-06	1.72909	-0.964255	5.58615e-05	-1.04803	-1.0709
70565056	chr13:70565056:C:T	1.4173e-07	-1.0635	-1.22888	2.86861e-05	-1.57479	-1.2106
70565093	chr13:70565093:C:T	4.36416e-06	1.47489	-0.340015	9.62352e-05	-1.14871	-0.4263
70565094	chr13:70565094:G:A	4.10008e-07	-1.44051e-10	-1.23013	0.000134294	-1.44051e-10	-1.24178
70565239	chr13:70565239:T:C	2.9532e-06	1.69974	-0.955404	5.55425e-05	-1.06074	-1.06392
70565686	chr13:70565686:C:T	1.78552e-06	-1.44051e-10	0.24116	0.00048083	-1.44051e-10	0.0337056
70565713	chr13:70565713:TTTAACATATACAA:T	1.38852e-06	0.292479	-0.302794	7.10756e-05	-1.34615	-0.531913
70565774	chr13:70565774:T:A	5.33345e-07	-1.44051e-10	-0.967139	0.000199304	-1.44051e-10	-0.846977
70566071	chr13:70566071:A:G	4.01252e-06	1.44475	-0.393887	9.02738e-05	-1.1612	-0.477765
70566646	chr13:70566646:A:C	1.95545e-06	1.42407	-1.092	4.41595e-05	-1.17821	-1.17579
70566975	chr13:70566975:G:A	1.11773e-06	0.166102	-0.393356	6.17161e-05	-1.41248	-0.606781
70567026	chr13:70567026:T:C	1.33423e-06	1.01487	-1.06506	3.97627e-05	-1.34549	-1.11339
70567391	chr13:70567391:G:A	5.61671e-07	-1.44051e-10	-0.91539	0.000167419	-1.44051e-10	-1.02131
70567400	chr13:70567400:C:A	5.42727e-07	-1.44051e-10	-0.949701	0.000178295	-1.44051e-10	-0.958369
70567577	chr13:70567577:C:G	6.90307e-07	-1.44051e-10	-0.70917	0.000257277	-1.44051e-10	-0.591654
70567583	chr13:70567583:A:G	4.05235e-07	-1.44051e-10	-1.24184	0.000136788	-1.44051e-10	-1.22337
70567610	chr13:70567610:T:C	1.24859e-06	-1.44051e-10	-0.116539	0.000431522	-1.44051e-10	-0.0744879
70567701	chr13:70567701:T:C	6.76522e-07	0.504778	-1.23412	7.42435e-05	-0.592455	-1.242
70568082	chr13:70568082:A:G	2.74602e-06	0.686381	-0.0147797	0.00015128	-0.839268	-0.283406
70568338	chr13:70568338:T:C	4.61119e-07	-1.44051e-10	-1.11265	0.000148564	-1.44051e-10	-1.14079
70568394	chr13:70568394:G:T	9.53842e-08	-1.48304	-1.20535	2.66548e-05	-1.68858	-1.17025
70568870	chr13:70568870:G:T	2.7161e-06	1.7083	-1.04766	7.27101e-05	-0.705059	-1.15027
70568931	chr13:70568931:G:A	0.000323721	6.64809	-1.20676	0.000909555	1.91292	-1.24177
70569424	chr13:70569424:T:G	1.46527e-06	-1.44051e-10	0.0434854	0.000422198	-1.44051e-10	-0.0963329
70569844	chr13:70569844:T:A	1.36194e-07	-1.14588	-1.18634	2.57166e-05	-1.67092	-1.22375
70570901	chr13:70570901:A:G	5.93945e-07	-1.44051e-10	-0.85952	0.000202304	-1.44051e-10	-0.832035
70570980	chr13:70570980:A:G	5.89704e-07	-1.44051e-10	-0.866685	0.00020075	-1.44051e-10	-0.839749
70571796	chr13:70571796:C:T	4.21786e-07	-1.44051e-10	-1.20181	0.000145476	-1.44051e-10	-1.1618
70571861	chr13:70571861:A:G	6.06522e-07	-1.44051e-10	-0.838565	0.000206734	-1.44051e-10	-0.810376
70571923	chr13:70571923:A:G	4.91634e-07	-1.44051e-10	-1.04857	0.000157043	-1.44051e-10	-1.08529
70572424	chr13:70572424:G:C	4.98537e-07	-1.44051e-10	-1.03463	0.000176407	-1.44051e-10	-0.969011
70572730	chr13:70572730:T:C	5.43466e-07	-1.44051e-10	-0.948339	0.000172241	-1.44051e-10	-0.992914
70572756	chr13:70572756:T:C	6.79853e-07	-1.44051e-10	-0.72443	0.000199341	-1.44051e-10	-0.846791
70572872	chr13:70572872:C:T	4.98776e-07	-1.44051e-10	-1.03415	0.000176509	-1.44051e-10	-0.968436
70573343	chr13:70573343:T:C	1.22111e-07	-1.21167	-1.2297	2.50293e-05	-1.68563	-1.23613
70573363	chr13:70573363:T:C	4.9085e-07	-1.44051e-10	-1.05017	0.000156817	-1.44051e-10	-1.08673
70573547	chr13:70573547:T:C	6.88246e-07	-1.44051e-10	-0.71216	0.000236229	-1.44051e-10	-0.677006
70573623	chr13:70573623:C:T	5.29013e-07	-1.44051e-10	-0.975294	0.000189058	-1.44051e-10	-0.899752
70573795	chr13:70573795:A:G	4.0906e-07	-1.44051e-10	-1.23245	0.000142961	-1.44051e-10	-1.17924
70573801	chr13:70573801:A:G	1.20881e-07	-1.59915	-0.852347	5.29319e-05	-1.42536	-0.747444
70574796	chr13:70574796:C:A	1.24133e-07	-1.23745	-1.1875	2.49966e-05	-1.68324	-1.23983
70575004	chr13:70575004:A:G	4.14556e-07	-1.44051e-10	-1.2191	0.000134635	-1.44051e-10	-1.23924
70575229	chr13:70575229:G:T	2.61847e-07	-1.67855	-2.75265e-10	8.65612e-05	-1.68096	-2.75265e-10
70575594	chr13:70575594:A:G	4.69116e-07	-1.44051e-10	-1.09546	0.000151658	-1.44051e-10	-1.12018
70575766	chr13:70575766:T:G	1.65204e-07	-1.11419	-1.02494	4.74695e-05	-1.22061	-1.06111
70575927	chr13:70575927:T:G	4.69992e-07	-1.44051e-10	-1.09359	0.000149637	-1.44051e-10	-1.13359
70576059	chr13:70576059:C:T	5.00283e-07	-1.44051e-10	-1.03113	0.000159533	-1.44051e-10	-1.06955
70576163	chr13:70576163:C:T	6.40517e-07	-1.44051e-10	-0.784031	0.000218819	-1.44051e-10	-0.753563
70576238	chr13:70576238:A:T	4.25442e-07	-1.44051e-10	-1.19318	0.000147999	-1.44051e-10	-1.1446
70576702	chr13:70576702:A:T	1.2222e-07	-1.21537	-1.22512	2.49808e-05	-1.68502	-1.23868
70576772	chr13:70576772:GA:G	4.18705e-07	-1.44051e-10	-1.20914	0.000143948	-1.44051e-10	-1.17235
70577034	chr13:70577034:A:G	5.21743e-07	-1.44051e-10	-0.989132	0.0001861	-1.44051e-10	-0.915525
70577505	chr13:70577505:A:G	3.77348e-07	-1.21961	-0.0935292	0.000109508	-1.31791	-0.127902
70578154	chr13:70578154:G:A	4.03399e-07	-1.24638	-2.75265e-10	8.58398e-05	-1.68932	-2.75265e-10
70578589	chr13:70578589:C:T	1.23521e-07	-1.21751	-1.21239	2.49115e-05	-1.6847	-1.24178
70578912	chr13:70578912:A:C	4.45006e-07	-1.44051e-10	-1.14822	0.000157675	-1.44051e-10	-1.08127
70578917	chr13:70578917:A:T	2.2313e-07	-1.09565	-0.7429	8.49043e-05	-0.790657	-0.909625
70579021	chr13:70579021:T:C	1.71897e-07	-1.24704	-0.852366	6.42312e-05	-0.960349	-1.01897
70579121	chr13:70579121:G:T	4.92174e-07	-1.44051e-10	-1.04747	0.000157196	-1.44051e-10	-1.08431
70579259	chr13:70579259:A:G	4.81857e-07	-1.44051e-10	-1.06866	0.000177963	-1.44051e-10	-0.96023
70579484	chr13:70579484:G:A	2.68578e-07	-1.65316	-2.75265e-10	8.57694e-05	-1.69014	-2.75265e-10
70579735	chr13:70579735:C:T	1.97303e-07	-0.972472	-0.989092	6.58645e-05	-0.916876	-1.03733
70579919	chr13:70579919:A:G	1.71295e-07	-1.19238	-0.91054	3.06161e-05	-1.68523	-1.03505
70579972	chr13:70579972:A:G	2.22169e-07	-1.13409	-0.708776	8.31298e-05	-0.839871	-0.881532
70580724	chr13:70580724:G:A	4.31187e-07	-1.44051e-10	-1.17977	0.000139457	-1.44051e-10	-1.20405
70580754	chr13:70580754:A:G	4.66166e-07	-1.10176	-2.75265e-10	9.89519e-05	-1.54717	-2.75265e-10
70580758	chr13:70580758:A:G	1.25956e-07	-1.18825	-1.22212	2.4888e-05	-1.68758	-1.23984
70580836	chr13:70580836:C:T	5.02044e-07	-1.44051e-10	-1.02762	0.000173788	-1.44051e-10	-0.983973
70581169	chr13:70581169:C:T	4.06341e-07	-1.44051e-10	-1.23911	0.000134365	-1.44051e-10	-1.24125
70581526	chr13:70581526:C:A	1.38155e-07	-1.58411	-0.733819	6.22892e-05	-1.39663	-0.613385
70581730	chr13:70581730:C:T	1.22784e-07	-1.2151	-1.22078	2.49404e-05	-1.68504	-1.24028
70581943	chr13:70581943:A:C	1.72145e-07	-1.4945	-0.603466	5.73467e-05	-1.32128	-0.771412
70582323	chr13:70582323:G:A	4.12183e-07	-1.44051e-10	-1.22484	0.00013813	-1.44051e-10	-1.21361
70582485	chr13:70582485:T:C	4.84851e-07	-1.44051e-10	-1.06246	0.000144607	-1.44051e-10	-1.16778
70582880	chr13:70582880:T:C	6.82942e-07	-0.719896	-2.75265e-10	0.000891146	0.650702	-2.75265e-10
70583153	chr13:70583153:C:T	1.22308e-07	-1.20898	-1.23079	2.50487e-05	-1.68563	-1.23535
70583319	chr13:70583319:A:G	4.1523e-07	-1.44051e-10	-1.21747	0.000142154	-1.44051e-10	-1.18489
70583487	chr13:70583487:T:C	1.33462e-07	-1.12257	-1.22992	2.49048e-05	-1.69079	-1.23595
70583488	chr13:70583488:C:G	4.67878e-07	-1.44051e-10	-1.0981	0.000171389	-1.44051e-10	-0.997872
70583587	chr13:70583587:G:A	8.2836e-07	-0.526859	-2.75265e-10	0.000157306	-1.08361	-2.75265e-10
70583612	chr13:70583612:A:G	4.05163e-07	-1.44051e-10	-1.24202	0.0001351	-1.44051e-10	-1.23579
70583859	chr13:70583859:A:T	6.56703e-07	-1.44051e-10	-0.759074	0.000219622	-1.44051e-10	-0.749897
70583890	chr13:70583890:T:C	1.21466e-07	-1.55516	-0.891509	5.45845e-05	-1.34973	-0.792327
70585568	chr13:70585568:A:T	1.51564e-07	-1.16935	-1.05595	4.35889e-05	-1.27641	-1.09059
70585667	chr13:70585667:C:T	7.85749e-08	-1.6703	-1.21196	3.13465e-05	-1.45719	-1.23952
70585860	chr13:70585860:T:C	4.20293e-07	-1.44051e-10	-1.20535	0.000146938	-1.44051e-10	-1.1518
70586077	chr13:70586077:C:G	4.96436e-07	-1.03885	-2.75265e-10	9.01878e-05	-1.63991	-2.75265e-10
70587088	chr13:70587088:G:A	1.28826e-07	-1.26163	-1.12621	2.59276e-05	-1.68098	-1.20552
70587399	chr13:70587399:T:C	2.55312e-05	3.63401	-0.73266	0.00029659	0.406643	-0.856099
70587480	chr13:70587480:A:C	1.34059e-07	-1.10808	-1.23994	2.53333e-05	-1.68731	-1.22237
70587806	chr13:70587806:A:C	1.26293e-07	-1.16575	-1.24195	2.56872e-05	-1.69088	-1.20493
70588046	chr13:70588046:A:G	1.16434e-06	-1.44051e-10	-0.1864	0.000326057	-1.44051e-10	-0.354735
70588573	chr13:70588573:G:A	4.09046e-07	-1.44051e-10	-1.23248	0.000138634	-1.44051e-10	-1.20997
70588674	chr13:70588674:T:A	1.08244e-07	-1.61927	-0.942641	4.6421e-05	-1.45764	-0.846412
70589019	chr13:70589019:A:G	1.63067e-07	-1.11493	-1.03722	4.65356e-05	-1.22125	-1.08034
70589596	chr13:70589596:C:T	1.86147e-06	-1.44051e-10	0.282816	0.000740433	-1.44051e-10	0.465428
70589620	chr13:70589620:AG:A	6.21391e-07	-1.44051e-10	-0.814346	0.000223938	-1.44051e-10	-0.73044
70589678	chr13:70589678:T:G	2.59078e-07	-1.68918	-2.75265e-10	9.02726e-05	-1.63897	-2.75265e-10
70589864	chr13:70589864:G:A	1.20771e-07	-1.54954	-0.902872	5.50386e-05	-1.35013	-0.783637
70590251	chr13:70590251:A:G	8.41429e-08	-1.65594	-1.15785	3.08819e-05	-1.51338	-1.19826
70590755	chr13:70590755:T:C	8.59988e-08	-1.55161	-1.24037	2.63944e-05	-1.62716	-1.24149
70591501	chr13:70591501:G:A	1.26527e-07	-1.1639	-1.24196	2.55786e-05	-1.69098	-1.20908
70591631	chr13:70591631:A:G	1.14278e-07	-1.27667	-1.231	2.50568e-05	-1.68446	-1.2362
70591805	chr13:70591805:T:C	1.1668e-07	-1.25905	-1.22782	2.49578e-05	-1.68649	-1.23813
70591958	chr13:70591958:A:C	6.5938e-07	-1.44051e-10	-0.755007	0.00024547	-1.44051e-10	-0.638634
70592024	chr13:70592024:C:T	4.75653e-07	-1.44051e-10	-1.08162	0.000164163	-1.44051e-10	-1.04094
70592366	chr13:70592366:A:C	4.66105e-07	-1.44051e-10	-1.1019	0.000139343	-1.44051e-10	-1.20487
70592506	chr13:70592506:A:T	1.28336e-07	-1.16801	-1.22364	2.4802e-05	-1.69098	-1.23991
70592524	chr13:70592524:A:G	1.219e-07	-1.21281	-1.2303	2.4907e-05	-1.68997	-1.23669
70592849	chr13:70592849:C:G	1.5533e-07	-0.998097	-1.20266	4.32393e-05	-1.16706	-1.20799
70593106	chr13:70593106:C:T	1.31188e-07	-1.12924	-1.24044	2.52651e-05	-1.69029	-1.2221
70593282	chr13:70593282:C:A	9.35201e-08	-1.67544	-1.03269	2.98469e-05	-1.61743	-1.1283
70593357	chr13:70593357:A:G	9.58941e-08	-1.66426	-1.0188	3.08461e-05	-1.59487	-1.11792
70593406	chr13:70593406:G:A	1.46482e-07	-1.02124	-1.23817	2.53619e-05	-1.6806	-1.22796
70593532	chr13:70593532:T:C	2.76621e-07	-1.62366	-2.75265e-10	9.83572e-05	-1.5532	-2.75265e-10
70593566	chr13:70593566:T:G	1.42451e-07	-1.06537	-1.22194	4.0405e-05	-1.21713	-1.22572
70593773	chr13:70593773:C:T	5.39243e-07	-1.44051e-10	-0.956141	0.000159219	-1.44051e-10	-1.07152
70593873	chr13:70593873:A:C	1.23583e-07	-1.19126	-1.23813	2.51065e-05	-1.69072	-1.22796
70593983	chr13:70593983:A:G	1.40584e-07	-1.05967	-1.24083	2.61475e-05	-1.68624	-1.19182
70594136	chr13:70594136:A:C	1.84273e-05	3.69183	-1.11654	3.91206e-05	-1.46516	-1.01
70594421	chr13:70594421:T:C	1.69328e-07	-1.21955	-0.894913	4.91099e-05	-1.27562	-0.972122
70594668	chr13:70594668:A:T	3.19232e-07	-0.262443	-1.21794	3.8478e-05	-1.31942	-1.1723
70595150	chr13:70595150:A:G	2.9164e-07	-1.57079	-2.75265e-10	0.000113778	-1.40756	-2.75265e-10
70595291	chr13:70595291:C:T	4.07655e-07	-1.44051e-10	-1.23589	0.000134611	-1.44051e-10	-1.23942
70595719	chr13:70595719:G:T	1.34613e-07	-1.14058	-1.20332	3.85826e-05	-1.28086	-1.20815
70595796	chr13:70595796:G:T	1.46935e-05	-1.44051e-10	2.34885	0.00456334	-1.44051e-10	2.284
70596440	chr13:70596440:T:C	4.0683e-07	-1.44051e-10	-1.23791	0.00013677	-1.44051e-10	-1.2235
70596602	chr13:70596602:G:T	4.34933e-06	1.90451	-0.773039	3.35327e-05	-1.65026	-0.979022
70596894	chr13:70596894:A:G	6.86962e-07	-1.44051e-10	-0.714027	0.000208389	-1.44051e-10	-0.802403
70597318	chr13:70597318:C:T	3.64923e-07	-1.34662	-2.75265e-10	0.000207512	-0.806616	-2.75265e-10
70597348	chr13:70597348:T:C	9.29261e-08	-1.67891	-1.03559	2.95656e-05	-1.62499	-1.1302
70598064	chr13:70598064:T:C	4.05268e-07	-1.44051e-10	-1.24176	0.000136533	-1.44051e-10	-1.22524
70598189	chr13:70598189:A:T	1.25467e-07	-1.19403	-1.22024	2.75727e-05	-1.689	-1.13598
70598575	chr13:70598575:T:C	1.21606e-07	-1.20468	-1.24084	2.61234e-05	-1.68834	-1.19064
70599076	chr13:70599076:G:C	3.03005e-07	-0.391277	-1.14128	3.62195e-05	-1.39108	-1.16113
70599368	chr13:70599368:T:G	5.46257e-07	-0.943216	-2.75265e-10	0.000113505	-1.40996	-2.75265e-10
70599535	chr13:70599535:T:C	5.56952e-07	-1.44051e-10	-0.923827	0.00016077	-1.44051e-10	-1.06183
70599782	chr13:70599782:T:C	6.1668e-07	-1.44051e-10	-0.821956	0.000193205	-1.44051e-10	-0.878057
70599908	chr13:70599908:TC:T	3.16791e-07	-0.375879	-1.11219	3.73085e-05	-1.38789	-1.13469
70600044	chr13:70600044:T:A	1.3159e-07	-1.15727	-1.20934	2.82e-05	-1.69072	-1.11177
70600080	chr13:70600080:C:T	1.41418e-07	-1.15104	-1.14355	3.17645e-05	-1.69079	-0.992665
70600160	chr13:70600160:T:C	4.0737e-07	-1.44051e-10	-1.23658	0.000137136	-1.44051e-10	-1.22084
70600252	chr13:70600252:C:A	4.29245e-07	-1.44051e-10	-1.18428	0.000138852	-1.44051e-10	-1.2084
70600389	chr13:70600389:A:T	1.21383e-07	-1.21295	-1.23441	2.66915e-05	-1.68775	-1.16971
70600394	chr13:70600394:C:G	3.20707e-06	1.64378	-0.816969	0.000111714	-0.950057	-0.475805
70600634	chr13:70600634:C:T	1.80815e-06	-1.44051e-10	0.253754	0.000523376	-1.44051e-10	0.118493
70600688	chr13:70600688:A:C	1.07115e-06	-1.44051e-10	-0.269814	0.000357054	-1.44051e-10	-0.26392
70600945	chr13:70600945:A:G	4.25171e-07	-1.44051e-10	-1.19382	0.000134743	-1.44051e-10	-1.23844
70601178	chr13:70601178:AAC:A	1.33621e-07	-1.12191	-1.22939	3.81817e-05	-1.27912	-1.22033
70601585	chr13:70601585:T:C	7.52519e-07	-1.44051e-10	-0.62288	0.000196959	-1.44051e-10	-0.858809
70601730	chr13:70601730:A:G	1.17706e-07	-1.23745	-1.24066	2.61147e-05	-1.68545	-1.19386
70601745	chr13:70601745:T:C	7.81149e-07	-0.58554	-2.75265e-10	0.000184151	-0.92605	-2.75265e-10
70601809	chr13:70601809:C:T	4.77357e-07	-1.44051e-10	-1.07804	0.000153173	-1.44051e-10	-1.11024
70601850	chr13:70601850:C:T	2.76292e-07	-1.62485	-2.75265e-10	8.89244e-05	-1.65402	-2.75265e-10
70601990	chr13:70601990:A:G	4.64209e-07	-1.44051e-10	-1.10597	0.000139117	-1.44051e-10	-1.20649
70602047	chr13:70602047:C:T	4.06278e-07	-1.44051e-10	-1.23927	0.000135087	-1.44051e-10	-1.23589
70602050	chr13:70602050:A:G	4.82463e-07	-1.44051e-10	-1.0674	0.000154685	-1.44051e-10	-1.10042
70602241	chr13:70602241:C:A	4.07528e-07	-1.44051e-10	-1.2362	0.000134298	-1.44051e-10	-1.24175
70602268	chr13:70602268:T:C	4.87996e-07	-1.44051e-10	-1.056	0.000142775	-1.44051e-10	-1.18054
70602511	chr13:70602511:A:T	6.26054e-07	-0.806869	-2.75265e-10	0.000450831	-0.0307155	-2.75265e-10
70602606	chr13:70602606:G:A	4.20799e-07	-1.44051e-10	-1.20415	0.000134422	-1.44051e-10	-1.24082
70602667	chr13:70602667:A:G	9.97752e-08	-1.64702	-0.996363	3.7199e-05	-1.4267	-1.09882
70602698	chr13:70602698:T:C	2.78781e-07	-0.453382	-1.1625	3.43124e-05	-1.42514	-1.18116
70603029	chr13:70603029:G:T	3.2336e-07	-0.364675	-1.10286	3.78546e-05	-1.38155	-1.1265
70603379	chr13:70603379:A:G	1.21529e-07	-1.20855	-1.2376	2.63953e-05	-1.68821	-1.18041
70603446	chr13:70603446:G:GA	1.2036e-07	-1.21384	-1.24198	2.57005e-05	-1.68755	-1.20775
70603600	chr13:70603600:C:G	3.55098e-07	-1.37391	-2.75265e-10	8.9135e-05	-1.65166	-2.75265e-10
70603605	chr13:70603605:G:A	1.21137e-07	-1.2681	-1.18128	3.01051e-05	-1.68251	-1.0546
70603733	chr13:70603733:C:T	1.27112e-07	-1.19845	-1.20279	2.87721e-05	-1.68876	-1.09364
70603983	chr13:70603983:C:G	2.71556e-07	-1.64214	-2.75265e-10	0.000101428	-1.52246	-2.75265e-10
70604280	chr13:70604280:T:C	2.74419e-07	-1.63165	-2.75265e-10	0.000103377	-1.50342	-2.75265e-10
70604481	chr13:70604481:A:G	7.92504e-07	-1.44051e-10	-0.571109	0.000203296	-1.44051e-10	-0.827144
70604691	chr13:70604691:T:C	6.40921e-07	-0.7834	-2.75265e-10	0.000811896	0.557565	-2.75265e-10
70604930	chr13:70604930:T:A	4.08652e-07	-1.44051e-10	-1.23344	0.000134396	-1.44051e-10	-1.24101
70605586	chr13:70605586:T:C	3.07349e-07	-1.51832	-2.75265e-10	8.61608e-05	-1.68559	-2.75265e-10
70605641	chr13:70605641:A:G	4.08692e-07	-1.44051e-10	-1.23334	0.000134268	-1.44051e-10	-1.24197
70605951	chr13:70605951:G:A	4.21815e-07	-1.44051e-10	-1.20174	0.000134473	-1.44051e-10	-1.24045
70605989	chr13:70605989:G:A	6.91615e-07	-0.0724094	-0.634868	5.83618e-05	-1.25944	-0.815705
70606042	chr13:70606042:AG:A	1.49632e-07	-0.99624	-1.24189	4.41789e-05	-1.11154	-1.24202
70606733	chr13:70606733:G:A	2.0231e-07	-1.18402	-0.752482	3.06675e-05	-1.68806	-1.03054
70606951	chr13:70606951:G:A	4.69115e-07	-1.44051e-10	-1.09546	0.00015727	-1.44051e-10	-1.08385
70606987	chr13:70606987:G:A	0.000251442	6.11099	-0.922324	4.45514e-05	-1.13433	-1.21084
70607242	chr13:70607242:A:G	4.05718e-07	-0.259443	-0.981206	3.35859e-05	-1.44372	-1.18398
70607464	chr13:70607464:C:T	4.13409e-07	-1.44051e-10	-1.22187	0.000134307	-1.44051e-10	-1.24168
70607850	chr13:70607850:A:C	4.1314e-07	-1.44051e-10	-1.22252	0.000134314	-1.44051e-10	-1.24163
70608145	chr13:70608145:A:T	4.3826e-07	-1.16349	-2.75265e-10	0.000103447	-1.50274	-2.75265e-10
70608515	chr13:70608515:G:A	4.67094e-07	-1.09978	-2.75265e-10	0.000107535	-1.464	-2.75265e-10
70609028	chr13:70609028:T:G	6.76937e-07	-1.44051e-10	-0.728729	0.000207284	-1.44051e-10	-0.807719
70609229	chr13:70609229:T:C	4.06031e-07	-1.44051e-10	-1.23988	0.000136184	-1.44051e-10	-1.2278
70609486	chr13:70609486:C:T	1.92714e-05	3.73792	-1.11785	2.85857e-05	-1.54926	-1.23964
70609520	chr13:70609520:A:G	1.16611e-07	-1.25761	-1.22985	2.68601e-05	-1.67705	-1.17412
70609750	chr13:70609750:C:T	3.80352e-06	-0.0891079	1.08648	0.000125718	-1.66998	0.362213
70610151	chr13:70610151:T:C	2.85455e-07	-0.383582	-1.20864	2.54984e-05	-1.66142	-1.24177
70610593	chr13:70610593:C:T	1.40269e-07	-1.08897	-1.21377	2.77968e-05	-1.69095	-1.12594
70610692	chr13:70610692:A:C	4.68385e-07	-0.157926	-0.93909	2.87356e-05	-1.61982	-1.16385
70611055	chr13:70611055:A:G	4.47761e-07	-1.44051e-10	-1.14205	0.000142308	-1.44051e-10	-1.18381
70611680	chr13:70611680:A:G	4.85527e-07	-1.44051e-10	-1.06107	0.000171276	-1.44051e-10	-0.998532
70612020	chr13:70612020:C:T	5.84565e-07	-1.44051e-10	-0.875439	0.000181628	-1.44051e-10	-0.939849
70612306	chr13:70612306:T:C	5.66182e-07	-0.907391	-2.75265e-10	9.01057e-05	-1.64082	-2.75265e-10
70612677	chr13:70612677:A:T	0.000209431	5.96071	-0.95487	4.3255e-05	-1.15796	-1.21674
70612876	chr13:70612876:A:G	4.13777e-07	-1.44051e-10	-1.22098	0.000134919	-1.44051e-10	-1.23713
70614232	chr13:70614232:G:A	4.62908e-07	-1.44051e-10	-1.10878	0.000160671	-1.44051e-10	-1.06245
70614495	chr13:70614495:A:G	1.20557e-07	-1.39277	-1.06141	3.78336e-05	-1.47928	-1.02932
70614826	chr13:70614826:T:G	4.737e-07	-1.44051e-10	-1.08573	0.00014157	-1.44051e-10	-1.18901
70614900	chr13:70614900:C:A	9.1961e-08	-1.59273	-1.13222	3.12858e-05	-1.5209	-1.17774
70614903	chr13:70614903:A:G	2.72771e-07	-0.432867	-1.20481	2.531e-05	-1.66926	-1.24135
70615434	chr13:70615434:A:G	3.59186e-06	2.16907	-1.22895	2.64324e-05	-1.64069	-1.22653
70615612	chr13:70615612:T:A	4.18352e-07	-1.44051e-10	-1.20998	0.000135731	-1.44051e-10	-1.23113
70615896	chr13:70615896:C:T	4.40427e-07	-1.44051e-10	-1.15856	0.000141081	-1.44051e-10	-1.19248
70616328	chr13:70616328:C:T	9.11258e-07	-0.43148	-2.75265e-10	0.000149489	-1.13458	-2.75265e-10
70616396	chr13:70616396:T:C	2.58634e-07	-1.69089	-2.75265e-10	8.72357e-05	-1.67319	-2.75265e-10
70616485	chr13:70616485:A:G	5.34536e-07	-0.0273905	-0.937516	2.95953e-05	-1.58977	-1.16442
70616626	chr13:70616626:T:C	8.76704e-08	-1.61197	-1.16076	2.95251e-05	-1.55152	-1.20505
70616868	chr13:70616868:CA:C	1.07576e-07	-1.38296	-1.18515	2.79634e-05	-1.64755	-1.16336
70617342	chr13:70617342:C:T	1.15536e-07	-1.44591	-1.05081	3.2561e-05	-1.49347	-1.16522
70617349	chr13:70617349:T:A	5.57407e-07	-0.923011	-2.75265e-10	8.97662e-05	-1.6446	-2.75265e-10
70617677	chr13:70617677:G:A	0.000234604	5.84916	-0.729811	4.59303e-05	-1.19168	-1.123
70617728	chr13:70617728:T:TA	8.96078e-08	-1.68518	-1.06568	2.71136e-05	-1.66425	-1.17752
70617729	chr13:70617729:G:A	8.99165e-08	-1.68531	-1.06211	2.71798e-05	-1.66397	-1.17536
70618230	chr13:70618230:C:T	1.44312e-06	0.0282543	-2.75265e-10	0.000306646	-0.416114	-2.75265e-10
70618337	chr13:70618337:CATCACTA:C	2.67384e-07	-0.448068	-1.20955	2.52306e-05	-1.67176	-1.24199
70618579	chr13:70618579:G:A	4.06156e-07	-1.44051e-10	-1.23957	0.000135864	-1.44051e-10	-1.23016
70619216	chr13:70619216:C:T	8.94743e-08	-1.68496	-1.0674	2.70881e-05	-1.66453	-1.17818
70619367	chr13:70619367:T:C	3.35613e-06	2.10702	-1.23478	2.64381e-05	-1.64921	-1.21779
70619671	chr13:70619671:G:A	2.75024e-07	-0.462218	-1.16723	2.54749e-05	-1.67341	-1.23071
70620468	chr13:70620468:C:A	2.60077e-06	1.84909	-1.23184	2.53791e-05	-1.66624	-1.24164
70620680	chr13:70620680:A:C	1.11934e-07	-1.53062	-0.997779	8.58783e-05	-0.630434	-1.05844
70620815	chr13:70620815:A:G	2.63169e-07	-1.67351	-2.75265e-10	8.57888e-05	-1.68992	-2.75265e-10
70620827	chr13:70620827:G:A	9.32512e-08	-1.68694	-1.02407	2.79525e-05	-1.65964	-1.15166
70620831	chr13:70620831:G:A	6.60308e-07	0.262887	-1.01649	3.05817e-05	-1.51105	-1.21035
70621035	chr13:70621035:C:T	4.50064e-07	-1.44051e-10	-1.13692	0.000137822	-1.44051e-10	-1.21584
70621060	chr13:70621060:T:C	4.06407e-07	-1.44051e-10	-1.23895	0.000136744	-1.44051e-10	-1.2237
70621138	chr13:70621138:G:A	5.14001e-06	2.3738	-1.07529	2.70849e-05	-1.6206	-1.22223
70621441	chr13:70621441:A:G	2.42585e-06	1.74534	-1.19771	2.64299e-05	-1.62873	-1.23858
70622011	chr13:70622011:C:T	5.08422e-07	-1.44051e-10	-1.01499	0.000156813	-1.44051e-10	-1.08675
70622202	chr13:70622202:TC:T	2.59112e-07	-1.68905	-2.75265e-10	9.72265e-05	-1.56476	-2.75265e-10
70622204	chr13:70622204:C:A	2.59401e-07	-1.68793	-2.75265e-10	9.80184e-05	-1.55665	-2.75265e-10
70622329	chr13:70622329:T:C	6.1438e-07	0.202554	-1.02825	2.99075e-05	-1.52903	-1.21466
70622386	chr13:70622386:T:C	5.12843e-07	-1.44051e-10	-1.00634	0.000156708	-1.44051e-10	-1.08743
70622401	chr13:70622401:A:T	6.09293e-07	0.198696	-1.0327	2.9828e-05	-1.5301	-1.21626
70622462	chr13:70622462:C:T	4.07275e-07	-1.44051e-10	-1.23682	0.000136216	-1.44051e-10	-1.22756
70622470	chr13:70622470:C:A	6.05263e-07	0.221897	-1.06254	2.97476e-05	-1.5232	-1.22586
70622571	chr13:70622571:T:C	6.42043e-07	-1.44051e-10	-0.781651	0.000178977	-1.44051e-10	-0.954552
70622659	chr13:70622659:T:C	2.59007e-07	-1.68945	-2.75265e-10	9.18348e-05	-1.62182	-2.75265e-10
70623303	chr13:70623303:T:C	4.05648e-07	-1.44051e-10	-1.24082	0.000135804	-1.44051e-10	-1.2306
70623426	chr13:70623426:T:C	3.34891e-07	-1.4325	-2.75265e-10	8.917e-05	-1.65126	-2.75265e-10
70623629	chr13:70623629:C:T	6.14825e-07	0.230185	-1.05515	2.9887e-05	-1.5206	-1.22378
70623903	chr13:70623903:GA:G	0.000448201	5.96175	-0.195055	6.43923e-05	-1.16455	-0.812264
70623974	chr13:70623974:C:T	1.58893e-06	1.35083	-1.22632	4.61779e-05	-1.1992	-1.1101
70624646	chr13:70624646:G:A	4.06518e-07	-1.44051e-10	-1.23868	0.000140097	-1.44051e-10	-1.19947
70625507	chr13:70625507:C:T	0.000311914	5.98442	-0.580248	5.13488e-05	-1.15922	-1.04395
70625861	chr13:70625861:T:A	5.65261e-07	-1.44051e-10	-0.909019	0.000203318	-1.44051e-10	-0.827034
70626306	chr13:70626306:A:G	4.09657e-07	-1.44051e-10	-1.23099	0.000142316	-1.44051e-10	-1.18376
70626590	chr13:70626590:G:A	1.09488e-06	-1.44051e-10	-0.24791	0.000257673	-1.44051e-10	-0.590117
70626878	chr13:70626878:T:G	4.06904e-07	-1.44051e-10	-1.23773	0.000134323	-1.44051e-10	-1.24156
70627249	chr13:70627249:G:A	4.06788e-07	-1.44051e-10	-1.23801	0.00013571	-1.44051e-10	-1.23128
70627287	chr13:70627287:C:T	1.59904e-06	0.130853	-2.75265e-10	0.00150502	1.17476	-2.75265e-10
70627610	chr13:70627610:T:C	4.25146e-07	-1.44051e-10	-1.19387	0.000148432	-1.44051e-10	-1.14168
70627793	chr13:70627793:G:A	2.5328e-07	-0.75009	-0.961719	2.77548e-05	-1.69072	-1.12768
70628036	chr13:70628036:A:T	4.9747e-07	-1.03677	-2.75265e-10	0.000553667	0.174756	-2.75265e-10
70629076	chr13:70629076:G:A	2.74966e-07	-0.69923	-0.930429	2.83224e-05	-1.69088	-1.10727
70629184	chr13:70629184:T:C	8.76446e-08	-1.55471	-1.21831	2.73239e-05	-1.61444	-1.2196
70629212	chr13:70629212:T:A	8.86705e-08	-1.59022	-1.17115	2.72429e-05	-1.63798	-1.19903
70629437	chr13:70629437:C:T	5.09715e-07	-1.44051e-10	-1.01245	0.000158858	-1.44051e-10	-1.0738
70629575	chr13:70629575:A:G	4.06493e-07	-1.44051e-10	-1.23874	0.000134297	-1.44051e-10	-1.24175
70629694	chr13:70629694:G:A	4.52257e-07	-1.44051e-10	-1.13206	0.000137729	-1.44051e-10	-1.21652
70629798	chr13:70629798:G:A	4.06369e-07	-1.44051e-10	-1.23904	0.00013431	-1.44051e-10	-1.24165
70630509	chr13:70630509:A:G	4.51723e-07	-1.44051e-10	-1.13324	0.000137961	-1.44051e-10	-1.21484
70630691	chr13:70630691:T:C	1.17706e-06	-1.44051e-10	-0.175529	0.000272648	-1.44051e-10	-0.533625
70630755	chr13:70630755:C:T	4.68886e-07	-1.44051e-10	-1.09595	0.00014823	-1.44051e-10	-1.14304
70631647	chr13:70631647:C:A	0.000366407	6.41297	-0.847773	4.89466e-05	-1.0916	-1.15948
70631686	chr13:70631686:G:T	2.90327e-07	-0.733339	-0.841958	3.01227e-05	-1.69092	-1.04561
70632063	chr13:70632063:C:T	4.27653e-07	-1.44051e-10	-1.18799	0.00013765	-1.44051e-10	-1.2171
70632468	chr13:70632468:T:C	1.36829e-06	-1.44051e-10	-0.0249902	0.000399393	-1.44051e-10	-0.151861
70632588	chr13:70632588:C:T	5.21894e-07	-1.44051e-10	-0.988841	0.000154318	-1.44051e-10	-1.10279
70632677	chr13:70632677:A:C	6.4329e-07	-1.44051e-10	-0.779711	0.000172429	-1.44051e-10	-0.991821
70633347	chr13:70633347:A:G	5.36477e-07	-0.757306	-0.203977	4.8499e-05	-1.69053	-0.569736
70633776	chr13:70633776:G:T	7.83053e-08	-1.64725	-1.23844	2.67137e-05	-1.68427	-1.17236
70633911	chr13:70633911:C:T	4.0749e-07	-1.44051e-10	-1.23629	0.000136045	-1.44051e-10	-1.22882
70634208	chr13:70634208:G:A	3.2244e-07	-1.47039	-2.75265e-10	9.26731e-05	-1.61273	-2.75265e-10
70634484	chr13:70634484:C:T	1.50478e-06	0.0700979	-2.75265e-10	0.00031948	-0.375113	-2.75265e-10
70634749	chr13:70634749:A:C	4.07446e-07	-1.44051e-10	-1.2364	0.000134263	-1.44051e-10	-1.24201
70634873	chr13:70634873:G:A	7.48506e-08	-1.68963	-1.24118	2.67965e-05	-1.62945	-1.22408
70635026	chr13:70635026:A:G	0.000465662	6.62442	-0.819508	5.19672e-05	-1.04614	-1.14506
70635131	chr13:70635131:T:C	0.000530371	6.70827	-0.773249	5.54851e-05	-0.982362	-1.14333
70635273	chr13:70635273:T:C	4.13786e-07	-1.44051e-10	-1.22096	0.000134417	-1.44051e-10	-1.24086
70635358	chr13:70635358:A:T	4.23833e-07	-1.44051e-10	-1.19697	0.000149654	-1.44051e-10	-1.13348
70635379	chr13:70635379:TATTTTGTTA:T	3.18145e-07	-1.4838	-2.75265e-10	8.57463e-05	-1.69041	-2.75265e-10
70635431	chr13:70635431:G:T	0.00153649	7.11394	-0.115234	4.23213e-05	-1.38835	-1.00816
70635867	chr13:70635867:T:C	5.55936e-07	-0.743642	-0.182011	4.93343e-05	-1.69078	-0.552412
70635975	chr13:70635975:A:T	1.00019e-06	-1.44051e-10	-0.33836	0.000238904	-1.44051e-10	-0.665745
70636190	chr13:70636190:T:G	2.61272e-07	-1.68074	-2.75265e-10	0.000104318	-1.49436	-2.75265e-10
70636539	chr13:70636539:G:A	0.00133877	7.13795	-0.276996	3.94238e-05	-1.38554	-1.08189
70636640	chr13:70636640:G:A	5.86952e-07	-1.44051e-10	-0.871363	0.000178892	-1.44051e-10	-0.955026
70636722	chr13:70636722:G:A	2.63681e-07	-1.67157	-2.75265e-10	8.89741e-05	-1.65346	-2.75265e-10
70636989	chr13:70636989:C:T	4.86079e-07	-1.44051e-10	-1.05994	0.000150012	-1.44051e-10	-1.13109
70637124	chr13:70637124:G:T	4.91029e-07	-1.0498	-2.75265e-10	0.000129948	-1.27467	-2.75265e-10
70637924	chr13:70637924:T:C	2.12273e-06	0.41415	-2.75265e-10	0.000427735	-0.0833036	-2.75265e-10
70638110	chr13:70638110:T:A	4.09006e-07	-1.44051e-10	-1.23258	0.000134822	-1.44051e-10	-1.23785
70638332	chr13:70638332:G:A	4.78562e-07	-1.44051e-10	-1.07552	0.000150761	-1.44051e-10	-1.12611
70638687	chr13:70638687:C:A	7.54287e-07	0.586685	-1.20722	4.0198e-05	-1.40922	-1.03877
70639015	chr13:70639015:T:C	0.00179268	7.03925	0.113667	4.49561e-05	-1.40705	-0.92907
70639273	chr13:70639273:G:A	1.98577e-07	-0.835192	-1.11994	2.54893e-05	-1.68729	-1.21626
70639449	chr13:70639449:T:G	3.62293e-07	-1.35385	-2.75265e-10	9.01019e-05	-1.64087	-2.75265e-10
70639884	chr13:70639884:T:C	0.000449788	6.51434	-0.744116	5.31848e-05	-1.03812	-1.12991
70640024	chr13:70640024:A:C	8.67632e-08	-1.57366	-1.20946	2.71541e-05	-1.62951	-1.21077
70640056	chr13:70640056:C:T	9.13155e-08	-1.68366	-1.04832	2.73059e-05	-1.66707	-1.16764
70640153	chr13:70640153:G:C	5.11331e-07	-1.44051e-10	-1.00929	0.000158831	-1.44051e-10	-1.07396
70640155	chr13:70640155:T:C	4.25476e-07	-1.44051e-10	-1.1931	0.000137026	-1.44051e-10	-1.22164
70640202	chr13:70640202:A:G	8.26519e-07	-1.44051e-10	-0.529083	0.000203865	-1.44051e-10	-0.824349
70641039	chr13:70641039:T:C	8.808e-08	-1.68344	-1.08462	2.67046e-05	-1.66753	-1.18944
70641154	chr13:70641154:A:C	5.11481e-07	-1.44051e-10	-1.009	0.00015881	-1.44051e-10	-1.0741
70641249	chr13:70641249:A:C	1.08906e-07	-1.62139	-0.934425	3.08225e-05	-1.69072	-1.02284
70641266	chr13:70641266:G:A	6.41807e-07	-1.44051e-10	-0.782019	0.00023337	-1.44051e-10	-0.689184
70641480	chr13:70641480:A:G	5.03793e-07	-1.44051e-10	-1.02414	0.00018149	-1.44051e-10	-0.940607
70641504	chr13:70641504:A:G	4.10966e-07	-1.44051e-10	-1.22779	0.000134622	-1.44051e-10	-1.23933
70642233	chr13:70642233:A:G	8.06416e-07	-1.44051e-10	-0.553706	0.000200013	-1.44051e-10	-0.843427
70642685	chr13:70642685:C:G	8.05184e-08	-1.6504	-1.20742	2.54221e-05	-1.67849	-1.2277
70642766	chr13:70642766:A:T	4.70975e-07	-1.44051e-10	-1.0915	0.000186225	-1.44051e-10	-0.914852
70643408	chr13:70643408:C:T	2.78095e-07	-0.774094	-0.84425	3.00735e-05	-1.69015	-1.04801
70643629	chr13:70643629:A:G	4.62339e-07	-1.44051e-10	-1.11001	0.000145743	-1.44051e-10	-1.15996
70643668	chr13:70643668:T:C	5.34505e-07	-1.44051e-10	-0.964965	0.000151058	-1.44051e-10	-1.12414
70643884	chr13:70643884:G:A	1.13151e-06	0.638688	-0.853685	3.45377e-05	-1.53759	-1.06217
70643940	chr13:70643940:T:G	4.60276e-07	-1.44051e-10	-1.11448	0.000145237	-1.44051e-10	-1.16344
70644007	chr13:70644007:G:A	0.000563556	6.75563	-0.759917	5.59266e-05	-0.979328	-1.13844
70644091	chr13:70644091:A:G	0.000843823	6.61111	-0.211721	6.69507e-05	-1.03112	-0.906727
70644514	chr13:70644514:T:C	3.99932e-05	4.17029	-0.820129	3.86037e-05	-1.33026	-1.1582
70644679	chr13:70644679:G:A	4.07741e-07	-1.44051e-10	-1.23568	0.000138964	-1.44051e-10	-1.20759
70645981	chr13:70645981:G:A	5.13379e-07	-1.44051e-10	-1.00529	0.000146792	-1.44051e-10	-1.15279
70646109	chr13:70646109:T:C	4.12066e-07	-1.44051e-10	-1.22512	0.000134584	-1.44051e-10	-1.23962
70646401	chr13:70646401:G:A	2.79063e-07	-1.61487	-2.75265e-10	8.69431e-05	-1.67655	-2.75265e-10
70646495	chr13:70646495:G:A	1.19264e-06	-1.44051e-10	-0.162378	0.000269291	-1.44051e-10	-0.546014
70646545	chr13:70646545:A:T	1.19267e-06	-0.16236	-2.75265e-10	0.000261781	-0.574297	-2.75265e-10
70646626	chr13:70646626:T:A	1.11279e-07	-1.48334	-1.05092	3.99136e-05	-1.4589	-0.996193
70646709	chr13:70646709:A:T	3.80275e-05	4.04552	-0.745757	3.87642e-05	-1.35672	-1.12759
70646713	chr13:70646713:T:G	4.46905e-07	-1.44051e-10	-1.14396	0.000141927	-1.44051e-10	-1.18649
70647426	chr13:70647426:A:G	4.07856e-07	-1.44051e-10	-1.23539	0.000135152	-1.44051e-10	-1.23541
70647478	chr13:70647478:T:A	3.23572e-07	-1.46689	-2.75265e-10	0.000171456	-0.997482	-2.75265e-10
70647625	chr13:70647625:A:G	6.08176e-07	-1.44051e-10	-0.835843	0.000181721	-1.44051e-10	-0.939337
70648501	chr13:70648501:G:A	0.000910193	6.63586	-0.160753	6.85472e-05	-1.11548	-0.798803
70648589	chr13:70648589:C:G	1.71236e-06	-1.44051e-10	0.199323	0.000368537	-1.44051e-10	-0.232266
70648788	chr13:70648788:T:G	7.47944e-08	-1.69057	-1.24099	2.76337e-05	-1.58378	-1.23899
70648834	chr13:70648834:G:A	2.87485e-07	-1.58513	-2.75265e-10	8.59817e-05	-1.68767	-2.75265e-10
70649415	chr13:70649415:T:A	5.54266e-07	-1.44051e-10	-0.928661	0.000150345	-1.44051e-10	-1.12888
70649908	chr13:70649908:C:T	4.0946e-07	-1.44051e-10	-1.23147	0.000134328	-1.44051e-10	-1.24152
70650041	chr13:70650041:C:A	7.42192e-07	-1.44051e-10	-0.636698	0.000191078	-1.44051e-10	-0.889124
70650137	chr13:70650137:G:A	4.25236e-07	-1.44051e-10	-1.19366	0.000139997	-1.44051e-10	-1.20019
70650169	chr13:70650169:A:G	2.58701e-07	-1.69063	-2.75265e-10	0.000102132	-1.51554	-2.75265e-10
70650211	chr13:70650211:TAATA:T	4.05178e-07	-1.44051e-10	-1.24198	0.000135087	-1.44051e-10	-1.23589
70650272	chr13:70650272:C:T	4.07226e-07	-1.44051e-10	-1.23694	0.000138757	-1.44051e-10	-1.20908
70650511	chr13:70650511:A:C	6.41034e-07	-1.44051e-10	-0.783223	0.000171212	-1.44051e-10	-0.998903
70650627	chr13:70650627:T:A	4.79199e-07	-1.07419	-2.75265e-10	8.81128e-05	-1.66319	-2.75265e-10
70650657	chr13:70650657:A:G	5.44566e-07	-1.44051e-10	-0.946317	0.000167555	-1.44051e-10	-1.02049
70650797	chr13:70650797:A:G	4.05878e-07	-1.44051e-10	-1.24025	0.000136313	-1.44051e-10	-1.22685
70651028	chr13:70651028:T:C	4.05963e-07	-1.44051e-10	-1.24004	0.000136419	-1.44051e-10	-1.22607
70651042	chr13:70651042:TC:T	4.77907e-07	-1.44051e-10	-1.07689	0.00017104	-1.44051e-10	-0.999912
70651064	chr13:70651064:A:C	4.07954e-07	-1.44051e-10	-1.23515	0.000137524	-1.44051e-10	-1.21801
70651079	chr13:70651079:A:T	8.73847e-08	-1.68026	-1.09573	3.6327e-05	-1.34947	-1.19977
70651154	chr13:70651154:G:A	4.77907e-07	-1.44051e-10	-1.07689	0.00017104	-1.44051e-10	-0.999912
70651362	chr13:70651362:C:T	9.59832e-05	5.36715	-1.14153	3.2814e-05	-1.41685	-1.2341
70651383	chr13:70651383:G:A	1.47247e-06	0.0483934	-2.75265e-10	0.00030539	-0.420217	-2.75265e-10
70651389	chr13:70651389:T:C	4.08001e-07	-1.44051e-10	-1.23504	0.00013426	-1.44051e-10	-1.24203
70651401	chr13:70651401:A:C	3.14343e-07	-1.49582	-2.75265e-10	0.000134188	-1.24256	-2.75265e-10
70651784	chr13:70651784:A:T	4.07307e-07	-1.44051e-10	-1.23674	0.000137444	-1.44051e-10	-1.21859
70652104	chr13:70652104:C:G	4.75598e-07	-1.44051e-10	-1.08173	0.000149966	-1.44051e-10	-1.1314
70652111	chr13:70652111:C:T	1.35945e-06	-1.44051e-10	-0.0314714	0.000303431	-1.44051e-10	-0.426654
70652184	chr13:70652184:G:T	1.13342e-06	-1.44051e-10	-0.21331	0.000344204	-1.44051e-10	-0.300572
70652376	chr13:70652376:C:T	8.04955e-08	-1.6333	-1.2248	4.16129e-05	-1.17245	-1.24095
70652685	chr13:70652685:T:G	1.31388e-06	-1.44051e-10	-0.065569	0.000294918	-1.44051e-10	-0.455111
70652790	chr13:70652790:T:TA	8.02193e-08	-1.63839	-1.22315	4.09309e-05	-1.18859	-1.24133
70652890	chr13:70652890:G:A	5.53858e-07	-1.44051e-10	-0.929397	0.000168168	-1.44051e-10	-1.01684
70653334	chr13:70653334:G:A	1.3485e-06	-1.44051e-10	-0.0395606	0.000302857	-1.44051e-10	-0.428545
70653443	chr13:70653443:C:A	4.0586e-07	-1.44051e-10	-1.2403	0.000136296	-1.44051e-10	-1.22698
70653801	chr13:70653801:C:T	8.98266e-08	-1.68285	-1.06557	3.64739e-05	-1.36228	-1.18293
70653802	chr13:70653802:T:C	8.05461e-08	-1.63333	-1.22415	4.15821e-05	-1.17303	-1.24111
70653842	chr13:70653842:G:A	4.07057e-07	-1.44051e-10	-1.23735	0.000137308	-1.44051e-10	-1.21958
70653854	chr13:70653854:A:G	4.07057e-07	-1.44051e-10	-1.23735	0.000137308	-1.44051e-10	-1.21958
70653956	chr13:70653956:C:T	1.41658e-06	-1.44051e-10	0.00969192	0.00031385	-1.44051e-10	-0.392891
70653981	chr13:70653981:G:A	4.07057e-07	-1.44051e-10	-1.23735	0.000137308	-1.44051e-10	-1.21958
70654007	chr13:70654007:G:T	4.07057e-07	-1.44051e-10	-1.23735	0.000137308	-1.44051e-10	-1.21958
70654166	chr13:70654166:A:G	4.09473e-07	-1.44051e-10	-1.23143	0.000138897	-1.44051e-10	-1.20807
70654727	chr13:70654727:C:A	1.40745e-06	-1.44051e-10	0.00323206	0.000312185	-1.44051e-10	-0.39821
70654780	chr13:70654780:GAGACTT:G	7.09737e-07	-1.44051e-10	-0.681412	0.000184675	-1.44051e-10	-0.923207
70654847	chr13:70654847:A:G	4.05161e-07	-1.44051e-10	-1.24202	0.0001351	-1.44051e-10	-1.23579
70654914	chr13:70654914:G:A	3.92097e-07	-1.2748	-2.75265e-10	8.63771e-05	-1.68308	-2.75265e-10
70655193	chr13:70655193:T:C	2.00724e-06	-1.44051e-10	0.358211	0.000405291	-1.44051e-10	-0.137201
70655464	chr13:70655464:A:T	4.68959e-07	-1.44051e-10	-1.09579	0.00014822	-1.44051e-10	-1.14311
70655525	chr13:70655525:T:C	4.05161e-07	-1.44051e-10	-1.24202	0.0001351	-1.44051e-10	-1.23579
70655559	chr13:70655559:C:T	4.05203e-07	-1.44051e-10	-1.24192	0.000135164	-1.44051e-10	-1.23532
70655648	chr13:70655648:T:C	4.07057e-07	-1.44051e-10	-1.23735	0.000137308	-1.44051e-10	-1.21958
70655787	chr13:70655787:C:T	4.10678e-07	-1.44051e-10	-1.2285	0.00013964	-1.44051e-10	-1.20274
70655942	chr13:70655942:C:T	1.3971e-06	-1.44051e-10	-0.00415455	0.000310267	-1.44051e-10	-0.404373
70656028	chr13:70656028:G:A	1.11235e-06	0.841707	-1.07379	0.000233145	0.130192	-0.82034
70656221	chr13:70656221:T:A	3.81487e-06	2.19326	-1.19291	4.84453e-05	-1.01989	-1.24148
70656318	chr13:70656318:G:T	8.93581e-08	-1.67963	-1.07403	3.69986e-05	-1.34324	-1.18768
70656486	chr13:70656486:G:T	3.47646e-07	-1.39512	-2.75265e-10	8.60158e-05	-1.68728	-2.75265e-10
70657331	chr13:70657331:T:C	4.10678e-07	-1.44051e-10	-1.2285	0.00013964	-1.44051e-10	-1.20274
70657610	chr13:70657610:A:G	4.10678e-07	-1.44051e-10	-1.2285	0.00013964	-1.44051e-10	-1.20274
70657634	chr13:70657634:G:A	0.000111055	5.5053	-1.13383	3.37368e-05	-1.38732	-1.2359
70657849	chr13:70657849:C:T	4.08339e-07	-1.44051e-10	-1.23421	0.000138228	-1.44051e-10	-1.21291
70658335	chr13:70658335:C:T	4.06935e-07	-1.44051e-10	-1.23765	0.000134278	-1.44051e-10	-1.2419
70658522	chr13:70658522:A:G	4.5941e-07	-1.44051e-10	-1.11636	0.000178395	-1.44051e-10	-0.957805
70658810	chr13:70658810:A:G	4.10678e-07	-1.44051e-10	-1.2285	0.00013964	-1.44051e-10	-1.20274
70659011	chr13:70659011:A:G	4.10678e-07	-1.44051e-10	-1.2285	0.00013964	-1.44051e-10	-1.20274
70659599	chr13:70659599:A:G	0.000103042	5.41061	-1.11403	3.30675e-05	-1.40365	-1.2396
70660175	chr13:70660175:A:G	1.23974e-06	-1.44051e-10	-0.123647	0.000281243	-1.44051e-10	-0.502587
70660477	chr13:70660477:A:G	2.61198e-07	-1.68103	-2.75265e-10	0.000123627	-1.32454	-2.75265e-10
70660681	chr13:70660681:A:C	4.07681e-07	-1.44051e-10	-1.23582	0.000137754	-1.44051e-10	-1.21634
70660975	chr13:70660975:A:G	4.5888e-07	-1.44051e-10	-1.11752	0.000163061	-1.44051e-10	-1.04768
70661067	chr13:70661067:C:G	6.43284e-07	-1.44051e-10	-0.77972	0.000171621	-1.44051e-10	-0.996519
70661435	chr13:70661435:G:T	1.53346e-05	2.46259	-0.0710316	3.25462e-05	-1.67281	-0.986331
70661595	chr13:70661595:A:G	3.12416e-07	-0.320675	-1.18129	7.34538e-05	-0.797968	-1.04718
70661623	chr13:70661623:A:T	3.16443e-07	-1.48916	-2.75265e-10	0.000166044	-1.02955	-2.75265e-10
70661780	chr13:70661780:T:C	4.06838e-06	1.2522	-0.187507	5.55278e-05	-1.53518	-0.58974
70661819	chr13:70661819:G:A	4.47148e-07	-1.44051e-10	-1.14342	0.000173146	-1.44051e-10	-0.987669
70661956	chr13:70661956:A:G	1.10628e-06	-0.237548	-2.75265e-10	0.000240966	-0.657151	-2.75265e-10
70662027	chr13:70662027:C:T	4.09675e-07	-1.44051e-10	-1.23094	0.000139028	-1.44051e-10	-1.20713
70662234	chr13:70662234:C:T	6.51987e-07	-1.44051e-10	-0.766282	0.000173238	-1.44051e-10	-0.98714
70662255	chr13:70662255:G:A	9.82094e-08	-1.69026	-0.968946	3.71906e-05	-1.40185	-1.1239
70662325	chr13:70662325:G:A	4.06467e-07	-1.44051e-10	-1.2388	0.000137966	-1.44051e-10	-1.2148
70662459	chr13:70662459:A:T	5.3727e-07	-1.44051e-10	-0.959806	0.000146099	-1.44051e-10	-1.15752
70662475	chr13:70662475:T:A	0.328496	12.1224	0.241312	4.79699e-05	-1.23941	-1.03183
70662479	chr13:70662479:T:A	0.280527	11.9801	0.225788	4.64922e-05	-1.26487	-1.03766
70662972	chr13:70662972:A:T	2.66937e-06	0.643291	-2.75265e-10	0.000366175	-0.238695	-2.75265e-10
70663140	chr13:70663140:CTT:C	1.02571e-06	-1.44051e-10	-0.313169	0.000313038	-1.44051e-10	-0.395482
70663428	chr13:70663428:T:C	1.26219e-06	-1.44051e-10	-0.105701	0.000381604	-1.44051e-10	-0.197423
70663723	chr13:70663723:A:G	2.57417e-07	-1.69015	-0.00545962	6.40021e-05	-1.37549	-0.6074
70663792	chr13:70663792:C:T	4.07757e-07	-1.44051e-10	-1.23563	0.000137807	-1.44051e-10	-1.21595
70664180	chr13:70664180:G:A	1.53725e-06	1.22315	-1.1317	0.000293545	0.478155	-0.937932
70664530	chr13:70664530:C:T	4.14066e-07	-1.44051e-10	-1.22028	0.000140844	-1.44051e-10	-1.19415
70664535	chr13:70664535:A:G	9.42387e-08	-1.69094	-1.00954	3.54357e-05	-1.42412	-1.14996
70664785	chr13:70664785:C:G	2.85123e-07	-1.69051	0.097124	6.83972e-05	-1.3833	-0.533172
70665005	chr13:70665005:A:G	4.0907e-07	-1.44051e-10	-1.23242	0.000138649	-1.44051e-10	-1.20986
70665116	chr13:70665116:A:G	9.28751e-08	-1.68906	-1.02599	3.65203e-05	-1.38376	-1.16018
70665514	chr13:70665514:T:C	4.42826e-07	-1.44051e-10	-1.15313	0.00017047	-1.44051e-10	-1.00325
70665848	chr13:70665848:A:C	4.82007e-07	-1.44051e-10	-1.06835	0.000143996	-1.44051e-10	-1.17202
70665948	chr13:70665948:T:C	4.09723e-07	-1.44051e-10	-1.23083	0.000138573	-1.44051e-10	-1.21041
70666067	chr13:70666067:G:T	4.07674e-07	-1.44051e-10	-1.23584	0.00013775	-1.44051e-10	-1.21637
70666136	chr13:70666136:C:T	2.68466e-07	-1.65358	-2.75265e-10	8.98869e-05	-1.64325	-2.75265e-10
70666186	chr13:70666186:C:T	4.07674e-07	-1.44051e-10	-1.23584	0.00013775	-1.44051e-10	-1.21637
70666334	chr13:70666334:C:G	5.76973e-07	-0.88851	-2.75265e-10	0.000716073	0.431975	-2.75265e-10
70666479	chr13:70666479:A:C	4.92657e-07	-1.04649	-2.75265e-10	0.00010511	-1.4868	-2.75265e-10
70666529	chr13:70666529:G:A	4.68288e-07	-1.44051e-10	-1.09722	0.000148176	-1.44051e-10	-1.14341
70666674	chr13:70666674:A:G	4.07756e-07	-1.44051e-10	-1.23564	0.000137796	-1.44051e-10	-1.21603
70666702	chr13:70666702:G:A	6.82837e-07	-0.72005	-2.75265e-10	0.000168849	-1.0128	-2.75265e-10
70666888	chr13:70666888:CACTT:C	2.58782e-07	-1.69032	-2.75265e-10	9.48569e-05	-1.58944	-2.75265e-10
70667194	chr13:70667194:G:A	1.22412e-06	-1.44051e-10	-0.13633	0.000278289	-1.44051e-10	-0.513148
70667463	chr13:70667463:G:A	4.29267e-07	-1.44051e-10	-1.18423	0.000138037	-1.44051e-10	-1.21428
70667495	chr13:70667495:A:G	5.99742e-07	-0.849807	-2.75265e-10	0.000114999	-1.39689	-2.75265e-10
70668207	chr13:70668207:A:C	4.26522e-07	-1.44051e-10	-1.19064	0.00014677	-1.44051e-10	-1.15294
70668296	chr13:70668296:T:G	1.7373e-06	1.39424	-1.18045	3.4482e-05	-1.35959	-1.24178
70668325	chr13:70668325:T:C	1.6632e-05	2.5906	-0.11782	3.48427e-05	-1.68229	-0.90867
70668579	chr13:70668579:G:A	8.85991e-08	-1.68585	-1.07633	3.63256e-05	-1.35977	-1.18951
70668635	chr13:70668635:G:A	8.49271e-05	5.32215	-1.21891	3.42028e-05	-1.43081	-1.17869
70668903	chr13:70668903:G:A	1.0686e-07	-1.51339	-1.06139	5.75206e-05	-0.907145	-1.18252
70669007	chr13:70669007:A:AG	4.05386e-07	-1.44051e-10	-1.24147	0.000135036	-1.44051e-10	-1.23627
70669150	chr13:70669150:G:A	4.5555e-06	2.18991	-1.01213	0.000145996	-0.113816	-1.04441
70669541	chr13:70669541:C:T	7.55184e-08	-1.68927	-1.23266	3.59029e-05	-1.39808	-1.16291
70670044	chr13:70670044:G:C	4.05855e-07	-1.44051e-10	-1.24031	0.000134481	-1.44051e-10	-1.24039
70670157	chr13:70670157:T:C	5.73007e-07	-0.364814	-0.530595	0.000134448	-0.741144	-0.499487
70670167	chr13:70670167:C:A	4.24955e-07	-1.44051e-10	-1.19432	0.000138251	-1.44051e-10	-1.21274
70670330	chr13:70670330:G:A	4.06738e-07	-1.44051e-10	-1.23814	0.00013432	-1.44051e-10	-1.24159
70670448	chr13:70670448:A:G	7.50989e-08	-1.68763	-1.23987	3.52392e-05	-1.38351	-1.19614
70670775	chr13:70670775:A:G	7.55576e-08	-1.68347	-1.23794	3.71254e-05	-1.34724	-1.18026
70670935	chr13:70670935:A:G	4.0529e-07	-1.44051e-10	-1.2417	0.000134655	-1.44051e-10	-1.23909
70671080	chr13:70671080:C:T	4.07057e-07	-0.536644	-0.70071	0.000152236	-0.249506	-0.86687
70671569	chr13:70671569:A:G	4.05526e-07	-1.44051e-10	-1.24112	0.000134493	-1.44051e-10	-1.2403
70671621	chr13:70671621:T:C	2.90418e-07	-1.57498	-2.75265e-10	8.59811e-05	-1.68768	-2.75265e-10
70672000	chr13:70672000:AT:A	4.11521e-07	-1.44051e-10	-1.22645	0.000148187	-1.44051e-10	-1.14333
70672104	chr13:70672104:T:C	4.09323e-07	-1.44051e-10	-1.2318	0.000134312	-1.44051e-10	-1.24164
70672574	chr13:70672574:A:G	4.09358e-07	-1.44051e-10	-1.23172	0.000134314	-1.44051e-10	-1.24163
70673367	chr13:70673367:C:T	0.309627	11.8764	0.428216	0.000127845	-0.667449	-0.62354
70673523	chr13:70673523:TTCAACTGGAGAACTAGTTCTCCC:T	1.33412e-06	0.609022	-0.6593	3.55707e-05	-1.69037	-0.87992
70673599	chr13:70673599:A:T	1.21936e-06	0.518433	-0.658656	3.55665e-05	-1.69094	-0.879462
70673833	chr13:70673833:G:A	7.91245e-08	-1.63775	-1.23754	4.37512e-05	-1.17247	-1.19082
70674035	chr13:70674035:C:T	1.22383e-07	-1.20213	-1.23702	2.79182e-05	-1.60599	-1.20654
70674213	chr13:70674213:TA:T	4.09026e-07	-1.44051e-10	-1.23253	0.000134297	-1.44051e-10	-1.24175
70674574	chr13:70674574:T:G	4.48298e-07	-1.44051e-10	-1.14085	0.000142069	-1.44051e-10	-1.1855
70674753	chr13:70674753:G:A	4.15915e-07	-1.44051e-10	-1.21583	0.00014313	-1.44051e-10	-1.17805
70674914	chr13:70674914:G:A	3.08391e-07	-1.51494	-2.75265e-10	8.68894e-05	-1.67717	-2.75265e-10
70675045	chr13:70675045:T:C	2.62451e-05	4.17069	-1.24176	0.000109996	-0.252387	-1.18897
70675071	chr13:70675071:G:A	2.31167e-06	1.59472	-1.0953	2.55844e-05	-1.66649	-1.23333
70675111	chr13:70675111:A:C	1.38357e-06	0.640814	-0.654694	3.56308e-05	-1.68956	-0.879041
70675266	chr13:70675266:C:T	9.30627e-08	-1.49853	-1.21451	4.41879e-05	-1.11305	-1.2403
70675773	chr13:70675773:A:G	8.05674e-08	-1.62071	-1.2365	4.6259e-05	-1.12015	-1.1874
70676026	chr13:70676026:G:A	5.27554e-07	-1.44051e-10	-0.978055	0.000166947	-1.44051e-10	-1.02413
70676600	chr13:70676600:A:G	3.82792e-07	-1.29882	-2.75265e-10	0.000227577	-0.714317	-2.75265e-10
70677714	chr13:70677714:C:A	4.17017e-07	-1.44051e-10	-1.21318	0.000151812	-1.44051e-10	-1.11916
70678297	chr13:70678297:A:T	6.215e-07	-0.104141	-0.710029	3.68974e-05	-1.64432	-0.889344
70678400	chr13:70678400:G:A	1.57142e-07	-0.96032	-1.22883	3.16204e-05	-1.44761	-1.24039
70678518	chr13:70678518:A:G	3.13144e-07	-1.49964	-2.75265e-10	0.000127545	-1.29334	-2.75265e-10
70678709	chr13:70678709:G:A	1.39238e-06	-0.00753999	-2.75265e-10	0.000149256	-1.13614	-2.75265e-10
70678762	chr13:70678762:A:G	3.10696e-07	-1.50749	-2.75265e-10	0.000129855	-1.27539	-2.75265e-10
70679036	chr13:70679036:G:A	5.90583e-07	-1.44051e-10	-0.865196	0.000167793	-1.44051e-10	-1.01907
70679217	chr13:70679217:AAAC:A	6.30875e-07	-1.44051e-10	-0.799199	0.000186757	-1.44051e-10	-0.911997
70679643	chr13:70679643:T:C	4.14654e-07	-1.44051e-10	-1.21886	0.000135123	-1.44051e-10	-1.23562
70680136	chr13:70680136:C:T	6.57082e-07	-0.0523513	-0.706146	3.66881e-05	-1.65338	-0.885977
70680374	chr13:70680374:A:G	3.17639e-07	-1.48539	-2.75265e-10	8.62478e-05	-1.68458	-2.75265e-10
70680921	chr13:70680921:C:T	1.12177e-06	0.708547	-0.932186	2.86397e-05	-1.58944	-1.19758
70681684	chr13:70681684:A:G	1.24112e-06	0.915518	-1.03805	2.66201e-05	-1.6184	-1.24174
70682033	chr13:70682033:T:C	4.57715e-07	-1.44051e-10	-1.12006	0.000157821	-1.44051e-10	-1.08035
70682172	chr13:70682172:C:T	7.46039e-07	-0.0143421	-0.617186	3.80515e-05	-1.6578	-0.845069
70682693	chr13:70682693:C:T	1.5444e-07	-1.65806	-0.548448	4.09689e-05	-1.66262	-0.766379
70683171	chr13:70683171:T:C	1.18845e-06	0.66872	-0.834618	3.01017e-05	-1.5815	-1.15573
70683862	chr13:70683862:C:T	1.0182e-06	0.497651	-0.818161	3.15651e-05	-1.54136	-1.14839
70683996	chr13:70683996:T:A	4.69307e-07	-1.44051e-10	-1.09505	0.000147959	-1.44051e-10	-1.14487
70684470	chr13:70684470:T:C	2.7092e-07	-0.402592	-1.24189	5.71489e-05	-0.873222	-1.22292
70684471	chr13:70684471:C:T	4.16127e-07	-1.44051e-10	-1.21532	0.000141421	-1.44051e-10	-1.19007
70685086	chr13:70685086:A:C	5.05536e-07	-1.44051e-10	-1.02069	0.000154924	-1.44051e-10	-1.09887
70685814	chr13:70685814:G:A	4.10508e-07	-1.44051e-10	-1.22891	0.000138668	-1.44051e-10	-1.20972
70685859	chr13:70685859:G:A	8.30736e-08	-1.62518	-1.2014	2.63045e-05	-1.67291	-1.19916
70685969	chr13:70685969:T:A	4.50731e-07	-1.44051e-10	-1.13544	0.000142323	-1.44051e-10	-1.18371
70686368	chr13:70686368:G:A	4.05262e-07	-1.44051e-10	-1.24177	0.000139051	-1.44051e-10	-1.20697
70686517	chr13:70686517:A:T	1.985e-06	0.347069	-2.75265e-10	0.000391795	-0.171069	-2.75265e-10
70686888	chr13:70686888:G:T	4.31105e-07	-1.44051e-10	-1.17996	0.000157345	-1.44051e-10	-1.08336
70687015	chr13:70687015:A:G	5.38445e-07	-0.0185819	-0.939039	3.2243e-05	-1.52943	-1.13907
70687114	chr13:70687114:C:T	1.50653e-06	0.0712591	-2.75265e-10	0.000299777	-0.438768	-2.75265e-10
70687829	chr13:70687829:C:A	1.38677e-07	-1.29755	-1.01661	8.47644e-05	-0.771388	-0.930544
70688162	chr13:70688162:A:G	3.78413e-07	-1.31032	-2.75265e-10	8.63308e-05	-1.68362	-2.75265e-10
70688467	chr13:70688467:A:C	4.05663e-07	-1.44051e-10	-1.24078	0.000136764	-1.44051e-10	-1.22355
70688601	chr13:70688601:TC:T	1.69535e-06	1.31702	-1.12769	2.5533e-05	-1.69091	-1.21093
70688605	chr13:70688605:C:T	4.64111e-07	-1.44051e-10	-1.10618	0.000139828	-1.44051e-10	-1.2014
70688665	chr13:70688665:C:A	4.54616e-07	-1.44051e-10	-1.12685	0.000140887	-1.44051e-10	-1.19385
70688734	chr13:70688734:A:T	4.10202e-07	-1.44051e-10	-1.22966	0.000138514	-1.44051e-10	-1.21083
70689171	chr13:70689171:G:A	4.10566e-07	-1.44051e-10	-1.22877	0.000138678	-1.44051e-10	-1.20966
70689424	chr13:70689424:T:C	4.06001e-07	-1.44051e-10	-1.23995	0.000134299	-1.44051e-10	-1.24174
70689533	chr13:70689533:G:A	2.86799e-06	1.67454	-0.959483	2.62854e-05	-1.69088	-1.18191
70690001	chr13:70690001:G:A	1.60015e-06	0.617727	-0.486181	4.11824e-05	-1.68863	-0.735169
70690290	chr13:70690290:G:C	2.65379e-07	-1.66515	-2.75265e-10	8.84667e-05	-1.65918	-2.75265e-10
70690312	chr13:70690312:A:C	4.33522e-07	-1.44051e-10	-1.17436	0.000168169	-1.44051e-10	-1.01684
70690359	chr13:70690359:C:A	6.72711e-07	0.231611	-0.9666	2.9987e-05	-1.62962	-1.11142
70690865	chr13:70690865:T:A	4.80214e-07	-1.44051e-10	-1.07207	0.000142686	-1.44051e-10	-1.18116
70691114	chr13:70691114:A:G	1.2042e-07	-1.48984	-0.965487	6.72183e-05	-1.0638	-0.870064
70691159	chr13:70691159:A:G	1.21349e-07	-1.50909	-0.938547	6.69704e-05	-1.09863	-0.838925
70691223	chr13:70691223:G:A	4.07744e-07	-1.44051e-10	-1.23567	0.000136483	-1.44051e-10	-1.2256
70691277	chr13:70691277:C:T	1.90056e-06	0.303597	-2.75265e-10	0.000373552	-0.218749	-2.75265e-10
70691286	chr13:70691286:CTGATA:C	1.38317e-07	-1.33073	-0.986031	8.47577e-05	-0.807844	-0.894167
70691390	chr13:70691390:C:A	3.00165e-07	-1.54197	-2.75265e-10	0.000115497	-1.39256	-2.75265e-10
70691457	chr13:70691457:G:A	2.14946e-06	0.866577	-0.439911	4.4346e-05	-1.67529	-0.674491
70691712	chr13:70691712:A:G	1.0837e-05	3.24752	-1.2031	9.37524e-05	-0.550223	-1.05093
70691788	chr13:70691788:T:C	9.06865e-06	3.07378	-1.20751	8.52594e-05	-0.635662	-1.06045
70691871	chr13:70691871:T:C	4.41975e-07	-1.44051e-10	-1.15505	0.000140512	-1.44051e-10	-1.19652
70692065	chr13:70692065:G:C	1.93768e-06	0.86983	-0.546889	3.97224e-05	-1.67552	-0.784375
70692241	chr13:70692241:C:T	4.58691e-07	-1.44051e-10	-1.11793	0.000184684	-1.44051e-10	-0.923162
70692262	chr13:70692262:T:G	3.21844e-06	1.50679	-0.676443	3.20393e-05	-1.68984	-0.985009
70692326	chr13:70692326:G:A	1.14462e-06	0.473754	-0.67723	3.52012e-05	-1.69097	-0.889753
70692387	chr13:70692387:T:A	1.89193e-06	0.299049	-2.75265e-10	0.000375886	-0.212521	-2.75265e-10
70692406	chr13:70692406:T:C	1.91239e-06	0.309805	-2.75265e-10	0.000379378	-0.203274	-2.75265e-10
70692557	chr13:70692557:C:T	4.67673e-07	-1.44051e-10	-1.09854	0.00018446	-1.44051e-10	-0.924375
70692568	chr13:70692568:G:C	4.91243e-07	-1.44051e-10	-1.04937	0.000204212	-1.44051e-10	-0.822646
70692796	chr13:70692796:T:G	4.2015e-07	-1.44051e-10	-1.20569	0.000136869	-1.44051e-10	-1.22278
70693533	chr13:70693533:C:T	4.11525e-07	-1.44051e-10	-1.22644	0.000134979	-1.44051e-10	-1.23669
70693646	chr13:70693646:T:C	4.63584e-07	-1.44051e-10	-1.10732	0.000145563	-1.44051e-10	-1.1612
70693647	chr13:70693647:A:T	4.57909e-07	-1.44051e-10	-1.11964	0.000144184	-1.44051e-10	-1.17072
70693953	chr13:70693953:A:T	4.05755e-07	-1.44051e-10	-1.24056	0.000134853	-1.44051e-10	-1.23762
70693984	chr13:70693984:ATGT:A	4.42199e-07	-1.44051e-10	-1.15455	0.000138455	-1.44051e-10	-1.21126
70694198	chr13:70694198:A:G	8.59672e-07	0.54902	-1.03878	0.000186371	0.111899	-1.02596
70694242	chr13:70694242:C:G	4.42306e-07	-1.44051e-10	-1.1543	0.000138473	-1.44051e-10	-1.21113
70694375	chr13:70694375:G:A	4.11372e-07	-1.44051e-10	-1.22681	0.00013912	-1.44051e-10	-1.20647
70694488	chr13:70694488:G:A	1.78058e-06	0.555449	-0.317061	4.85635e-05	-1.69009	-0.568848
70694801	chr13:70694801:T:C	2.04916e-06	0.70585	-0.326972	4.87109e-05	-1.68535	-0.570556
70695149	chr13:70695149:G:T	5.56489e-07	-1.44051e-10	-0.924659	0.000155436	-1.44051e-10	-1.09557
70695323	chr13:70695323:A:G	2.80507e-06	1.63944	-0.946566	2.64512e-05	-1.69097	-1.17553
70695420	chr13:70695420:A:C	4.10577e-07	-1.44051e-10	-1.22874	0.000138705	-1.44051e-10	-1.20946
70695598	chr13:70695598:C:T	4.63367e-07	-1.44051e-10	-1.10779	0.000146491	-1.44051e-10	-1.15485
70695738	chr13:70695738:G:C	4.60259e-07	-1.44051e-10	-1.11452	0.000147397	-1.44051e-10	-1.14868
70696074	chr13:70696074:G:A	4.07093e-07	-1.44051e-10	-1.23726	0.000134357	-1.44051e-10	-1.24131
70696150	chr13:70696150:T:C	4.06909e-07	-1.44051e-10	-1.23772	0.000136585	-1.44051e-10	-1.22486
70696193	chr13:70696193:C:A	1.07852e-07	-1.68972	-0.87583	3.61609e-05	-1.55379	-1.00004
70696284	chr13:70696284:A:C	4.05895e-07	-1.44051e-10	-1.24021	0.000135836	-1.44051e-10	-1.23036
70696630	chr13:70696630:AC:A	4.67663e-07	-1.44051e-10	-1.09856	0.000143508	-1.44051e-10	-1.17542
70696650	chr13:70696650:G:GT	5.83416e-06	2.57472	-1.14954	7.85405e-05	-0.831014	-0.947178
70696848	chr13:70696848:CCTAA:C	1.2446e-06	-0.119735	-2.75265e-10	0.000263594	-0.567395	-2.75265e-10
70697074	chr13:70697074:G:A	1.7409e-06	0.215852	-2.75265e-10	0.00035018	-0.283359	-2.75265e-10
70697949	chr13:70697949:A:G	4.73133e-07	-1.44051e-10	-1.08693	0.000166994	-1.44051e-10	-1.02385
70698149	chr13:70698149:G:A	5.75827e-07	-1.44051e-10	-0.8905	0.000242756	-1.44051e-10	-0.649749
70698237	chr13:70698237:C:T	3.5626e-07	-1.37065	-2.75265e-10	9.12184e-05	-1.62855	-2.75265e-10
70698271	chr13:70698271:G:A	1.37136e-07	-1.67687	-0.648467	4.05089e-05	-1.69078	-0.74951
70698616	chr13:70698616:T:C	4.32455e-07	-1.69094	0.514109	0.000277704	-0.55396	0.0387102
70698715	chr13:70698715:C:T	1.64719e-07	-1.59373	-0.548332	4.49671e-05	-1.67921	-0.656668
70698749	chr13:70698749:C:T	5.50229e-07	-1.67336	0.737393	0.000278059	-1.68077	1.1668
70698781	chr13:70698781:T:C	2.91166e-05	4.03529	-1.00253	5.89421e-05	-0.893831	-1.17142
70699107	chr13:70699107:G:A	4.11563e-07	-1.44051e-10	-1.22634	0.000137381	-1.44051e-10	-1.21905
70699362	chr13:70699362:G:T	7.18255e-05	4.41519	-0.479497	7.79259e-05	-1.00104	-0.785012
70699364	chr13:70699364:T:C	1.09786e-07	-1.30618	-1.2416	5.3476e-05	-0.923855	-1.23872
70699475	chr13:70699475:C:T	4.55571e-07	-1.44051e-10	-1.12476	0.000158827	-1.44051e-10	-1.07399
70699512	chr13:70699512:A:G	1.07606e-07	-1.32658	-1.24124	5.18653e-05	-0.953665	-1.23949
70699802	chr13:70699802:C:T	9.6327e-06	2.89058	-0.963964	5.9901e-05	-0.942917	-1.1062
70699809	chr13:70699809:C:T	1.00285e-07	-1.43196	-1.20633	2.64071e-05	-1.66974	-1.19843
70700113	chr13:70700113:G:T	7.41073e-07	-1.44051e-10	-0.638207	0.000280874	-1.44051e-10	-0.503901
70700260	chr13:70700260:T:C	3.03661e-07	-1.53039	-2.75265e-10	8.60693e-05	-1.68665	-2.75265e-10
70700281	chr13:70700281:G:A	7.57552e-07	-1.44051e-10	-0.616214	0.000288034	-1.44051e-10	-0.478729
70700443	chr13:70700443:T:A	8.68305e-08	-1.69081	-1.09154	3.34319e-05	-1.61733	-1.01497
70700484	chr13:70700484:G:A	1.65639e-06	1.377	-1.21091	4.28876e-05	-1.14333	-1.23989
70700508	chr13:70700508:T:A	7.13565e-07	-1.44051e-10	-0.676033	0.000269406	-1.44051e-10	-0.545587
70700513	chr13:70700513:T:C	6.20015e-07	0.403326	-1.21989	0.000131734	-0.0315257	-1.2295
70700797	chr13:70700797:C:T	1.5332e-07	-1.03421	-1.17957	7.93178e-05	-0.580792	-1.18755
70700845	chr13:70700845:G:T	4.12265e-07	-1.44051e-10	-1.22464	0.000136531	-1.44051e-10	-1.22526
70700926	chr13:70700926:C:T	1.18928e-07	-1.29913	-1.16866	5.71267e-05	-0.914361	-1.18217
70701046	chr13:70701046:A:T	1.2235e-07	-1.23358	-1.20584	6.06559e-05	-0.824715	-1.21187
70701179	chr13:70701179:A:T	9.58379e-08	-1.44327	-1.24038	4.19794e-05	-1.18235	-1.22228
70701289	chr13:70701289:A:G	1.09643e-07	-1.43071	-1.11837	5.15699e-05	-1.17168	-1.02719
70701508	chr13:70701508:C:G	6.60795e-07	-1.44051e-10	-0.752862	0.000200026	-1.44051e-10	-0.843359
70701713	chr13:70701713:C:T	7.1833e-07	-1.44051e-10	-0.669377	0.000249659	-1.44051e-10	-0.621712
70702128	chr13:70702128:T:C	2.81307e-06	-1.44051e-10	0.695727	0.000754256	-1.44051e-10	0.483925
70702134	chr13:70702134:G:A	3.11956e-06	-1.44051e-10	0.799139	0.000996504	-1.44051e-10	0.762446
70702218	chr13:70702218:AAGAAAG:A	1.62796e-07	-1.09649	-1.05732	4.11795e-05	-1.34466	-1.07921
70702392	chr13:70702392:A:T	9.73444e-06	2.43661	-0.499492	0.00024569	-0.301209	-0.336528
70702408	chr13:70702408:T:C	4.74933e-07	-1.44051e-10	-1.08313	0.000163936	-1.44051e-10	-1.04233
70702836	chr13:70702836:G:A	1.36576e-06	-1.44051e-10	-0.0268426	0.000392718	-1.44051e-10	-0.168715
70702897	chr13:70702897:C:A	1.34266e-07	-1.12477	-1.22171	7.51885e-05	-0.615391	-1.20642
70703091	chr13:70703091:G:C	1.72246e-07	-1.03843	-1.05896	4.30464e-05	-1.29991	-1.07962
70703702	chr13:70703702:C:T	1.41083e-07	-1.06165	-1.23531	7.98736e-05	-0.534244	-1.22712
70703708	chr13:70703708:A:T	4.29926e-06	-1.44051e-10	1.11989	0.00112638	-1.44051e-10	0.884956
70704144	chr13:70704144:A:G	5.20571e-07	-1.44051e-10	-0.99138	0.000166275	-1.44051e-10	-1.02816
70704261	chr13:70704261:G:A	1.33934e-06	-1.44051e-10	-0.0463777	0.000437276	-1.44051e-10	-0.0612422
70704637	chr13:70704637:T:C	4.31671e-07	-0.0129295	-1.16571	0.000238501	0.512221	-1.17965
70704918	chr13:70704918:T:A	2.32138e-06	-1.44051e-10	0.503611	0.0006164	-1.44051e-10	0.282089
70705035	chr13:70705035:TA:T	1.64501e-07	-1.01098	-1.13241	4.1041e-05	-1.27882	-1.14842
70705055	chr13:70705055:A:G	7.78395e-07	-0.589072	-2.75265e-10	0.000278892	-0.510981	-2.75265e-10
70705098	chr13:70705098:G:A	0.000300892	4.8313	0.536903	0.000292602	-0.394196	-0.0687996
70705123	chr13:70705123:T:C	2.47462e-05	2.51541	0.354715	0.000545542	-0.394535	0.554507
70705288	chr13:70705288:G:A	1.03571e-05	-1.44051e-10	1.99913	0.00279033	-1.44051e-10	1.79211
70705452	chr13:70705452:A:T	2.80447e-07	-1.60992	-2.75265e-10	0.000106914	-1.46978	-2.75265e-10
70705670	chr13:70705670:A:G	3.10421e-07	-1.50838	-2.75265e-10	0.000152279	-1.11609	-2.75265e-10
70705740	chr13:70705740:A:T	1.15916e-06	-1.44051e-10	-0.190857	0.000378142	-1.44051e-10	-0.206537
70705902	chr13:70705902:G:A	5.05713e-07	-0.399807	-0.62053	0.00028758	0.191564	-0.671869
70706187	chr13:70706187:G:A	3.02194e-07	-0.650133	-0.885104	7.09166e-05	-0.966033	-0.914269
70706225	chr13:70706225:C:T	3.06039e-06	-1.44051e-10	0.779992	0.000816269	-1.44051e-10	0.562937
70706251	chr13:70706251:A:G	5.62891e-06	1.21691	0.172457	6.31738e-05	-1.62981	-0.366103
70707481	chr13:70707481:T:G	4.7815e-07	-1.44051e-10	-1.07638	0.000179	-1.44051e-10	-0.954422
70707782	chr13:70707782:C:T	0.000197853	3.93759	1.01139	0.000373095	-0.78237	0.562397
70707833	chr13:70707833:T:C	3.14759e-07	-1.4945	-2.75265e-10	8.57659e-05	-1.69019	-2.75265e-10
70707950	chr13:70707950:T:C	0.00435118	7.12551	0.914145	0.000145134	-1.34745	0.183303
70708129	chr13:70708129:G:A	0.0610677	8.8428	1.83838	0.000430183	-0.928455	0.850858
70708265	chr13:70708265:T:C	1.28431e-07	-1.66226	-0.72865	5.66983e-05	-1.4206	-0.683465
70708424	chr13:70708424:C:T	1.37199e-07	-1.68047	-0.644408	5.78593e-05	-1.48601	-0.597784
70708630	chr13:70708630:G:T	1.58166e-07	-1.30422	-0.878441	8.37641e-05	-0.826295	-0.887508
70708679	chr13:70708679:A:G	2.99976e-05	-1.44051e-10	3.06257	0.00912139	-1.44051e-10	2.97657
70709012	chr13:70709012:T:C	6.09115e-07	-1.44051e-10	-0.834299	0.000191655	-1.44051e-10	-0.886111
70709163	chr13:70709163:G:A	3.20932e-06	-1.44051e-10	0.827508	0.000950917	-1.44051e-10	0.71562
70709240	chr13:70709240:A:G	2.3872e-06	-1.44051e-10	0.53157	0.000712041	-1.44051e-10	0.426329
70709919	chr13:70709919:CAG:C	3.76564e-07	-0.745226	-0.569992	0.000215691	-0.250194	-0.517767
70710273	chr13:70710273:CTAAG:C	4.21082e-07	-1.44051e-10	-1.20348	0.000139471	-1.44051e-10	-1.20395
70710347	chr13:70710347:T:C	9.98332e-08	-1.40112	-1.24168	5.16535e-05	-0.956207	-1.24104
70710390	chr13:70710390:TA:T	3.98516e-07	-0.69383	-0.564728	0.00023069	-0.188273	-0.512461
70710598	chr13:70710598:G:A	8.5511e-07	0.743904	-1.23898	3.31016e-05	-1.40666	-1.23556
70710672	chr13:70710672:G:T	5.20097e-07	-0.68339	-0.3089	0.000305406	-0.177033	-0.243133
70710938	chr13:70710938:T:C	2.13714e-06	-1.44051e-10	0.42092	0.00069046	-1.44051e-10	0.395551
70710961	chr13:70710961:ACTT:A	2.22325e-06	-1.44051e-10	0.46042	0.000718609	-1.44051e-10	0.43551
70711022	chr13:70711022:G:GAT	4.12882e-07	-1.44051e-10	-1.22315	0.000135651	-1.44051e-10	-1.23172
70711400	chr13:70711400:G:T	1.20438e-06	-1.44051e-10	-0.152583	0.000344221	-1.44051e-10	-0.300524
70711534	chr13:70711534:G:C	3.28603e-07	-0.728156	-0.723301	0.000188834	-0.230719	-0.670219
70711585	chr13:70711585:G:T	1.69843e-07	-1.03286	-1.07857	8.4437e-05	-0.630872	-1.07493
70711806	chr13:70711806:G:A	2.76543e-06	0.206703	0.471941	0.000446942	-0.325921	0.286543
70711857	chr13:70711857:A:T	3.15703e-07	-0.684927	-0.806577	0.000182359	-0.179117	-0.756711
70712766	chr13:70712766:T:C	1.11827e-07	-1.67229	-0.857064	4.82323e-05	-1.45431	-0.811471
70713140	chr13:70713140:T:G	4.43932e-07	-1.44051e-10	-1.15064	0.000146661	-1.44051e-10	-1.15368
70713266	chr13:70713266:C:T	7.80417e-07	-0.586478	-2.75265e-10	0.000134227	-1.24227	-2.75265e-10
70713650	chr13:70713650:C:T	1.39512e-06	-1.44051e-10	-0.0055739	0.000394162	-1.44051e-10	-0.165045
70714040	chr13:70714040:A:G	2.90083e-06	-1.44051e-10	0.726447	0.00086205	-1.44051e-10	0.617506
70714228	chr13:70714228:GA:G	3.08023e-06	0.301699	0.484754	0.000526324	-0.22538	0.34949
70714276	chr13:70714276:A:T	4.05386e-07	-1.44051e-10	-1.24147	0.000134276	-1.44051e-10	-1.24191
70714416	chr13:70714416:T:C	1.21093e-06	-0.147162	-2.75265e-10	0.000195651	-0.865472	-2.75265e-10
70714732	chr13:70714732:T:C	5.17022e-07	-1.44051e-10	-0.99822	0.000163781	-1.44051e-10	-1.04328
70714855	chr13:70714855:T:C	3.0701e-07	-1.51943	-2.75265e-10	8.72241e-05	-1.67333	-2.75265e-10
70715705	chr13:70715705:T:C	4.13731e-07	-1.44051e-10	-1.22109	0.000138349	-1.44051e-10	-1.21203
70715725	chr13:70715725:A:T	0.000612503	5.06173	1.01727	0.000516236	-0.263586	0.368343
70715863	chr13:70715863:TA:T	1.62311e-07	-0.917139	-1.23966	8.47368e-05	-0.461974	-1.24028
70716084	chr13:70716084:A:G	5.18542e-07	-0.995284	-2.75265e-10	9.71988e-05	-1.56505	-2.75265e-10
70716140	chr13:70716140:C:T	2.93384e-07	-0.980635	-0.58419	0.000128244	-0.62052	-0.667353
70716386	chr13:70716386:T:G	1.12284e-06	-1.44051e-10	-0.222686	0.000413885	-1.44051e-10	-0.116219
70716414	chr13:70716414:T:TACC	3.28602e-07	-1.45146	-2.75265e-10	0.000167838	-1.01881	-2.75265e-10
70717177	chr13:70717177:T:C	9.35967e-07	0.793104	-1.19783	0.000267579	0.626307	-1.1787
70717218	chr13:70717218:G:A	1.56064e-07	-1.33651	-0.859527	6.45302e-05	-1.13564	-0.839038
70717296	chr13:70717296:A:G	6.80433e-07	-1.44051e-10	-0.723577	0.000228446	-1.44051e-10	-0.710509
70717328	chr13:70717328:T:C	4.64701e-07	-1.44051e-10	-1.10491	0.000157818	-1.44051e-10	-1.08037
70717358	chr13:70717358:T:C	9.49247e-07	-1.44051e-10	-0.390637	0.000333958	-1.44051e-10	-0.330791
70717488	chr13:70717488:G:C	1.10713e-07	-1.67828	-0.86108	3.67724e-05	-1.65567	-0.88139
70717553	chr13:70717553:T:C	1.60893e-06	-1.44051e-10	0.13702	0.000527505	-1.44051e-10	0.12635
70717987	chr13:70717987:A:G	8.74717e-07	0.306115	-0.778521	0.000628794	1.0909	-0.788902
70717995	chr13:70717995:A:G	4.62428e-07	-1.44051e-10	-1.10981	0.000151713	-1.44051e-10	-1.11982
70718138	chr13:70718138:T:C	6.56599e-06	1.55079	-0.0074333	0.00247059	1.76206	-0.0916506
70718928	chr13:70718928:T:C	1.71266e-06	1.4369	-1.2374	0.000998582	2.00411	-1.23958
70718929	chr13:70718929:C:T	4.32622e-07	-1.44051e-10	-1.17644	0.00014514	-1.44051e-10	-1.16411
70718987	chr13:70718987:G:A	1.24577e-06	-1.44051e-10	-0.118794	0.000424389	-1.44051e-10	-0.0911578
70719131	chr13:70719131:G:A	4.91349e-07	-1.44051e-10	-1.04915	0.000160467	-1.44051e-10	-1.06372
70719179	chr13:70719179:C:G	1.10587e-07	-1.4692	-1.07131	5.13838e-05	-1.09914	-1.10335
70719259	chr13:70719259:C:T	3.59272e-07	-0.125271	-1.23696	0.000216228	0.474615	-1.24009
70719429	chr13:70719429:G:A	1.27909e-06	-1.44051e-10	-0.0924048	0.000435944	-1.44051e-10	-0.0642925
70719752	chr13:70719752:A:G	5.15191e-07	-1.44051e-10	-1.00177	0.000173129	-1.44051e-10	-0.987772
70719881	chr13:70719881:CT:C	9.16866e-08	-1.68398	-1.04395	2.90339e-05	-1.69091	-1.08243
70720587	chr13:70720587:C:T	3.07129e-07	-1.51904	-2.75265e-10	9.49519e-05	-1.58844	-2.75265e-10
70720697	chr13:70720697:A:G	5.60329e-07	-0.133988	-0.783795	0.000176115	-0.123738	-0.846929
70720714	chr13:70720714:A:G	2.11709e-07	-0.655633	-1.23546	0.000114511	-0.159555	-1.24158
70721018	chr13:70721018:T:C	1.28321e-07	-1.24123	-1.15054	3.23661e-05	-1.55365	-1.11105
70721513	chr13:70721513:C:T	2.83287e-07	-0.470668	-1.12918	0.000133476	-0.109074	-1.13881
70721603	chr13:70721603:G:A	2.75871e-06	1.68671	-1.0105	0.00258901	2.74707	-1.02985
70721821	chr13:70721821:A:C	2.72448e-06	-1.44051e-10	0.663725	0.000774047	-1.44051e-10	0.509826
70721825	chr13:70721825:G:A	4.14813e-07	-1.44051e-10	-1.21848	0.000137306	-1.44051e-10	-1.21959
70721856	chr13:70721856:G:GT	8.69191e-08	-1.67636	-1.10497	2.84951e-05	-1.67737	-1.1147
70721907	chr13:70721907:C:T	3.56369e-06	1.32251	-0.390264	0.00195337	1.86322	-0.427709
70721964	chr13:70721964:A:G	4.21754e-07	-1.44051e-10	-1.20188	0.000139577	-1.44051e-10	-1.20319
70721969	chr13:70721969:G:A	4.80723e-07	-1.44051e-10	-1.07102	0.000162552	-1.44051e-10	-1.05081
70722020	chr13:70722020:T:C	4.33108e-07	-1.44051e-10	-1.17532	0.00014295	-1.44051e-10	-1.17931
70722737	chr13:70722737:A:G	6.89049e-07	0.474826	-1.18582	0.000365987	0.964427	-1.20364
70722758	chr13:70722758:G:A	9.25287e-08	-1.56987	-1.14892	2.74286e-05	-1.66937	-1.16085
70722831	chr13:70722831:T:C	3.15643e-06	-1.44051e-10	0.810889	0.000899481	-1.44051e-10	0.660011
70723022	chr13:70723022:C:T	6.92342e-06	1.59636	-2.75265e-10	0.00157565	1.22062	-2.75265e-10
70723081	chr13:70723081:T:G	2.80916e-07	-0.403153	-1.2051	0.0001671	0.151004	-1.17422
70723109	chr13:70723109:G:A	1.37515e-07	-1.11467	-1.20791	4.38381e-05	-1.16344	-1.19787
70723416	chr13:70723416:A:G	6.29965e-06	-1.44051e-10	1.50194	0.00174309	-1.44051e-10	1.32161
70723452	chr13:70723452:A:G	1.14053e-07	-1.54865	-0.960997	5.5431e-05	-1.18418	-0.942486
70723714	chr13:70723714:G:A	5.25038e-07	-1.44051e-10	-0.982836	0.000177517	-1.44051e-10	-0.962742
70723802	chr13:70723802:ATTAG:A	4.65438e-07	-0.126936	-0.976392	0.000400999	0.801066	-0.948914
70724118	chr13:70724118:A:AT	4.57126e-06	-1.44051e-10	1.18124	0.00136551	-1.44051e-10	1.07748
70724258	chr13:70724258:T:A	4.74267e-07	-1.44051e-10	-1.08454	0.000159441	-1.44051e-10	-1.07013
70724411	chr13:70724411:A:G	6.54238e-07	-0.762835	-2.75265e-10	0.000298234	-0.443929	-2.75265e-10
70724687	chr13:70724687:C:G	2.58697e-07	-1.69065	-2.75265e-10	8.57658e-05	-1.69019	-2.75265e-10
70724690	chr13:70724690:A:G	2.58702e-07	-1.69063	-2.75265e-10	8.57642e-05	-1.69021	-2.75265e-10
70724898	chr13:70724898:A:G	3.32906e-07	-1.43845	-2.75265e-10	0.000130163	-1.27302	-2.75265e-10
70725219	chr13:70725219:T:C	5.15497e-07	-1.44051e-10	-1.00117	0.000175723	-1.44051e-10	-0.9729
70725574	chr13:70725574:A:C	2.52082e-07	-0.781536	-0.935015	0.000248572	0.289451	-0.915524
70725682	chr13:70725682:AATT:A	2.28356e-07	-0.617876	-1.19752	0.000114609	-0.216007	-1.18427
70725689	chr13:70725689:A:G	4.90879e-07	-1.44051e-10	-1.05011	0.000165596	-1.44051e-10	-1.03226
70725693	chr13:70725693:A:T	4.41191e-07	-1.44051e-10	-1.15683	0.000145229	-1.44051e-10	-1.16349
70725860	chr13:70725860:G:T	2.48802e-07	-0.541183	-1.18847	0.000126975	-0.123856	-1.17396
70725909	chr13:70725909:C:A	8.16746e-08	-1.68246	-1.16111	2.72484e-05	-1.67939	-1.15743
70725944	chr13:70725944:C:T	1.01054e-07	-1.41592	-1.21474	3.20035e-05	-1.4699	-1.20606
70726031	chr13:70726031:G:A	5.70655e-07	-0.899522	-2.75265e-10	0.000238277	-0.668373	-2.75265e-10
70726084	chr13:70726084:A:G	1.03619e-07	-1.39586	-1.20972	3.27716e-05	-1.45192	-1.20033
70726136	chr13:70726136:T:C	1.55341e-06	0.749099	-0.647197	0.00205985	2.10044	-0.611856
70726190	chr13:70726190:A:G	1.05921e-06	-0.245711	-0.0353142	0.000564916	0.146301	0.0485682
70726305	chr13:70726305:A:T	4.79797e-07	0.0872905	-1.16023	0.000335793	0.792628	-1.11794
70726385	chr13:70726385:C:T	5.16882e-07	-0.0246272	-0.973865	0.000445673	0.920164	-0.962386
70726788	chr13:70726788:A:G	1.40575e-06	1.22317	-1.22114	0.00092442	1.91942	-1.23206
70726885	chr13:70726885:A:G	7.93652e-08	-1.6464	-1.22585	2.50673e-05	-1.69097	-1.22927
70726927	chr13:70726927:A:G	8.30106e-06	-1.44051e-10	1.77783	0.00227349	-1.44051e-10	1.58727
70726985	chr13:70726985:C:T	4.39932e-07	-1.15969	-2.75265e-10	0.000166415	-1.02732	-2.75265e-10
70727463	chr13:70727463:A:G	1.24377e-07	-1.29721	-1.12578	9.35256e-05	-0.444588	-1.15898
70727503	chr13:70727503:T:A	9.37667e-07	-1.44051e-10	-0.402911	0.00034605	-1.44051e-10	-0.295225
70728374	chr13:70728374:C:G	7.99983e-07	-1.44051e-10	-0.561716	0.000261085	-1.44051e-10	-0.576961
70728422	chr13:70728422:A:C	9.96002e-08	-1.57313	-1.07201	3.11142e-05	-1.68076	-1.02338
70728528	chr13:70728528:T:C	5.52146e-07	-1.44051e-10	-0.932494	0.000191148	-1.44051e-10	-0.888761
70728597	chr13:70728597:A:G	4.84185e-07	-1.44051e-10	-1.06384	0.000165052	-1.44051e-10	-1.03555
70728610	chr13:70728610:A:C	4.75849e-07	-1.44051e-10	-1.08121	0.000161906	-1.44051e-10	-1.05479
70728804	chr13:70728804:T:G	5.35647e-07	-1.44051e-10	-0.96283	0.000180695	-1.44051e-10	-0.944996
70729028	chr13:70729028:C:T	9.94468e-08	-1.60384	-1.04284	3.24302e-05	-1.68794	-0.974779
70729113	chr13:70729113:G:A	7.89362e-08	-1.63571	-1.24195	2.47861e-05	-1.68951	-1.24201
70729131	chr13:70729131:A:C	7.48009e-07	0.289659	-0.91855	0.000553736	1.0157	-0.840815
70729414	chr13:70729414:CATGTTCCAAGAAGCTGAAAACATAAAGAGA:C	1.62582e-06	-1.44051e-10	0.147463	0.000475402	-1.44051e-10	0.0223533
70729472	chr13:70729472:C:T	4.20305e-07	0.0166749	-1.222	0.000223884	0.480142	-1.21082
70729753	chr13:70729753:G:A	2.21833e-07	-1.14092	-0.703464	0.000130448	-0.644415	-0.626416
70729909	chr13:70729909:C:T	4.96278e-07	-1.44051e-10	-1.03917	0.000167502	-1.44051e-10	-1.02081
70729998	chr13:70729998:T:A	5.1628e-07	-1.44051e-10	-0.999657	0.000174509	-1.44051e-10	-0.97983
70730171	chr13:70730171:A:G	4.26961e-07	0.0124228	-1.20204	0.000228724	0.477591	-1.18688
70730330	chr13:70730330:C:T	8.96178e-07	-1.44051e-10	-0.448168	0.00031408	-1.44051e-10	-0.392159
70730439	chr13:70730439:A:G	1.47363e-06	-1.44051e-10	0.0491753	0.000431972	-1.44051e-10	-0.0734464
70730486	chr13:70730486:T:C	5.28299e-07	-1.44051e-10	-0.976645	0.000178731	-1.44051e-10	-0.955928
70730496	chr13:70730496:T:C	5.25e-07	-1.44051e-10	-0.982909	0.000173913	-1.44051e-10	-0.98325
70730712	chr13:70730712:G:A	1.15636e-07	-1.29812	-1.19774	5.63651e-05	-0.921193	-1.18876
70730720	chr13:70730720:A:G	1.02682e-07	-1.37266	-1.24201	4.80459e-05	-1.0279	-1.24175
70730944	chr13:70730944:C:T	9.21852e-08	-1.69077	-1.03174	3.05092e-05	-1.68994	-1.03384
70731071	chr13:70731071:C:T	1.26933e-06	0.378721	-0.47878	0.00107052	1.38438	-0.550291
70731106	chr13:70731106:G:T	1.26279e-06	0.358142	-0.463373	0.00105587	1.35593	-0.53561
70731325	chr13:70731325:T:C	1.40219e-07	-1.68631	-0.616794	4.75798e-05	-1.61355	-0.665844
70731468	chr13:70731468:A:G	8.59528e-08	-1.55705	-1.23546	2.81089e-05	-1.57394	-1.23178
70732021	chr13:70732021:G:A	6.44741e-07	0.38732	-1.16478	0.000601545	1.40796	-1.15026
70732262	chr13:70732262:T:C	4.05984e-07	-1.44051e-10	-1.23999	0.000134365	-1.44051e-10	-1.24125
70732356	chr13:70732356:G:T	6.04132e-07	-0.842513	-2.75265e-10	0.000270436	-0.54177	-2.75265e-10
70732510	chr13:70732510:T:G	7.57268e-08	-1.68792	-1.23125	2.51512e-05	-1.69007	-1.22683
70732580	chr13:70732580:G:A	4.2991e-07	-1.44051e-10	-1.18273	0.000143022	-1.44051e-10	-1.17881
70732947	chr13:70732947:A:G	2.76952e-07	-0.392989	-1.22947	0.000211055	0.44266	-1.23235
70733246	chr13:70733246:G:A	5.12189e-07	0.0332459	-1.04086	0.000450043	0.986847	-1.01931
70733364	chr13:70733364:C:T	6.12343e-07	0.402525	-1.23154	0.000435793	1.15209	-1.21672
70733875	chr13:70733875:C:T	2.61286e-07	-1.68069	-2.75265e-10	9.24415e-05	-1.61523	-2.75265e-10
70734428	chr13:70734428:A:T	4.0544e-07	-1.44051e-10	-1.24133	0.000134461	-1.44051e-10	-1.24053
70734475	chr13:70734475:C:T	3.92337e-07	-0.0451536	-1.22903	0.000329759	0.882868	-1.22631
70734554	chr13:70734554:T:A	1.30361e-06	-1.44051e-10	-0.0734147	0.000388381	-1.44051e-10	-0.179821
70734599	chr13:70734599:G:T	2.60664e-07	-1.68307	-2.75265e-10	9.17961e-05	-1.62224	-2.75265e-10
70734786	chr13:70734786:G:A	4.75987e-07	-1.44051e-10	-1.08092	0.000159164	-1.44051e-10	-1.07187
70734843	chr13:70734843:A:G	5.1115e-07	-1.44051e-10	-1.00964	0.000167665	-1.44051e-10	-1.01984
70735046	chr13:70735046:A:G	6.62297e-07	0.479063	-1.22966	0.000479552	1.24475	-1.2137
70735115	chr13:70735115:A:C	1.15606e-07	-1.6196	-0.876521	3.85854e-05	-1.68886	-0.800075
70735536	chr13:70735536:G:A	1.90381e-07	-1.60741	-0.389868	6.74866e-05	-1.68674	-0.243141
70735855	chr13:70735855:G:A	1.6146e-07	-1.61809	-0.54396	5.68552e-05	-1.68891	-0.412389
70735920	chr13:70735920:A:G	7.69292e-07	-1.44051e-10	-0.600836	0.000251091	-1.44051e-10	-0.615993
70736102	chr13:70736102:G:A	2.60164e-07	-1.68499	-2.75265e-10	9.27782e-05	-1.6116	-2.75265e-10
70736184	chr13:70736184:G:A	7.47678e-08	-1.69089	-1.24102	2.52057e-05	-1.67273	-1.242
70736420	chr13:70736420:T:C	6.21448e-07	-1.44051e-10	-0.814255	0.000212186	-1.44051e-10	-0.784345
70736490	chr13:70736490:T:C	6.01744e-07	-1.44051e-10	-0.846474	0.000198717	-1.44051e-10	-0.849926
70736593	chr13:70736593:C:T	5.05405e-07	-1.44051e-10	-1.02095	0.000171701	-1.44051e-10	-0.99605
70736875	chr13:70736875:C:T	1.14927e-06	0.874083	-1.07351	0.0021275	2.55023	-1.02933
70737025	chr13:70737025:G:A	7.48552e-08	-1.69063	-1.24012	2.54511e-05	-1.66931	-1.23574
70737083	chr13:70737083:C:A	1.04072e-06	-1.44051e-10	-0.298634	0.000312885	-1.44051e-10	-0.395973
70737147	chr13:70737147:C:T	1.07654e-06	0.959573	-1.22437	0.00116862	2.14256	-1.22079
70737334	chr13:70737334:T:C	1.31622e-06	0.948135	-1.01192	0.00211958	2.4825	-0.965331
70737473	chr13:70737473:G:A	1.00589e-06	0.878768	-1.21144	0.00100688	2.00216	-1.22936
70737589	chr13:70737589:T:C	1.06376e-06	0.94484	-1.22159	0.0010836	2.08176	-1.23553
70737957	chr13:70737957:A:G	9.82758e-07	-1.44051e-10	-0.355943	0.000347956	-1.44051e-10	-0.289731
70738103	chr13:70738103:C:T	4.54321e-07	-1.44051e-10	-1.1275	0.000150842	-1.44051e-10	-1.12557
70738156	chr13:70738156:A:T	2.6569e-06	-1.44051e-10	0.638609	0.00109987	-1.44051e-10	0.86114
70738234	chr13:70738234:T:C	1.14014e-06	0.995687	-1.20308	0.00117422	2.15015	-1.2236
70738294	chr13:70738294:A:G	1.75884e-07	-1.62175	-0.454733	5.83567e-05	-1.53663	-0.5386
70739587	chr13:70739587:GTTTCT:G	1.00936e-06	-1.44051e-10	-0.329236	0.000303974	-1.44051e-10	-0.424866
70739706	chr13:70739706:T:C	6.88862e-07	-1.44051e-10	-0.711265	0.000236215	-1.44051e-10	-0.677063
70739856	chr13:70739856:A:T	7.12091e-07	-1.44051e-10	-0.6781	0.000281075	-1.44051e-10	-0.503184
70739961	chr13:70739961:T:C	4.56536e-07	-1.44051e-10	-1.12264	0.000154444	-1.44051e-10	-1.10198
70740006	chr13:70740006:T:A	1.04189e-06	-1.44051e-10	-0.297515	0.000313251	-1.44051e-10	-0.394802
70740268	chr13:70740268:A:G	1.0141e-06	-1.44051e-10	-0.324549	0.00030529	-1.44051e-10	-0.420546
70740368	chr13:70740368:A:G	1.1061e-06	-1.44051e-10	-0.237707	0.000331387	-1.44051e-10	-0.338521
70740380	chr13:70740380:G:A	1.6593e-07	-1.63287	-0.501867	5.93452e-05	-1.69067	-0.367766
70740504	chr13:70740504:G:T	9.10205e-07	0.771435	-1.20407	0.000882548	1.86502	-1.22401
70740543	chr13:70740543:G:A	2.60527e-07	-1.6836	-2.75265e-10	9.23788e-05	-1.61591	-2.75265e-10
70740898	chr13:70740898:T:C	9.16123e-07	-1.44051e-10	-0.426156	0.000298305	-1.44051e-10	-0.44369
70740941	chr13:70740941:T:C	3.8164e-07	-0.368372	-0.933456	0.000204781	0.0769139	-0.896781
70741103	chr13:70741103:AT:A	3.23957e-07	-0.347296	-1.1184	0.000172371	0.107877	-1.10004
70741115	chr13:70741115:A:G	7.95716e-07	0.570132	-1.1372	0.00132354	2.14779	-1.10153
70741179	chr13:70741179:T:A	3.52353e-07	-0.145442	-1.23623	0.000206196	0.411728	-1.22471
70741197	chr13:70741197:TAATAA:T	1.10484e-06	0.825861	-1.06471	0.00198754	2.47338	-1.02054
70741388	chr13:70741388:G:A	1.13944e-07	-1.44931	-1.06129	4.91129e-05	-1.17057	-1.07711
70741936	chr13:70741936:A:C	1.29708e-07	-1.31908	-1.06193	4.80064e-05	-1.25078	-1.0197
70741947	chr13:70741947:C:T	9.91853e-08	-1.65158	-0.997739	3.12747e-05	-1.66667	-1.03233
70742499	chr13:70742499:T:C	1.58324e-07	-0.94986	-1.2318	8.26902e-05	-0.485898	-1.24081
70742563	chr13:70742563:T:C	6.38898e-07	-1.44051e-10	-0.786562	0.00021837	-1.44051e-10	-0.755615
70742622	chr13:70742622:A:G	4.7074e-07	-1.44051e-10	-1.092	0.00015797	-1.44051e-10	-1.0794
70742764	chr13:70742764:C:A	7.75119e-08	-1.66306	-1.23281	2.94955e-05	-1.52651	-1.23106
70742801	chr13:70742801:T:C	3.27583e-07	-0.301109	-1.15345	0.000175277	0.16012	-1.13556
70743112	chr13:70743112:A:G	4.09199e-07	-1.44051e-10	-1.2321	0.000134738	-1.44051e-10	-1.23847
70743199	chr13:70743199:A:G	1.42075e-07	-1.11884	-1.17111	2.9603e-05	-1.55583	-1.1981
70743479	chr13:70743479:A:G	7.63939e-07	-1.44051e-10	-0.607818	0.000244215	-1.44051e-10	-0.643758
70743519	chr13:70743519:G:A	5.43499e-07	-1.44051e-10	-0.948278	0.000184105	-1.44051e-10	-0.926299
70743751	chr13:70743751:T:C	4.0838e-07	-1.44051e-10	-1.23411	0.000135439	-1.44051e-10	-1.23329
70743829	chr13:70743829:G:A	2.17126e-07	-1.08455	-0.781281	8.27079e-05	-0.9795	-0.746992
70744095	chr13:70744095:T:C	1.05768e-06	-1.44051e-10	-0.282469	0.000346612	-1.44051e-10	-0.293601
70744523	chr13:70744523:T:A	3.05505e-07	-1.52434	-2.75265e-10	0.00010965	-1.44452	-2.75265e-10
70744626	chr13:70744626:A:C	1.37717e-07	-1.0896	-1.23151	5.75179e-05	-0.860531	-1.22918
70744880	chr13:70744880:G:A	8.81208e-08	-1.5356	-1.232	3.22934e-05	-1.42578	-1.24116
70744991	chr13:70744991:T:C	2.68801e-07	-1.65234	-2.75265e-10	9.13495e-05	-1.62711	-2.75265e-10
70745759	chr13:70745759:C:A	1.58693e-07	-0.971942	-1.20739	4.8984e-05	-1.0567	-1.19361
70745768	chr13:70745768:ACTCTAGGTCTCATTTCTC:A	1.50739e-07	-1.0245	-1.20626	4.66734e-05	-1.10646	-1.19218
70745832	chr13:70745832:G:C	2.73585e-06	-1.44051e-10	0.667892	0.000934353	-1.44051e-10	0.698047
70745937	chr13:70745937:G:A	1.66427e-07	-0.929799	-1.20195	4.12828e-05	-1.20308	-1.21828
70746047	chr13:70746047:T:C	1.88398e-07	-0.810992	-1.19676	4.59759e-05	-1.09948	-1.21421
70746192	chr13:70746192:A:G	3.00451e-07	-1.54102	-2.75265e-10	0.000107508	-1.46424	-2.75265e-10
70746256	chr13:70746256:T:C	2.71867e-05	-1.44051e-10	2.96418	0.0124069	-1.44051e-10	3.2842
70746367	chr13:70746367:G:A	1.76498e-07	-1.00644	-1.06656	5.50759e-05	-1.08974	-1.04335
70746717	chr13:70746717:G:T	1.3635e-07	-1.1199	-1.21118	6.15096e-05	-0.845327	-1.17729
70746975	chr13:70746975:T:C	2.27951e-07	-0.839885	-0.97729	7.05164e-05	-0.935743	-0.950218
70747002	chr13:70747002:T:C	6.39314e-07	-0.785911	-2.75265e-10	0.000165235	-1.03444	-2.75265e-10
70747443	chr13:70747443:C:T	1.01522e-06	-1.44051e-10	-0.323441	0.000324232	-1.44051e-10	-0.360349
70747751	chr13:70747751:C:T	4.4597e-07	-1.44051e-10	-1.14606	0.000144251	-1.44051e-10	-1.17025
70748162	chr13:70748162:G:A	2.20318e-07	-0.846073	-1.00516	6.81834e-05	-0.939992	-0.979614
70748193	chr13:70748193:G:A	9.09268e-07	-1.44051e-10	-0.433666	0.000290783	-1.44051e-10	-0.469228
70748270	chr13:70748270:T:C	2.58672e-07	-1.69075	-2.75265e-10	8.7632e-05	-1.66866	-2.75265e-10
70748326	chr13:70748326:A:G	9.75754e-08	-1.56628	-1.0994	2.90886e-05	-1.68248	-1.08898
70749171	chr13:70749171:T:C	1.40499e-07	-1.06918	-1.23192	3.55317e-05	-1.35109	-1.22029
70749188	chr13:70749188:A:T	3.74752e-07	-1.32004	-2.75265e-10	0.000134609	-1.23943	-2.75265e-10
70749369	chr13:70749369:C:G	4.24625e-07	-1.44051e-10	-1.1951	0.000141713	-1.44051e-10	-1.188
70749910	chr13:70749910:G:A	4.25374e-07	-1.44051e-10	-1.19334	0.000141972	-1.44051e-10	-1.18618
70749934	chr13:70749934:A:T	4.35205e-07	-1.44051e-10	-1.17049	0.000143046	-1.44051e-10	-1.17864
70750100	chr13:70750100:T:C	1.39018e-06	-1.44051e-10	-0.009121	0.000441718	-1.44051e-10	-0.0511361
70750168	chr13:70750168:T:C	8.65335e-08	-1.67612	-1.10965	3.20634e-05	-1.55414	-1.11996
70750554	chr13:70750554:C:T	1.43808e-07	-1.07158	-1.20625	3.6729e-05	-1.3521	-1.18614
70750920	chr13:70750920:T:G	7.57838e-08	-1.68922	-1.2292	2.72531e-05	-1.60597	-1.23067
70751224	chr13:70751224:A:G	2.97704e-07	-1.55021	-2.75265e-10	0.000106278	-1.47575	-2.75265e-10
70751560	chr13:70751560:A:T	4.3994e-07	-1.44051e-10	-1.15967	0.000146712	-1.44051e-10	-1.15334
70751737	chr13:70751737:T:C	4.50915e-07	-1.44051e-10	-1.13503	0.00014672	-1.44051e-10	-1.15328
70751781	chr13:70751781:G:A	4.51727e-07	-1.44051e-10	-1.13323	0.000146967	-1.44051e-10	-1.1516
70751802	chr13:70751802:T:C	3.03291e-07	-1.53161	-2.75265e-10	0.000108723	-1.453	-2.75265e-10
70752230	chr13:70752230:A:G	1.30015e-06	-1.44051e-10	-0.0760713	0.000424784	-1.44051e-10	-0.0902271
70752262	chr13:70752262:G:A	5.59253e-07	-1.44051e-10	-0.919705	0.000179873	-1.44051e-10	-0.949554
70752353	chr13:70752353:C:T	1.74181e-07	-0.845166	-1.24104	4.33138e-05	-1.13148	-1.24186
70752496	chr13:70752496:C:T	1.89891e-07	-1.6141	-0.385763	5.81253e-05	-1.65563	-0.42358
70752536	chr13:70752536:C:A	1.05537e-07	-1.51391	-1.07334	3.57439e-05	-1.47935	-1.08608
70752802	chr13:70752802:G:A	2.97498e-07	-1.5509	-2.75265e-10	0.00010614	-1.47705	-2.75265e-10
70752869	chr13:70752869:G:A	1.09469e-07	-1.32024	-1.23042	2.70334e-05	-1.61489	-1.22984
70753095	chr13:70753095:A:C	1.46941e-07	-1.0143	-1.24197	4.04715e-05	-1.20308	-1.23812
70753431	chr13:70753431:T:C	2.11375e-07	-0.827413	-1.06526	6.51751e-05	-0.921566	-1.04316
70753782	chr13:70753782:G:C	2.13359e-07	-0.862854	-1.02048	6.61451e-05	-0.954352	-0.995604
70753850	chr13:70753850:C:T	4.68556e-07	-1.44051e-10	-1.09665	0.000157952	-1.44051e-10	-1.07952
70754010	chr13:70754010:T:C	3.20542e-07	-1.47629	-2.75265e-10	0.000121934	-1.33832	-2.75265e-10
70754042	chr13:70754042:G:A	1.40438e-07	-1.22088	-1.08066	4.00794e-05	-1.41163	-1.03932
70754204	chr13:70754204:C:T	8.25764e-08	-1.61347	-1.21911	3.15099e-05	-1.4708	-1.22071
70754270	chr13:70754270:A:G	3.65766e-07	-1.34431	-2.75265e-10	0.000136825	-1.22311	-2.75265e-10
70754278	chr13:70754278:G:A	4.07691e-07	-1.44051e-10	-1.2358	0.000135707	-1.44051e-10	-1.23131
70754442	chr13:70754442:T:C	1.18317e-07	-1.68471	-0.788228	4.38514e-05	-1.49607	-0.864935
70755223	chr13:70755223:G:A	2.6704e-07	-1.07743	-0.581481	0.000145602	-0.560389	-0.600543
70755476	chr13:70755476:C:T	4.94949e-07	-1.44051e-10	-1.04185	0.000165996	-1.44051e-10	-1.02985
70755562	chr13:70755562:A:G	4.2484e-07	-1.44051e-10	-1.19459	0.000142348	-1.44051e-10	-1.18353
70755734	chr13:70755734:C:T	1.0393e-07	-1.37277	-1.22981	3.6208e-05	-1.32011	-1.23242
70756680	chr13:70756680:G:T	4.23802e-07	-1.44051e-10	-1.19704	0.000141962	-1.44051e-10	-1.18625
70756709	chr13:70756709:G:A	4.00432e-06	-1.44051e-10	1.04882	0.00162162	-1.44051e-10	1.24937
70756849	chr13:70756849:C:T	2.90146e-07	-1.57592	-2.75265e-10	0.000103705	-1.50025	-2.75265e-10
70756995	chr13:70756995:C:A	7.9359e-08	-1.6702	-1.20213	2.61161e-05	-1.6627	-1.21655
70757310	chr13:70757310:A:G	9.23113e-07	-1.44051e-10	-0.418554	0.000305323	-1.44051e-10	-0.420437
70757354	chr13:70757354:A:T	4.25354e-07	-1.44051e-10	-1.19338	0.000142545	-1.44051e-10	-1.18215
70757498	chr13:70757498:C:T	1.33404e-07	-1.15447	-1.19845	5.36437e-05	-0.970686	-1.18876
70757524	chr13:70757524:A:G	4.73656e-07	-1.44051e-10	-1.08582	0.000152976	-1.44051e-10	-1.11153
70757706	chr13:70757706:A:G	8.72996e-08	-1.5453	-1.23167	3.48194e-05	-1.37396	-1.21767
70757975	chr13:70757975:G:T	6.58615e-07	-1.44051e-10	-0.756167	0.000233863	-1.44051e-10	-0.687073
70757994	chr13:70757994:A:G	7.98925e-08	-1.63676	-1.22886	3.04544e-05	-1.52363	-1.20195
70758002	chr13:70758002:A:G	4.36396e-07	-1.44051e-10	-1.16776	0.00014651	-1.44051e-10	-1.15471
70758344	chr13:70758344:T:G	1.12528e-07	-1.34967	-1.17343	3.93e-05	-1.29213	-1.17845
70758395	chr13:70758395:A:G	4.67517e-07	-1.44051e-10	-1.09887	0.000157837	-1.44051e-10	-1.08024
70758439	chr13:70758439:A:G	4.1126e-07	-1.44051e-10	-1.22708	0.000137535	-1.44051e-10	-1.21793
70758515	chr13:70758515:C:T	5.198e-07	-1.44051e-10	-0.992861	0.000172127	-1.44051e-10	-0.993574
70758543	chr13:70758543:T:C	2.9474e-07	-1.56021	-2.75265e-10	0.000105854	-1.47975	-2.75265e-10
70759528	chr13:70759528:A:G	5.04788e-07	-1.02217	-2.75265e-10	0.000223114	-0.734125	-2.75265e-10
70759709	chr13:70759709:T:C	2.94728e-07	-1.56025	-2.75265e-10	0.000105892	-1.47938	-2.75265e-10
70759735	chr13:70759735:A:G	1.33644e-06	-1.44051e-10	-0.0485441	0.00045205	-1.44051e-10	-0.0280138
70759913	chr13:70759913:CT:C	4.29289e-07	-1.44051e-10	-1.18418	0.00014117	-1.44051e-10	-1.19184
70759984	chr13:70759984:G:A	7.68237e-07	-1.44051e-10	-0.602208	0.000254226	-1.44051e-10	-0.603585
70760020	chr13:70760020:A:G	5.02051e-07	-1.44051e-10	-1.02761	0.000162315	-1.44051e-10	-1.05227
70760115	chr13:70760115:T:A	1.13073e-07	-1.35345	-1.16483	3.9404e-05	-1.29775	-1.17019
70760423	chr13:70760423:G:A	1.15659e-07	-1.35543	-1.14023	4.02594e-05	-1.30005	-1.14641
70760648	chr13:70760648:A:G	2.86228e-07	-1.58952	-2.75265e-10	0.000101962	-1.51721	-2.75265e-10
70760901	chr13:70760901:T:C	4.33662e-07	-1.44051e-10	-1.17404	0.000145558	-1.44051e-10	-1.16123
70760986	chr13:70760986:G:T	4.05766e-07	-1.44051e-10	-1.24053	0.000134288	-1.44051e-10	-1.24182
70761025	chr13:70761025:C:T	1.24081e-07	-1.33206	-1.09331	5.88978e-05	-0.952738	-1.11326
70761171	chr13:70761171:G:A	4.10226e-07	-1.44051e-10	-1.2296	0.000135316	-1.44051e-10	-1.2342
70761749	chr13:70761749:T:A	4.89084e-07	-1.44051e-10	-1.05377	0.000156629	-1.44051e-10	-1.08793
70761981	chr13:70761981:T:C	2.72929e-07	-1.6371	-2.75265e-10	8.90489e-05	-1.65262	-2.75265e-10
70761984	chr13:70761984:C:T	2.70117e-07	-1.64745	-2.75265e-10	8.83519e-05	-1.66048	-2.75265e-10
70761992	chr13:70761992:A:G	5.78762e-07	-1.44051e-10	-0.885414	0.00019977	-1.44051e-10	-0.844641
70763474	chr13:70763474:T:A	1.26642e-06	-1.44051e-10	-0.102359	0.000431896	-1.44051e-10	-0.0736235
70763611	chr13:70763611:T:C	5.0039e-07	-1.44051e-10	-1.03092	0.000165616	-1.44051e-10	-1.03213
70763629	chr13:70763629:T:A	2.01239e-07	-1.5712	-0.370611	7.45711e-05	-1.49969	-0.330368
70763643	chr13:70763643:A:G	1.03273e-07	-1.40866	-1.20027	4.61778e-05	-1.12925	-1.18005
70763679	chr13:70763679:A:T	1.33992e-07	-1.45831	-0.890219	3.45639e-05	-1.68186	-0.917133
70763863	chr13:70763863:A:G	2.22185e-07	-1.55368	-0.289119	8.28919e-05	-1.47742	-0.246851
70764082	chr13:70764082:T:A	6.54535e-07	0.474013	-1.23639	0.000128538	-0.0535223	-1.23206
70764131	chr13:70764131:G:A	1.30942e-07	-1.27695	-1.0946	6.4206e-05	-0.864463	-1.11525
70764250	chr13:70764250:A:C	8.54895e-07	-1.44051e-10	-0.495328	0.000274032	-1.44051e-10	-0.528562
70764456	chr13:70764456:A:T	1.12276e-07	-1.40284	-1.12251	3.88524e-05	-1.35231	-1.12973
70765322	chr13:70765322:C:G	1.37567e-07	-1.3941	-0.928092	4.79183e-05	-1.34669	-0.925617
70765533	chr13:70765533:G:A	1.55354e-07	-1.44203	-0.758574	5.37949e-05	-1.39755	-0.759076
70766000	chr13:70766000:C:T	2.96078e-06	-1.44051e-10	0.746903	0.0010157	-1.44051e-10	0.781529
70766186	chr13:70766186:G:A	5.14752e-07	-1.44051e-10	-1.00262	0.000178054	-1.44051e-10	-0.959722
70766267	chr13:70766267:G:GT	2.31957e-07	-0.639288	-1.16047	8.64292e-05	-0.537479	-1.145
70766465	chr13:70766465:A:C	4.13296e-07	-1.44051e-10	-1.22214	0.000137162	-1.44051e-10	-1.22065
70766517	chr13:70766517:C:A	1.01582e-07	-1.38357	-1.24187	4.84137e-05	-1.02	-1.24202
70766549	chr13:70766549:CAT:C	9.87312e-08	-1.54126	-1.11265	4.11959e-05	-1.34934	-1.07413
70766649	chr13:70766649:C:T	1.07717e-07	-1.6443	-0.9225	3.78737e-05	-1.61616	-0.891394
70766754	chr13:70766754:G:A	6.9997e-07	-0.695268	-2.75265e-10	0.000236177	-0.677226	-2.75265e-10
70767228	chr13:70767228:A:G	3.01756e-07	-1.53669	-2.75265e-10	0.000108939	-1.45102	-2.75265e-10
70767413	chr13:70767413:G:A	9.80742e-08	-1.42286	-1.23773	4.57889e-05	-1.08228	-1.23548
70767541	chr13:70767541:T:C	1.27304e-07	-1.51729	-0.882442	3.50815e-05	-1.68984	-0.894299
70767947	chr13:70767947:A:T	1.20997e-07	-1.61479	-0.835747	4.11592e-05	-1.58433	-0.840029
70768160	chr13:70768160:A:G	9.36606e-08	-1.59136	-1.11527	4.21945e-05	-1.36207	-1.03744
70768224	chr13:70768224:C:T	4.9247e-07	-1.44051e-10	-1.04687	0.000163143	-1.44051e-10	-1.04718
70768346	chr13:70768346:A:G	4.09417e-07	-1.44051e-10	-1.23157	0.000135377	-1.44051e-10	-1.23374
70768408	chr13:70768408:G:A	4.07276e-07	-1.44051e-10	-1.23681	0.000134767	-1.44051e-10	-1.23826
70768865	chr13:70768865:A:AC	8.20408e-07	0.590515	-1.12702	0.00016063	0.0530302	-1.11574
70769211	chr13:70769211:T:G	3.53042e-07	-1.02865	-0.351069	0.000101695	-1.18389	-0.335942
70769270	chr13:70769270:T:A	1.37734e-07	-1.29206	-1.02892	6.51063e-05	-0.915007	-1.05078
70769313	chr13:70769313:G:A	7.77206e-08	-1.6768	-1.21638	2.63081e-05	-1.65944	-1.21249
70769805	chr13:70769805:A:G	2.17169e-07	-1.55441	-0.31122	9.33831e-05	-1.40291	-0.202189
70770195	chr13:70770195:A:T	9.92357e-08	-1.63183	-1.01698	3.16377e-05	-1.66337	-1.02408
70770804	chr13:70770804:C:T	1.28824e-07	-1.40932	-0.978538	4.6803e-05	-1.31393	-0.981933
70770966	chr13:70770966:A:ACAGATATCT	1.27782e-07	-1.40833	-0.987652	4.64525e-05	-1.31242	-0.99096
70771054	chr13:70771054:G:A	4.05223e-07	-1.44051e-10	-1.24187	0.000134262	-1.44051e-10	-1.24201
70771415	chr13:70771415:C:T	1.11532e-07	-1.52845	-1.00354	4.35276e-05	-1.36257	-1.00584
70771595	chr13:70771595:G:A	9.0939e-08	-1.50714	-1.22898	3.53516e-05	-1.3375	-1.23896
70771824	chr13:70771824:C:T	6.66003e-07	-1.44051e-10	-0.745012	0.000227718	-1.44051e-10	-0.713698
70771835	chr13:70771835:T:A	1.51001e-07	-1.02913	-1.19989	3.11048e-05	-1.49985	-1.20459
70772187	chr13:70772187:T:C	2.28971e-07	-0.814472	-0.99824	6.08229e-05	-1.03991	-0.993929
70772371	chr13:70772371:A:G	1.09365e-07	-1.56869	-0.982922	4.93427e-05	-1.36665	-0.876367
70772395	chr13:70772395:A:G	2.88352e-07	-1.58213	-2.75265e-10	0.000102563	-1.51133	-2.75265e-10
70772991	chr13:70772991:G:A	1.85005e-07	-0.939028	-1.0869	3.64208e-05	-1.45021	-1.09646
70773009	chr13:70773009:A:G	1.54226e-07	-1.68818	-0.519701	5.16118e-05	-1.66506	-0.532992
70773049	chr13:70773049:A:G	4.80497e-07	-1.44051e-10	-1.07148	0.000157013	-1.44051e-10	-1.08548
70773405	chr13:70773405:G:A	1.09733e-06	0.160095	-0.405766	0.000522563	0.450022	-0.333085
70773455	chr13:70773455:T:A	3.0454e-07	-1.52751	-2.75265e-10	0.000126608	-1.30071	-2.75265e-10
70773660	chr13:70773660:C:T	3.55517e-07	-1.60152	0.228791	0.000130852	-1.543	0.275259
70774099	chr13:70774099:G:A	1.12749e-06	1.01369	-1.23224	0.000203576	0.403494	-1.22926
70774508	chr13:70774508:C:T	4.41638e-07	-1.44051e-10	-1.15582	0.000149049	-1.44051e-10	-1.13753
70774602	chr13:70774602:T:C	2.79119e-07	-1.42474	-0.189933	0.000125872	-1.10806	-0.198488
70774694	chr13:70774694:C:G	1.51049e-06	-0.330105	0.403986	0.000436305	-0.485447	0.421982
70774950	chr13:70774950:A:G	5.54085e-07	-1.44051e-10	-0.928987	0.000187868	-1.44051e-10	-0.906068
70775045	chr13:70775045:G:A	2.85616e-07	-1.59166	-2.75265e-10	0.000101261	-1.5241	-2.75265e-10
70775286	chr13:70775286:A:G	2.86319e-07	-1.5892	-2.75265e-10	0.000101563	-1.52112	-2.75265e-10
70775457	chr13:70775457:A:G	2.88154e-07	-1.58281	-2.75265e-10	0.000102411	-1.51281	-2.75265e-10
70775619	chr13:70775619:G:A	1.36464e-07	-1.41821	-0.912038	4.96063e-05	-1.32359	-0.914095
70775717	chr13:70775717:G:A	2.2371e-07	-1.65462	-0.181338	7.33161e-05	-1.68445	-0.162579
70775950	chr13:70775950:A:C	4.59854e-07	-1.44051e-10	-1.1154	0.000150488	-1.44051e-10	-1.12792
70776693	chr13:70776693:C:A	7.42749e-07	-1.44051e-10	-0.635947	0.000246032	-1.44051e-10	-0.636346
70777404	chr13:70777404:T:C	3.37551e-07	-1.42459	-2.75265e-10	0.000131092	-1.26591	-2.75265e-10
70777676	chr13:70777676:A:T	1.38992e-07	-1.42258	-0.889313	5.0493e-05	-1.32872	-0.891253
70777698	chr13:70777698:G:A	8.11135e-07	0.691425	-1.2393	0.000155798	0.144409	-1.23766
70777891	chr13:70777891:T:A	1.26343e-07	-1.2885	-1.11881	6.0136e-05	-0.910443	-1.13476
70777914	chr13:70777914:C:T	1.91702e-07	-1.43572	-0.554643	7.05306e-05	-1.34635	-0.539413
70777985	chr13:70777985:A:T	1.84983e-07	-1.45311	-0.572931	6.78363e-05	-1.36656	-0.558153
70778190	chr13:70778190:G:A	1.97838e-07	-1.44078	-0.518077	7.27586e-05	-1.35229	-0.502372
70778210	chr13:70778210:T:C	4.13922e-07	-1.44051e-10	-1.22063	0.000136696	-1.44051e-10	-1.22405
70778460	chr13:70778460:G:A	1.05526e-07	-1.53738	-1.04997	4.74372e-05	-1.31767	-0.964731
70778497	chr13:70778497:C:T	4.0564e-07	-1.44051e-10	-1.24084	0.000134265	-1.44051e-10	-1.24199
70778575	chr13:70778575:C:T	1.43965e-07	-1.41032	-0.866414	5.23941e-05	-1.31443	-0.868588
70778899	chr13:70778899:C:T	1.41776e-07	-1.43213	-0.859925	5.14289e-05	-1.33972	-0.861886
70778971	chr13:70778971:A:G	1.37736e-06	-0.342481	0.324101	0.000396917	-0.497774	0.339694
70779017	chr13:70779017:T:C	9.9441e-07	0.790151	-1.13431	0.000190806	0.233587	-1.12414
70779054	chr13:70779054:C:T	4.09223e-07	-1.44051e-10	-1.23205	0.000134751	-1.44051e-10	-1.23838
70779195	chr13:70779195:A:G	5.98203e-07	-1.44051e-10	-0.852376	0.000198335	-1.44051e-10	-0.851848
70779465	chr13:70779465:C:T	9.8986e-07	0.794925	-1.14367	0.000189545	0.237146	-1.13433
70779616	chr13:70779616:G:A	1.83678e-07	-0.932325	-1.1008	3.60719e-05	-1.44651	-1.10979
70779673	chr13:70779673:A:G	4.85473e-07	-1.06118	-2.75265e-10	0.000124222	-1.31974	-2.75265e-10
70779683	chr13:70779683:A:G	8.82615e-07	-1.44051e-10	-0.463417	0.000296322	-1.44051e-10	-0.450361
70780077	chr13:70780077:G:A	7.63375e-07	-1.44051e-10	-0.608557	0.000252797	-1.44051e-10	-0.609218
70780844	chr13:70780844:A:C	1.92643e-07	-1.39549	-0.589974	7.1289e-05	-1.29977	-0.575298
70781035	chr13:70781035:C:T	1.4244e-07	-1.41177	-0.875615	5.18283e-05	-1.31615	-0.877723
70781325	chr13:70781325:TA:T	8.68655e-07	-1.44051e-10	-0.479361	0.000274891	-1.44051e-10	-0.525431
70781372	chr13:70781372:G:C	1.81618e-07	-0.95006	-1.09434	3.59314e-05	-1.45656	-1.10363
70781466	chr13:70781466:G:A	7.00189e-07	-0.694956	-2.75265e-10	0.000168576	-1.01442	-2.75265e-10
70781648	chr13:70781648:A:G	3.25009e-07	-1.46245	-2.75265e-10	0.00012455	-1.3171	-2.75265e-10
70781771	chr13:70781771:T:A	4.63767e-07	-1.44051e-10	-1.10692	0.000151819	-1.44051e-10	-1.11912
70781834	chr13:70781834:T:C	9.7187e-07	-1.44051e-10	-0.367084	0.00031535	-1.44051e-10	-0.388123
70782269	chr13:70782269:G:A	1.00126e-07	-1.56997	-1.0699	4.37226e-05	-1.37536	-0.988581
70782449	chr13:70782449:A:C	2.60822e-07	-1.68247	-2.75265e-10	8.57121e-05	-1.69081	-2.75265e-10
70782572	chr13:70782572:C:T	4.53859e-07	-1.44051e-10	-1.12852	0.000147522	-1.44051e-10	-1.14783
70783207	chr13:70783207:C:A	1.05483e-07	-1.3523	-1.23546	4.41317e-05	-1.13343	-1.2212
70783330	chr13:70783330:T:C	4.14251e-07	-1.44051e-10	-1.21983	0.000136794	-1.44051e-10	-1.22333
70783361	chr13:70783361:T:C	4.1414e-07	-1.44051e-10	-1.2201	0.000136759	-1.44051e-10	-1.22359
70783545	chr13:70783545:T:C	1.69996e-06	-1.44051e-10	0.192054	0.000602495	-1.44051e-10	0.259272
70784055	chr13:70784055:G:A	1.79398e-07	-1.65047	-0.406231	5.85901e-05	-1.68265	-0.38859
70784131	chr13:70784131:A:T	4.46516e-07	-1.44051e-10	-1.14483	0.000148886	-1.44051e-10	-1.13863
70784214	chr13:70784214:C:A	3.68005e-07	-1.33821	-2.75265e-10	0.000131604	-1.26201	-2.75265e-10
70784486	chr13:70784486:C:T	1.38704e-05	-1.44051e-10	2.2912	0.00529595	-1.44051e-10	2.43289
70784560	chr13:70784560:C:T	2.91965e-07	-1.56967	-2.75265e-10	0.000104219	-1.49531	-2.75265e-10
70785074	chr13:70785074:G:T	1.25512e-07	-1.32618	-1.08772	5.87827e-05	-0.962816	-1.10514
70785191	chr13:70785191:A:T	1.86004e-07	-0.954562	-1.06598	3.68339e-05	-1.45933	-1.07606
70785202	chr13:70785202:G:A	5.38245e-07	-1.44051e-10	-0.957992	0.000182512	-1.44051e-10	-0.934991
70785214	chr13:70785214:A:G	1.85092e-07	-0.979395	-1.04606	3.70964e-05	-1.47321	-1.05508
70785368	chr13:70785368:C:T	1.79931e-07	-0.980968	-1.07276	3.60522e-05	-1.47419	-1.08265
70786026	chr13:70786026:T:G	8.78665e-07	-0.388973	-0.0789295	0.000255194	-0.540476	-0.0593078
70786089	chr13:70786089:T:G	5.98349e-07	-1.44051e-10	-0.852132	0.000198383	-1.44051e-10	-0.851605
70786256	chr13:70786256:G:A	4.05677e-07	-1.44051e-10	-1.24075	0.000134263	-1.44051e-10	-1.24201
70786381	chr13:70786381:C:T	1.90484e-07	-1.62881	-0.367923	6.12419e-05	-1.67152	-0.355461
70786410	chr13:70786410:T:C	1.33445e-07	-1.45244	-0.90018	4.95018e-05	-1.35005	-0.889749
70786667	chr13:70786667:G:A	1.66262e-06	-1.44051e-10	0.169844	0.000599392	-1.44051e-10	0.254108
70786690	chr13:70786690:G:T	1.91188e-07	-1.6324	-0.360653	6.15974e-05	-1.67343	-0.347762
70786711	chr13:70786711:G:A	9.74458e-08	-1.59609	-1.07092	4.18424e-05	-1.41758	-0.99032
70786864	chr13:70786864:A:G	1.89769e-07	-1.63345	-0.367041	6.11549e-05	-1.67403	-0.354365
70787048	chr13:70787048:T:G	7.82517e-07	-1.44051e-10	-0.58379	0.000258207	-1.44051e-10	-0.588045
70787256	chr13:70787256:C:T	1.8561e-07	-1.63231	-0.390347	5.97444e-05	-1.67347	-0.378262
70787524	chr13:70787524:A:G	2.79464e-07	-1.61343	-2.75265e-10	8.91818e-05	-1.65113	-2.75265e-10
70787768	chr13:70787768:C:T	7.13818e-07	-1.44051e-10	-0.675678	0.000238977	-1.44051e-10	-0.665441
70787926	chr13:70787926:A:G	1.02718e-07	-1.45197	-1.16235	4.25085e-05	-1.26197	-1.13014
70788097	chr13:70788097:C:A	3.04855e-07	-1.52647	-2.75265e-10	0.000110117	-1.44026	-2.75265e-10
70788183	chr13:70788183:G:A	8.60441e-07	-1.44051e-10	-0.488861	0.000281612	-1.44051e-10	-0.501278
70788251	chr13:70788251:G:A	8.44415e-07	-1.44051e-10	-0.507662	0.000267558	-1.44051e-10	-0.55247
70788518	chr13:70788518:C:A	4.67293e-07	-1.44051e-10	-1.09935	0.000155085	-1.44051e-10	-1.09783
70788540	chr13:70788540:C:CA	1.02296e-07	-1.55625	-1.06219	4.552e-05	-1.34438	-0.979279
70788586	chr13:70788586:C:T	1.48102e-07	-1.41977	-0.82863	5.38401e-05	-1.32445	-0.831344
70788686	chr13:70788686:C:T	1.46418e-07	-1.41789	-0.841952	5.32715e-05	-1.32236	-0.844042
70788705	chr13:70788705:T:C	5.70267e-07	-1.44051e-10	-0.900201	0.000193951	-1.44051e-10	-0.874199
70789229	chr13:70789229:G:A	1.72017e-07	-1.63798	-0.460733	5.55486e-05	-1.67639	-0.448162
70789299	chr13:70789299:G:T	1.22217e-06	-0.43512	0.2972	0.000352762	-0.585232	0.309218
70789324	chr13:70789324:C:T	4.41303e-07	-1.44051e-10	-1.15657	0.000148923	-1.44051e-10	-1.13837
70789422	chr13:70789422:A:G	1.24108e-06	-0.429054	0.306482	0.000357871	-0.58004	0.318404
70789569	chr13:70789569:G:A	1.11676e-06	0.715367	-0.943484	0.00021803	0.168591	-0.925765
70789787	chr13:70789787:G:C	9.30092e-07	-1.44051e-10	-0.411023	0.000301978	-1.44051e-10	-0.431453
70789877	chr13:70789877:A:G	1.79227e-07	-1.61664	-0.441009	5.73498e-05	-1.66441	-0.428229
70790249	chr13:70790249:A:C	1.23987e-07	-1.30294	-1.12319	5.88325e-05	-0.928705	-1.13841
70790324	chr13:70790324:A:C	1.18989e-07	-1.33715	-1.13013	5.5703e-05	-0.976925	-1.14485
70790810	chr13:70790810:T:C	8.48274e-07	-1.44051e-10	-0.503102	0.000268719	-1.44051e-10	-0.548141
70791296	chr13:70791296:T:C	2.66568e-07	-1.66068	-2.75265e-10	9.11399e-05	-1.62941	-2.75265e-10
70791346	chr13:70791346:T:A	1.00274e-06	-0.423524	0.0877112	0.000288117	-0.574771	0.09633
70791548	chr13:70791548:TATCTATC:T	4.06445e-07	-1.44051e-10	-1.23886	0.000135086	-1.44051e-10	-1.2359
70791570	chr13:70791570:A:C	1.91327e-06	-1.44051e-10	0.310265	0.000678493	-1.44051e-10	0.378067
70791975	chr13:70791975:C:T	1.15725e-06	0.27679	-0.469294	0.000558473	0.582429	-0.399031
70792105	chr13:70792105:A:T	4.2246e-07	-1.44051e-10	-1.20021	0.000140563	-1.44051e-10	-1.19615
70792182	chr13:70792182:T:C	1.93852e-07	-0.847541	-1.13167	5.06012e-05	-1.08457	-1.13326
70792273	chr13:70792273:A:C	4.138e-07	-1.44051e-10	-1.22092	0.000136659	-1.44051e-10	-1.22432
70792370	chr13:70792370:A:G	5.98404e-07	-1.44051e-10	-0.85204	0.000198402	-1.44051e-10	-0.85151
70792534	chr13:70792534:C:T	3.78553e-07	-1.30995	-2.75265e-10	0.000112667	-1.41737	-2.75265e-10
70792722	chr13:70792722:G:A	1.66707e-07	-1.65677	-0.4733	5.44064e-05	-1.68523	-0.460098
70793231	chr13:70793231:T:C	1.24242e-06	-1.44051e-10	-0.121492	0.000413585	-1.44051e-10	-0.116943
70793246	chr13:70793246:T:C	1.86397e-06	0.7117	-0.427543	0.000934373	1.05859	-0.360519
70793772	chr13:70793772:C:T	1.62263e-07	-1.66371	-0.493375	5.3185e-05	-1.68777	-0.480262
70794283	chr13:70794283:T:G	5.63294e-07	-1.44051e-10	-0.912505	0.000191442	-1.44051e-10	-0.887223
70794367	chr13:70794367:A:T	3.47406e-07	-0.922354	-0.473459	9.44647e-05	-1.13137	-0.462212
70794379	chr13:70794379:A:G	2.27548e-06	-1.44051e-10	0.48364	0.000812902	-1.44051e-10	0.558804
70794730	chr13:70794730:T:A	1.13117e-07	-1.57293	-0.944952	5.04919e-05	-1.38028	-0.839717
70794740	chr13:70794740:G:A	4.80476e-07	-1.44051e-10	-1.07153	0.00015696	-1.44051e-10	-1.08582
70794794	chr13:70794794:A:T	4.13906e-07	-1.44051e-10	-1.22067	0.00013669	-1.44051e-10	-1.22409
70794838	chr13:70794838:T:C	3.20318e-07	-1.22932	-0.247675	7.47165e-05	-1.57356	-0.254549
70794961	chr13:70794961:A:C	8.0336e-07	-1.44051e-10	-0.557503	0.000265927	-1.44051e-10	-0.558587
70795078	chr13:70795078:C:T	4.12291e-07	-1.44051e-10	-1.22458	0.000136203	-1.44051e-10	-1.22766
70795398	chr13:70795398:A:G	8.89581e-08	-1.57311	-1.18503	2.83952e-05	-1.60734	-1.18825
70795440	chr13:70795440:C:T	1.47866e-07	-1.48033	-0.769662	5.30961e-05	-1.39773	-0.771972
70795634	chr13:70795634:T:C	2.06986e-06	-1.44051e-10	0.38893	0.000738051	-1.44051e-10	0.462206
70795647	chr13:70795647:C:T	1.60982e-07	-1.08296	-1.08205	3.39166e-05	-1.52851	-1.0894
70795728	chr13:70795728:C:T	3.29943e-07	-1.44739	-2.75265e-10	0.000118495	-1.36693	-2.75265e-10
70796040	chr13:70796040:A:C	8.60861e-07	-1.44051e-10	-0.488373	0.00027264	-1.44051e-10	-0.533654
70796090	chr13:70796090:G:A	1.34528e-07	-1.44059	-0.903942	4.86545e-05	-1.35039	-0.906675
70796118	chr13:70796118:C:T	8.34151e-07	0.0710746	-0.590967	0.000169176	-0.451228	-0.559641
70796399	chr13:70796399:G:A	1.06474e-06	0.709707	-0.985525	0.000208836	0.168004	-0.968263
70796507	chr13:70796507:A:G	4.22572e-07	-1.44051e-10	-1.19995	0.000140351	-1.44051e-10	-1.19766
70796566	chr13:70796566:G:A	1.34231e-07	-1.46897	-0.877775	5.96657e-05	-1.18061	-0.872442
70796594	chr13:70796594:G:A	1.86721e-07	-0.964262	-1.05243	3.7166e-05	-1.4627	-1.06371
70796788	chr13:70796788:G:T	2.09454e-06	-1.44051e-10	0.400781	0.000747136	-1.44051e-10	0.47444
70796791	chr13:70796791:T:C	5.75057e-07	-1.44051e-10	-0.891837	0.000195577	-1.44051e-10	-0.865854
70796796	chr13:70796796:A:G	1.84523e-07	-0.978263	-1.05027	3.69559e-05	-1.47055	-1.06153
70796895	chr13:70796895:C:T	2.66042e-07	-1.66265	-2.75265e-10	9.55849e-05	-1.58179	-2.75265e-10
70797236	chr13:70797236:G:A	7.03812e-07	-1.44051e-10	-0.689796	0.000236532	-1.44051e-10	-0.675722
70798455	chr13:70798455:A:C	5.70117e-07	-1.44051e-10	-0.900465	0.000189017	-1.44051e-10	-0.89997
70798654	chr13:70798654:T:C	4.46136e-07	0.0960693	-1.24175	8.94823e-05	-0.407125	-1.24064
70798677	chr13:70798677:C:A	1.27072e-07	-1.18902	-1.21253	5.77749e-05	-0.892915	-1.19234
70798723	chr13:70798723:GT:G	4.138e-07	-1.44051e-10	-1.22092	0.000136659	-1.44051e-10	-1.22432
70799081	chr13:70799081:G:A	1.04476e-06	-1.44051e-10	-0.294767	0.000341186	-1.44051e-10	-0.309379
70799647	chr13:70799647:T:C	1.17116e-07	-1.3313	-1.15184	5.45769e-05	-0.977393	-1.1648
70799752	chr13:70799752:G:A	1.17732e-07	-1.45837	-1.01952	4.70945e-05	-1.26636	-1.02329
70800598	chr13:70800598:A:G	1.34531e-07	-1.31901	-1.0255	6.26236e-05	-0.960287	-1.04438
70800704	chr13:70800704:G:T	7.56506e-07	-1.44051e-10	-0.617596	0.00025052	-1.44051e-10	-0.618269
70800812	chr13:70800812:A:G	1.01545e-07	-1.39557	-1.23023	2.59542e-05	-1.65775	-1.22773
70801107	chr13:70801107:A:T	1.11055e-07	-1.32681	-1.20946	4.73184e-05	-1.10263	-1.18228
70801187	chr13:70801187:T:C	2.04681e-07	-1.683	-0.24186	6.95973e-05	-1.65097	-0.248115
70801331	chr13:70801331:A:T	2.98607e-07	-1.54718	-2.75265e-10	9.38394e-05	-1.60022	-2.75265e-10
70801472	chr13:70801472:A:G	1.16007e-06	0.429364	-0.619434	0.000230292	-0.11505	-0.587409
70801486	chr13:70801486:C:T	1.217e-06	0.407245	-0.549405	0.000242721	-0.1338	-0.516093
70801622	chr13:70801622:A:C	8.08087e-07	-1.44051e-10	-0.551637	0.000267344	-1.44051e-10	-0.553271
70801713	chr13:70801713:A:G	5.09215e-07	-1.44051e-10	-1.01344	0.00016296	-1.44051e-10	-1.0483
70802010	chr13:70802010:C:T	4.14316e-07	-1.44051e-10	-1.21968	0.000136813	-1.44051e-10	-1.22319
70802190	chr13:70802190:A:G	1.26493e-07	-1.68771	-0.718409	4.10053e-05	-1.67675	-0.751356
70802252	chr13:70802252:T:C	2.76515e-07	-0.384937	-1.23911	0.00014487	0.0658567	-1.23183
70802451	chr13:70802451:C:T	2.50563e-06	-0.579073	1.15906	0.001387	-0.253971	1.34706
70802488	chr13:70802488:G:A	8.57826e-07	-1.44051e-10	-0.491905	0.000271708	-1.44051e-10	-0.537081
70802529	chr13:70802529:A:G	4.58213e-07	-1.44051e-10	-1.11897	0.00015272	-1.44051e-10	-1.1132
70802547	chr13:70802547:C:A	1.11432e-06	-0.92507	0.694761	0.000387455	-0.94802	0.765811
70804009	chr13:70804009:T:G	8.41523e-08	-1.58306	-1.23062	2.74025e-05	-1.6	-1.23117
70804010	chr13:70804010:T:G	4.7877e-07	-1.44051e-10	-1.07509	0.000161682	-1.44051e-10	-1.05618
70804023	chr13:70804023:T:C	4.83594e-07	-1.44051e-10	-1.06506	0.000156543	-1.44051e-10	-1.08848
70804086	chr13:70804086:CA:C	8.58155e-08	-1.5637	-1.23041	2.84114e-05	-1.56563	-1.22938
70804312	chr13:70804312:A:C	8.84862e-08	-1.54191	-1.22155	2.91515e-05	-1.5432	-1.2261
70804353	chr13:70804353:G:A	8.7552e-08	-1.6796	-1.09447	3.06546e-05	-1.6223	-1.09673
70804764	chr13:70804764:T:C	7.40994e-07	-1.44051e-10	-0.638313	0.000236706	-1.44051e-10	-0.67499
70804800	chr13:70804800:G:A	4.20445e-07	-1.44051e-10	-1.20499	0.000138914	-1.44051e-10	-1.20795
70804877	chr13:70804877:C:A	5.90859e-07	-1.44051e-10	-0.864728	0.00019132	-1.44051e-10	-0.887859
70805405	chr13:70805405:G:GA	4.3931e-07	-1.44051e-10	-1.1611	0.00014435	-1.44051e-10	-1.16956
70805787	chr13:70805787:C:G	4.15106e-07	-1.44051e-10	-1.21777	0.000137189	-1.44051e-10	-1.22045
70805803	chr13:70805803:A:C	8.45536e-08	-1.58388	-1.22504	2.78747e-05	-1.58477	-1.22931
70805851	chr13:70805851:G:A	5.32991e-07	-1.44051e-10	-0.967801	0.000184145	-1.44051e-10	-0.926086
70806217	chr13:70806217:C:A	7.73214e-08	-1.68755	-1.21078	2.66837e-05	-1.64554	-1.21221
70806320	chr13:70806320:A:T	6.34791e-07	-1.44051e-10	-0.79301	0.000208882	-1.44051e-10	-0.800037
70806594	chr13:70806594:C:T	7.00541e-07	-1.44051e-10	-0.694453	0.000224179	-1.44051e-10	-0.729362
70806795	chr13:70806795:C:T	1.09654e-07	-1.45232	-1.09665	3.65713e-05	-1.45129	-1.09125
70807060	chr13:70807060:C:A	2.32889e-07	-1.29636	-0.49938	0.000109547	-0.9528	-0.492655
70807221	chr13:70807221:A:T	1.10174e-07	-1.4439	-1.10034	3.67693e-05	-1.4423	-1.09485
70807361	chr13:70807361:C:T	1.10045e-07	-1.48319	-1.06223	3.67318e-05	-1.48194	-1.05622
70807394	chr13:70807394:T:C	8.68823e-08	-1.60385	-1.1779	2.85359e-05	-1.60401	-1.18663
70807499	chr13:70807499:A:G	4.05166e-07	-1.44051e-10	-1.24201	0.000134274	-1.44051e-10	-1.24193
70807767	chr13:70807767:A:C	5.30538e-07	-1.44051e-10	-0.972416	0.000183377	-1.44051e-10	-0.930262
70807818	chr13:70807818:TA:T	8.88433e-08	-1.54952	-1.20992	2.94411e-05	-1.55063	-1.20879
70807825	chr13:70807825:A:T	8.92612e-08	-1.55532	-1.19942	2.95851e-05	-1.55645	-1.19808
70807826	chr13:70807826:A:T	8.94981e-08	-1.55465	-1.19744	2.96667e-05	-1.55572	-1.19606
70808305	chr13:70808305:C:G	2.64113e-07	-1.66993	-2.75265e-10	9.1433e-05	-1.6262	-2.75265e-10
70808830	chr13:70808830:A:T	1.06665e-07	-1.4494	-1.12721	3.55334e-05	-1.44836	-1.12298
70808891	chr13:70808891:C:T	1.04613e-07	-1.45273	-1.14331	3.48359e-05	-1.45189	-1.13927
70808921	chr13:70808921:C:T	1.74684e-07	-1.09198	-0.991351	4.44629e-05	-1.34302	-1.00414
70809047	chr13:70809047:C:T	4.33053e-07	-1.44051e-10	-1.17545	0.000143546	-1.44051e-10	-1.17515
70809474	chr13:70809474:A:G	1.36406e-07	-1.52844	-0.802224	4.50549e-05	-1.52649	-0.807432
70809582	chr13:70809582:A:T	2.58678e-07	-1.69072	-2.75265e-10	8.57483e-05	-1.69039	-2.75265e-10
70809920	chr13:70809920:C:T	3.07949e-06	-1.44051e-10	0.786213	0.00124169	-1.44051e-10	0.982423
70810016	chr13:70810016:A:G	1.59487e-07	-1.47853	-0.695817	5.29508e-05	-1.47466	-0.697788
70810219	chr13:70810219:G:A	2.77224e-07	-1.62148	-2.75265e-10	0.00013041	-1.27112	-2.75265e-10
70810630	chr13:70810630:A:G	6.23896e-07	-1.44051e-10	-0.810323	0.000205248	-1.44051e-10	-0.817587
70810659	chr13:70810659:G:A	2.58822e-07	-1.69016	-2.75265e-10	8.61227e-05	-1.68603	-2.75265e-10
70811215	chr13:70811215:T:C	1.28246e-07	-1.46491	-0.927448	4.24522e-05	-1.46456	-0.928872
70811251	chr13:70811251:A:T	4.60808e-07	-1.44051e-10	-1.11333	0.000153295	-1.44051e-10	-1.10944
70811259	chr13:70811259:C:T	1.23883e-07	-1.45406	-0.972907	4.10252e-05	-1.45333	-0.974287
70811595	chr13:70811595:A:G	2.65224e-07	-1.66573	-2.75265e-10	8.57634e-05	-1.69022	-2.75265e-10
70812722	chr13:70812722:G:A	5.44935e-07	-0.94564	-2.75265e-10	0.000137105	-1.22106	-2.75265e-10
70812932	chr13:70812932:T:A	6.41712e-07	-0.782167	-2.75265e-10	0.000152339	-1.1157	-2.75265e-10
70812959	chr13:70812959:G:T	4.08976e-07	-1.44051e-10	-1.23265	0.000135702	-1.44051e-10	-1.23134
70813147	chr13:70813147:G:A	5.13299e-07	-1.00545	-2.75265e-10	0.000121165	-1.34465	-2.75265e-10
70813457	chr13:70813457:G:A	5.958e-06	-1.44051e-10	1.44618	0.00246499	-1.44051e-10	1.66814
70813496	chr13:70813496:G:A	1.06023e-07	-1.54451	-1.03815	3.44085e-05	-1.5532	-1.05031
70813513	chr13:70813513:G:A	4.5239e-07	-1.44051e-10	-1.13176	0.000150191	-1.44051e-10	-1.1299
70813608	chr13:70813608:A:G	4.60764e-07	-1.44051e-10	-1.11342	0.000153275	-1.44051e-10	-1.10957
70813636	chr13:70813636:G:A	1.11719e-07	-1.34652	-1.18379	4.60267e-05	-1.13503	-1.17756
70813768	chr13:70813768:T:G	1.85999e-07	-0.91647	-1.10409	4.62524e-05	-1.19458	-1.11311
70814619	chr13:70814619:G:A	2.43358e-06	-1.44051e-10	0.550812	0.000801181	-1.44051e-10	0.54428
70814700	chr13:70814700:C:T	6.16024e-07	-1.44051e-10	-0.82302	0.000197226	-1.44051e-10	-0.857457
70814749	chr13:70814749:G:A	4.4514e-07	-1.44051e-10	-1.14792	0.000151324	-1.44051e-10	-1.12238
70815010	chr13:70815010:C:T	4.78098e-07	-1.44051e-10	-1.07649	0.000158808	-1.44051e-10	-1.07411
70815485	chr13:70815485:A:C	8.59729e-08	-1.58306	-1.20921	2.7919e-05	-1.59868	-1.21382
70815559	chr13:70815559:T:C	1.12926e-07	-1.53838	-0.981191	3.65947e-05	-1.54828	-0.993628
70815582	chr13:70815582:A:G	1.14192e-07	-1.54948	-0.95894	3.69983e-05	-1.55887	-0.972068
70815808	chr13:70815808:C:T	4.46921e-07	-1.44051e-10	-1.14392	0.000151987	-1.44051e-10	-1.11801
70815972	chr13:70815972:T:A	1.09677e-07	-1.61381	-0.934955	3.49059e-05	-1.63509	-0.95406
70816062	chr13:70816062:A:G	9.89194e-08	-1.69039	-0.961607	3.30147e-05	-1.67966	-0.965199
70816258	chr13:70816258:A:G	1.1391e-07	-1.59889	-0.912004	3.59465e-05	-1.62729	-0.93249
70816379	chr13:70816379:G:A	1.06851e-07	-1.61	-0.964871	3.40113e-05	-1.63198	-0.983131
70816410	chr13:70816410:T:A	1.12029e-07	-1.60342	-0.924127	3.55707e-05	-1.62655	-0.943739
70817243	chr13:70817243:T:C	4.47869e-07	-1.44051e-10	-1.14181	0.000148885	-1.44051e-10	-1.13864
70817434	chr13:70817434:T:C	4.06228e-07	-1.44051e-10	-1.23939	0.000134443	-1.44051e-10	-1.24067
70817690	chr13:70817690:A:T	4.23153e-07	-1.44051e-10	-1.19857	0.000140235	-1.44051e-10	-1.19848
70818032	chr13:70818032:T:C	2.68966e-07	-1.65172	-2.75265e-10	8.75795e-05	-1.66926	-2.75265e-10
70818073	chr13:70818073:C:T	9.49591e-08	-1.65134	-1.04152	3.0534e-05	-1.66819	-1.05478
70818281	chr13:70818281:T:C	1.11865e-07	-1.59521	-0.933799	3.551e-05	-1.6187	-0.953291
70818301	chr13:70818301:T:C	7.84499e-06	-1.44051e-10	1.72132	0.00255452	-1.44051e-10	1.70381
70818305	chr13:70818305:A:C	1.1e-07	-1.62067	-0.925161	3.52088e-05	-1.63684	-0.943669
70818463	chr13:70818463:A:G	1.37217e-07	-1.50006	-0.824682	4.37786e-05	-1.51661	-0.846047
70818560	chr13:70818560:G:A	1.0834e-07	-1.61101	-0.95002	3.44726e-05	-1.6328	-0.968837
70818658	chr13:70818658:GT:G	1.10886e-07	-1.60184	-0.93596	3.52125e-05	-1.62493	-0.955478
70818863	chr13:70818863:T:C	8.71989e-06	-1.44051e-10	1.82706	0.0028386	-1.44051e-10	1.80926
70819099	chr13:70819099:A:T	4.36915e-07	-1.44051e-10	-1.16657	0.000145396	-1.44051e-10	-1.16234
70819453	chr13:70819453:A:G	4.79577e-07	-1.44051e-10	-1.0734	0.000162623	-1.44051e-10	-1.05037
70819469	chr13:70819469:AG:A	7.62183e-08	-1.68331	-1.2294	2.58433e-05	-1.65522	-1.23454
70820068	chr13:70820068:C:T	8.40288e-08	-1.61584	-1.19931	3.12868e-05	-1.50203	-1.19658
70820103	chr13:70820103:G:A	8.88733e-08	-1.58331	-1.17578	3.37176e-05	-1.45142	-1.17237
70820265	chr13:70820265:A:G	6.83286e-07	-1.44051e-10	-0.719393	0.000240557	-1.44051e-10	-0.65885
70820880	chr13:70820880:A:T	7.87326e-08	-1.64464	-1.23561	2.57426e-05	-1.66119	-1.23247
70821038	chr13:70821038:T:C	4.33638e-07	-1.44051e-10	-1.1741	0.000142481	-1.44051e-10	-1.1826
70821223	chr13:70821223:A:G	4.32872e-07	-1.44051e-10	-1.17586	0.000143815	-1.44051e-10	-1.17328
70821689	chr13:70821689:A:T	4.11611e-07	-1.44051e-10	-1.22623	0.000136404	-1.44051e-10	-1.22619
70821706	chr13:70821706:A:G	4.38725e-07	-1.44051e-10	-1.16243	0.000145975	-1.44051e-10	-1.15837
70822413	chr13:70822413:C:G	5.81325e-07	-1.44051e-10	-0.880996	0.000195992	-1.44051e-10	-0.863732
70822505	chr13:70822505:A:G	4.9794e-07	-1.03583	-2.75265e-10	0.000187207	-0.909594	-2.75265e-10
70822585	chr13:70822585:G:A	4.44486e-07	-1.44051e-10	-1.14939	0.000147573	-1.44051e-10	-1.14748
70823293	chr13:70823293:G:C	4.35564e-07	-1.16966	-2.75265e-10	0.000154466	-1.10183	-2.75265e-10
70823523	chr13:70823523:T:A	4.11786e-07	-1.44051e-10	-1.2258	0.000136462	-1.44051e-10	-1.22576
70823609	chr13:70823609:A:G	8.08367e-08	-1.66175	-1.19213	2.66354e-05	-1.67465	-1.18492
70824164	chr13:70824164:C:T	8.6829e-08	-1.66229	-1.12008	2.82856e-05	-1.67435	-1.12511
70824183	chr13:70824183:A:G	8.05979e-08	-1.66982	-1.18701	2.66272e-05	-1.68033	-1.17954
70824326	chr13:70824326:C:T	8.44402e-08	-1.6751	-1.13516	2.71895e-05	-1.68958	-1.1494
70824538	chr13:70824538:CTT:C	3.4686e-07	-1.39738	-2.75265e-10	0.000125627	-1.30849	-2.75265e-10
70824936	chr13:70824936:T:C	4.40057e-07	-1.44051e-10	-1.1594	0.000146235	-1.44051e-10	-1.15659
70825112	chr13:70825112:T:A	2.70708e-07	-1.64526	-2.75265e-10	9.2451e-05	-1.61513	-2.75265e-10
70825349	chr13:70825349:T:C	7.71566e-08	-1.68627	-1.2142	2.72319e-05	-1.64159	-1.19583
70825825	chr13:70825825:G:A	4.05215e-07	-1.44051e-10	-1.24189	0.000134343	-1.44051e-10	-1.24141
70825861	chr13:70825861:T:C	6.00795e-07	-1.44051e-10	-0.848052	0.000192733	-1.44051e-10	-0.880504
70826031	chr13:70826031:T:C	4.93584e-07	-1.04461	-2.75265e-10	0.000106917	-1.46975	-2.75265e-10
70826064	chr13:70826064:A:G	4.30462e-07	-1.44051e-10	-1.18145	0.000145434	-1.44051e-10	-1.16209
70826434	chr13:70826434:A:G	4.35067e-07	-1.44051e-10	-1.17081	0.0001471	-1.44051e-10	-1.15069
70826688	chr13:70826688:T:C	8.43069e-08	-1.59826	-1.21359	2.62089e-05	-1.69017	-1.18554
70826730	chr13:70826730:TTTATATA:T	4.35752e-07	-1.44051e-10	-1.16923	0.000147362	-1.44051e-10	-1.14891
70827080	chr13:70827080:A:T	6.95992e-07	-1.44051e-10	-0.700968	0.000240677	-1.44051e-10	-0.65835
70827135	chr13:70827135:A:G	4.45084e-07	-1.44051e-10	-1.14804	0.000148495	-1.44051e-10	-1.14125
70827511	chr13:70827511:A:G	9.17098e-08	-1.56953	-1.15815	2.74034e-05	-1.67079	-1.16035
70827545	chr13:70827545:A:G	8.46202e-08	-1.59067	-1.21746	2.49787e-05	-1.69069	-1.23309
70828098	chr13:70828098:G:A	4.18772e-07	-1.44051e-10	-1.20898	0.000140778	-1.44051e-10	-1.19462
70828342	chr13:70828342:A:G	1.8385e-06	-1.44051e-10	0.270399	0.000608445	-1.44051e-10	0.269099
70828612	chr13:70828612:T:C	4.9006e-07	-1.44051e-10	-1.05178	0.000159799	-1.44051e-10	-1.06789
70829320	chr13:70829320:T:C	2.20509e-07	-0.645141	-1.20523	5.34739e-05	-0.965151	-1.19746
70829407	chr13:70829407:T:C	4.16156e-07	-1.44051e-10	-1.21525	0.000137582	-1.44051e-10	-1.21759
70829475	chr13:70829475:A:G	6.21463e-06	-1.44051e-10	1.48836	0.00257612	-1.44051e-10	1.71223
70829725	chr13:70829725:G:T	4.21954e-07	-1.44051e-10	-1.20141	0.000142052	-1.44051e-10	-1.18562
70829788	chr13:70829788:CT:C	8.11854e-08	-1.61218	-1.23739	2.5275e-05	-1.68831	-1.22368
70830042	chr13:70830042:G:A	8.33146e-08	-1.60318	-1.2205	2.59464e-05	-1.68969	-1.19608
70830194	chr13:70830194:G:A	2.83447e-07	-1.59928	-2.75265e-10	9.56791e-05	-1.58081	-2.75265e-10
70830301	chr13:70830301:A:G	4.41418e-07	-1.44051e-10	-1.15631	0.000148428	-1.44051e-10	-1.14171
70830441	chr13:70830441:T:G	5.99732e-07	-1.44051e-10	-0.849823	0.000208353	-1.44051e-10	-0.802574
70831401	chr13:70831401:T:C	4.30216e-07	-1.44051e-10	-1.18202	0.000145285	-1.44051e-10	-1.16311
70831520	chr13:70831520:C:T	1.56433e-07	-1.65997	-0.53371	4.99312e-05	-1.68977	-0.541389
70831639	chr13:70831639:A:G	1.1392e-07	-1.59923	-0.911583	3.6621e-05	-1.67461	-0.866572
70831688	chr13:70831688:A:G	4.22851e-07	-1.19929	-2.75265e-10	0.000104961	-1.48822	-2.75265e-10
70831950	chr13:70831950:A:T	5.99936e-07	-0.849484	-2.75265e-10	0.00014847	-1.14142	-2.75265e-10
70832334	chr13:70832334:G:A	4.40452e-07	-1.44051e-10	-1.15851	0.000148076	-1.44051e-10	-1.14408
70832526	chr13:70832526:T:A	4.98068e-07	-1.03557	-2.75265e-10	0.000122617	-1.33274	-2.75265e-10
70832727	chr13:70832727:T:C	4.06265e-07	-1.44051e-10	-1.2393	0.000135276	-1.44051e-10	-1.23449
70833057	chr13:70833057:T:G	5.01476e-07	-1.02875	-2.75265e-10	0.000161621	-1.05655	-2.75265e-10
70834333	chr13:70834333:C:T	4.39253e-07	-1.44051e-10	-1.16123	0.000146604	-1.44051e-10	-1.15407
70834481	chr13:70834481:C:T	1.27395e-07	-1.67747	-0.721546	4.14406e-05	-1.69017	-0.727377
70834685	chr13:70834685:G:T	1.98136e-07	-0.758309	-1.19904	4.89101e-05	-1.06129	-1.19053
70835161	chr13:70835161:T:C	4.1799e-07	-1.44051e-10	-1.21085	0.000138161	-1.44051e-10	-1.21339
70835214	chr13:70835214:A:G	5.4465e-07	-1.44051e-10	-0.946162	0.000184173	-1.44051e-10	-0.925932
70835546	chr13:70835546:G:A	7.1345e-07	-1.44051e-10	-0.676193	0.000249333	-1.44051e-10	-0.623016
70835808	chr13:70835808:T:C	9.87903e-08	-1.63796	-1.01535	3.14623e-05	-1.69074	-1.00227
70835859	chr13:70835859:T:C	1.11716e-07	-1.68806	-0.842288	3.71509e-05	-1.65316	-0.873656
70836002	chr13:70836002:G:A	2.64677e-07	-1.6678	-2.75265e-10	8.60044e-05	-1.68741	-2.75265e-10
70836128	chr13:70836128:T:C	5.2934e-07	-0.974675	-2.75265e-10	0.000128228	-1.288	-2.75265e-10
70836303	chr13:70836303:C:T	1.91454e-07	-1.62678	-0.364874	6.09311e-05	-1.69024	-0.341823
70836479	chr13:70836479:T:C	4.26334e-07	-1.44051e-10	-1.19108	0.000140411	-1.44051e-10	-1.19723
70836668	chr13:70836668:C:G	2.19277e-07	-0.614153	-1.24182	5.23263e-05	-0.9435	-1.24081
70836770	chr13:70836770:G:C	4.0516e-07	-1.44051e-10	-1.24202	0.000134271	-1.44051e-10	-1.24195
70836874	chr13:70836874:G:C	2.30116e-07	-1.68659	-0.121136	7.5898e-05	-1.6846	-0.127817
70836973	chr13:70836973:C:G	5.915e-07	-0.863644	-2.75265e-10	0.000143699	-1.17409	-2.75265e-10
70837013	chr13:70837013:G:T	4.1656e-07	-1.44051e-10	-1.21428	0.000139886	-1.44051e-10	-1.20098
70837215	chr13:70837215:T:G	4.48644e-07	-1.44051e-10	-1.14008	0.000149578	-1.44051e-10	-1.13399
70837425	chr13:70837425:T:A	4.1897e-07	-1.44051e-10	-1.20851	0.000140861	-1.44051e-10	-1.19404
70838203	chr13:70838203:C:T	9.72905e-08	-1.59911	-1.06949	3.02662e-05	-1.67702	-1.05476
70838323	chr13:70838323:AT:A	1.24212e-07	-1.68725	-0.73707	4.22585e-05	-1.69089	-0.707116
70838642	chr13:70838642:C:T	8.49807e-08	-1.56385	-1.24003	3.16171e-05	-1.44613	-1.24198
70838724	chr13:70838724:C:T	8.13107e-08	-1.67992	-1.16811	2.89728e-05	-1.6308	-1.14465
70840396	chr13:70840396:A:C	1.20528e-07	-1.64057	-0.81386	3.66938e-05	-1.6829	-0.856297
70840666	chr13:70840666:C:T	1.10274e-07	-1.65953	-0.883808	3.47845e-05	-1.66976	-0.922872
70840961	chr13:70840961:C:T	4.11314e-07	-1.44051e-10	-1.22695	0.000137662	-1.44051e-10	-1.21701
70841238	chr13:70841238:C:T	4.12016e-07	-1.44051e-10	-1.22524	0.000135885	-1.44051e-10	-1.23
70841314	chr13:70841314:G:C	5.03068e-07	-1.44051e-10	-1.02558	0.000172498	-1.44051e-10	-0.991423
70842095	chr13:70842095:C:T	7.94807e-08	-1.68433	-1.18646	2.70097e-05	-1.66498	-1.18063
70842140	chr13:70842140:G:A	6.07955e-07	-1.44051e-10	-0.836205	0.00019525	-1.44051e-10	-0.867525
70842362	chr13:70842362:T:C	4.12011e-07	-1.44051e-10	-1.22526	0.000136624	-1.44051e-10	-1.22458
70842379	chr13:70842379:G:A	9.349e-08	-1.56799	-1.14046	3.50446e-05	-1.45525	-1.12993
70842415	chr13:70842415:A:C	2.58661e-07	-1.69079	-2.75265e-10	8.59337e-05	-1.68823	-2.75265e-10
70842473	chr13:70842473:C:T	6.46059e-07	-1.44051e-10	-0.775415	0.000217195	-1.44051e-10	-0.761011
70842649	chr13:70842649:G:A	6.24201e-07	-1.44051e-10	-0.809834	0.000200159	-1.44051e-10	-0.842694
70843268	chr13:70843268:A:C	4.11267e-07	-1.44051e-10	-1.22706	0.000137641	-1.44051e-10	-1.21716
70843725	chr13:70843725:A:T	8.74994e-08	-1.65241	-1.12227	2.7707e-05	-1.68518	-1.13494
70843789	chr13:70843789:T:C	1.15298e-07	-1.65047	-0.848311	3.58166e-05	-1.68611	-0.877285
70844053	chr13:70844053:C:T	1.58537e-06	-1.44051e-10	0.12227	0.000531726	-1.44051e-10	0.134322
70845682	chr13:70845682:T:C	5.39063e-07	-1.44051e-10	-0.956474	0.000176045	-1.44051e-10	-0.971066
70845732	chr13:70845732:A:G	5.41154e-07	-1.44051e-10	-0.952602	0.000186317	-1.44051e-10	-0.914358
70845974	chr13:70845974:C:T	8.43084e-08	-1.57894	-1.23289	3.15072e-05	-1.45818	-1.23341
70846013	chr13:70846013:A:C	4.41576e-07	-1.44051e-10	-1.15596	0.000144808	-1.44051e-10	-1.1664
70846292	chr13:70846292:C:T	9.18908e-08	-1.6498	-1.0759	2.97155e-05	-1.69012	-1.06002
70846619	chr13:70846619:G:A	3.71873e-07	-1.32776	-2.75265e-10	9.32705e-05	-1.6063	-2.75265e-10
70846643	chr13:70846643:C:T	2.92612e-07	-1.56746	-2.75265e-10	9.65092e-05	-1.57217	-2.75265e-10
70847023	chr13:70847023:C:G	4.98028e-07	-1.44051e-10	-1.03565	0.000170613	-1.44051e-10	-1.00241
70847193	chr13:70847193:G:A	1.12047e-07	-1.65083	-0.876555	3.48921e-05	-1.68426	-0.905288
70847888	chr13:70847888:T:C	2.42495e-07	-0.513681	-1.24164	6.47765e-05	-0.728839	-1.24203
70847993	chr13:70847993:C:T	4.96646e-07	-1.44051e-10	-1.03843	0.000165386	-1.44051e-10	-1.03352
70848521	chr13:70848521:T:G	5.38485e-06	-1.44051e-10	1.34504	0.00195043	-1.44051e-10	1.434
70848754	chr13:70848754:G:T	6.76721e-07	-1.44051e-10	-0.729047	0.00021643	-1.44051e-10	-0.764538
70848858	chr13:70848858:T:A	4.25449e-07	-1.44051e-10	-1.19316	0.000141561	-1.44051e-10	-1.18908
70849814	chr13:70849814:C:G	5.00903e-07	-1.44051e-10	-1.02989	0.000168014	-1.44051e-10	-1.01776
70849942	chr13:70849942:A:G	2.65514e-07	-1.66464	-2.75265e-10	9.18057e-05	-1.62213	-2.75265e-10
70849985	chr13:70849985:G:A	4.08559e-07	-1.44051e-10	-1.23367	0.000135461	-1.44051e-10	-1.23312
70850138	chr13:70850138:C:G	9.99935e-07	-1.44051e-10	-0.338616	0.00033345	-1.44051e-10	-0.332313
70850541	chr13:70850541:A:G	4.05159e-07	-1.44051e-10	-1.24203	0.000134264	-1.44051e-10	-1.242
70850567	chr13:70850567:A:C	9.59688e-08	-1.47089	-1.2114	3.09762e-05	-1.50281	-1.20577
70851679	chr13:70851679:T:C	5.18615e-07	-1.44051e-10	-0.995144	0.000176709	-1.44051e-10	-0.967301
70851875	chr13:70851875:C:A	2.84075e-07	-1.59707	-2.75265e-10	8.6349e-05	-1.68341	-2.75265e-10
70853432	chr13:70853432:C:A	1.25113e-06	-1.44051e-10	-0.114503	0.000405289	-1.44051e-10	-0.137206
70853661	chr13:70853661:T:C	2.60167e-07	-1.68498	-2.75265e-10	8.6025e-05	-1.68717	-2.75265e-10
70854141	chr13:70854141:C:T	4.10447e-07	-1.44051e-10	-1.22906	0.000135873	-1.44051e-10	-1.23008
70854180	chr13:70854180:A:G	4.58861e-07	-1.44051e-10	-1.11756	0.000152256	-1.44051e-10	-1.11625
70854698	chr13:70854698:A:G	2.58613e-07	-1.69097	-2.75265e-10	8.59577e-05	-1.68795	-2.75265e-10
70854994	chr13:70854994:G:A	5.9099e-07	-1.44051e-10	-0.864507	0.000192969	-1.44051e-10	-0.879279
70855651	chr13:70855651:C:A	7.55979e-07	-1.44051e-10	-0.618293	0.000248865	-1.44051e-10	-0.624897
70855799	chr13:70855799:G:A	4.34922e-07	-1.44051e-10	-1.17114	0.00014385	-1.44051e-10	-1.17304
70856249	chr13:70856249:C:G	8.61823e-07	0.645576	-1.13283	0.000123738	-0.178977	-1.14466
70856453	chr13:70856453:T:C	2.7998e-07	-0.571466	-1.04012	5.1865e-05	-1.14391	-1.04926
70856489	chr13:70856489:A:G	4.21328e-07	-1.44051e-10	-1.20289	0.000139418	-1.44051e-10	-1.20433
70856657	chr13:70856657:T:G	2.60908e-07	-1.68214	-2.75265e-10	8.59366e-05	-1.6882	-2.75265e-10
70857399	chr13:70857399:C:T	5.07062e-07	-1.44051e-10	-1.01767	0.000172538	-1.44051e-10	-0.991189
70857581	chr13:70857581:A:G	5.07233e-07	-1.44051e-10	-1.01734	0.0001726	-1.44051e-10	-0.990831
70857962	chr13:70857962:T:C	4.16739e-07	-1.44051e-10	-1.21385	0.000139175	-1.44051e-10	-1.20607
70857965	chr13:70857965:G:A	5.8947e-07	-1.44051e-10	-0.867082	0.000204292	-1.44051e-10	-0.822256
70858611	chr13:70858611:T:C	4.00437e-07	-0.0175926	-1.23616	0.000131815	-0.0254461	-1.23496
70859283	chr13:70859283:T:C	1.35326e-07	-1.29872	-1.0399	5.81314e-05	-1.05341	-1.02569
70859367	chr13:70859367:A:G	1.08791e-06	0.879646	-1.13394	0.000149037	0.00816455	-1.14578
70859670	chr13:70859670:C:T	5.26826e-07	-1.44051e-10	-0.979435	0.000179658	-1.44051e-10	-0.950749
70859726	chr13:70859726:C:T	5.19013e-07	-1.44051e-10	-0.994378	0.000170291	-1.44051e-10	-1.0043
70859937	chr13:70859937:G:C	4.48377e-07	-1.44051e-10	-1.14067	0.000148232	-1.44051e-10	-1.14303
70860337	chr13:70860337:T:C	3.08202e-07	-1.51555	-2.75265e-10	0.00010494	-1.48842	-2.75265e-10
70860964	chr13:70860964:T:C	1.433e-06	0.999178	-0.977958	0.000179354	0.0447837	-0.997229
70861396	chr13:70861396:T:C	3.9306e-07	-1.27235	-2.75265e-10	0.000110712	-1.43488	-2.75265e-10
70861413	chr13:70861413:C:T	6.42299e-07	-0.781252	-2.75265e-10	0.000200314	-0.841922	-2.75265e-10
70861826	chr13:70861826:T:C	2.4599e-07	-1.62485	-0.116171	8.34219e-05	-1.67536	-0.042539
70861894	chr13:70861894:G:A	2.62343e-07	-1.67665	-2.75265e-10	9.14531e-05	-1.62598	-2.75265e-10
70862190	chr13:70862190:A:T	1.02707e-06	0.885776	-1.19762	0.000382258	1.00754	-1.20326
70862270	chr13:70862270:T:C	4.17889e-07	-1.44051e-10	-1.21109	0.000138351	-1.44051e-10	-1.21202
70862833	chr13:70862833:T:C	6.6915e-07	-1.44051e-10	-0.740299	0.000219552	-1.44051e-10	-0.750216
70862920	chr13:70862920:C:T	5.16462e-07	-1.44051e-10	-0.999305	0.000175926	-1.44051e-10	-0.971745
70863253	chr13:70863253:T:C	4.16758e-07	-1.44051e-10	-1.2138	0.000137939	-1.44051e-10	-1.215
70863411	chr13:70863411:C:G	5.9778e-07	-1.44051e-10	-0.853083	0.000201463	-1.44051e-10	-0.8362
70863586	chr13:70863586:T:C	4.0529e-07	-1.44051e-10	-1.2417	0.000134573	-1.44051e-10	-1.2397
70863595	chr13:70863595:GAATA:G	4.76056e-07	-0.0040375	-1.07673	8.42046e-05	-0.592514	-1.11604
70865096	chr13:70865096:A:G	4.40413e-07	-1.44051e-10	-1.15859	0.000145627	-1.44051e-10	-1.16076
70865342	chr13:70865342:A:G	1.44334e-06	0.996679	-0.96827	0.000181495	0.0465975	-0.987174
70866260	chr13:70866260:G:A	5.02931e-07	-1.44051e-10	-1.02585	0.000171085	-1.44051e-10	-0.999645
70866974	chr13:70866974:A:T	4.28794e-07	-1.44051e-10	-1.18533	0.000141804	-1.44051e-10	-1.18736
70867113	chr13:70867113:A:C	5.64244e-07	-1.44051e-10	-0.910819	0.000195186	-1.44051e-10	-0.867854
70867733	chr13:70867733:T:C	4.06852e-07	-1.44051e-10	-1.23786	0.000135148	-1.44051e-10	-1.23544
70867841	chr13:70867841:T:C	1.26676e-06	1.13985	-1.24194	0.000493809	1.30235	-1.242
70868161	chr13:70868161:G:A	6.53122e-07	-0.764542	-2.75265e-10	0.000169469	-1.00914	-2.75265e-10
70868242	chr13:70868242:T:A	2.82046e-07	-1.60424	-2.75265e-10	9.46882e-05	-1.59122	-2.75265e-10
70868654	chr13:70868654:T:C	5.83277e-07	-0.877644	-2.75265e-10	0.000142451	-1.18281	-2.75265e-10
70868856	chr13:70868856:A:G	2.78873e-06	0.687037	-2.75265e-10	0.0010679	0.831639	-2.75265e-10
70868922	chr13:70868922:T:C	5.64832e-07	-1.44051e-10	-0.909778	0.000190359	-1.44051e-10	-0.892893
70869190	chr13:70869190:TG:T	1.95757e-06	1.20083	-0.867674	0.000561982	1.08928	-0.899619
70869276	chr13:70869276:C:T	3.25462e-06	2.07387	-1.23234	0.00127949	2.24718	-1.23477
70869303	chr13:70869303:G:A	5.79428e-07	-0.884265	-2.75265e-10	0.000181409	-0.941053	-2.75265e-10
70870020	chr13:70870020:G:T	5.48969e-07	-1.44051e-10	-0.938265	0.000177065	-1.44051e-10	-0.965293
70870451	chr13:70870451:A:C	5.66154e-07	-1.44051e-10	-0.90744	0.00018236	-1.44051e-10	-0.935827
70870599	chr13:70870599:A:G	7.70017e-07	-0.599894	-2.75265e-10	0.000238742	-0.666423	-2.75265e-10
70870863	chr13:70870863:G:A	2.05883e-06	1.60543	-1.22184	0.000829646	1.8014	-1.2222
70870976	chr13:70870976:T:C	5.42554e-07	0.259891	-1.20991	0.000191433	0.327413	-1.21468
70871016	chr13:70871016:A:G	5.10599e-07	-1.44051e-10	-1.01072	0.000167487	-1.44051e-10	-1.0209
70871019	chr13:70871019:A:G	3.14381e-07	-1.4957	-2.75265e-10	0.000108855	-1.45179	-2.75265e-10
70871082	chr13:70871082:A:T	2.63414e-07	-1.67258	-2.75265e-10	8.57908e-05	-1.68989	-2.75265e-10
70871103	chr13:70871103:T:G	5.23969e-07	-1.44051e-10	-0.984875	0.000179053	-1.44051e-10	-0.954124
70871190	chr13:70871190:G:C	4.14361e-07	-1.44051e-10	-1.21957	0.000136658	-1.44051e-10	-1.22433
70871225	chr13:70871225:G:C	1.1368e-06	-1.44051e-10	-0.210334	0.00040166	-1.44051e-10	-0.146201
70871485	chr13:70871485:G:A	2.61633e-07	-1.67936	-2.75265e-10	9.09473e-05	-1.63153	-2.75265e-10
70872088	chr13:70872088:G:A	4.33576e-07	-1.44051e-10	-1.17424	0.000143395	-1.44051e-10	-1.17621
70872197	chr13:70872197:A:G	3.79644e-07	-1.30707	-2.75265e-10	0.000144465	-1.16877	-2.75265e-10
70872554	chr13:70872554:G:T	7.92562e-07	-1.44051e-10	-0.571036	0.000261872	-1.44051e-10	-0.573952
70873092	chr13:70873092:G:A	2.33876e-06	0.511069	-2.75265e-10	0.000950086	0.714745	-2.75265e-10
70873329	chr13:70873329:T:C	2.73421e-07	-1.64601	0.0107101	9.42447e-05	-1.68554	0.089629
70874005	chr13:70874005:A:G	5.23784e-07	-1.44051e-10	-0.985228	0.00017867	-1.44051e-10	-0.956267
70874012	chr13:70874012:A:G	5.17454e-07	0.216529	-1.21391	0.000181848	0.27998	-1.21861
70874406	chr13:70874406:CT:C	2.93029e-06	1.97425	-1.2377	0.00115147	2.1464	-1.23942
70874789	chr13:70874789:G:A	5.25068e-07	-1.44051e-10	-0.982779	0.000169415	-1.44051e-10	-1.00945
70875144	chr13:70875144:C:T	6.28295e-07	0.286372	-1.08967	0.000195234	0.215616	-1.08323
70875773	chr13:70875773:A:G	5.98049e-07	0.236191	-1.08883	0.000185269	0.162315	-1.08232
70876149	chr13:70876149:G:A	2.01371e-07	-1.34688	-0.594281	8.7156e-05	-1.11946	-0.554649
70876664	chr13:70876664:T:C	9.66168e-08	-1.54908	-1.12648	3.01671e-05	-1.60796	-1.1271
70877705	chr13:70877705:C:A	1.82229e-06	0.261542	-2.75265e-10	0.000782781	0.521045	-2.75265e-10
70878241	chr13:70878241:TTTG:T	4.20951e-07	-1.44051e-10	-1.20379	0.000138089	-1.44051e-10	-1.21391
70878296	chr13:70878296:C:G	5.35862e-07	-1.44051e-10	-0.962429	0.000175274	-1.44051e-10	-0.975459
70878317	chr13:70878317:G:A	5.3506e-07	-1.44051e-10	-0.963927	0.000179716	-1.44051e-10	-0.950427
70878500	chr13:70878500:T:C	4.44207e-07	-0.149537	-1.00048	6.71251e-05	-0.915583	-1.01967
70879301	chr13:70879301:G:A	5.09744e-07	-1.44051e-10	-1.0124	0.000173279	-1.44051e-10	-0.986902
70880048	chr13:70880048:T:G	7.40158e-07	-0.639443	-2.75265e-10	0.000275473	-0.523318	-2.75265e-10
70880246	chr13:70880246:C:T	3.9774e-07	-1.26051	-2.75265e-10	0.000144246	-1.17029	-2.75265e-10
70881149	chr13:70881149:A:C	5.06775e-07	-1.44051e-10	-1.01824	0.000172516	-1.44051e-10	-0.991317
70881161	chr13:70881161:T:C	1.00582e-07	-1.5228	-1.11253	3.12164e-05	-1.58768	-1.11318
70881214	chr13:70881214:T:G	4.05169e-07	-1.44051e-10	-1.242	0.000134267	-1.44051e-10	-1.24198
70881336	chr13:70881336:A:T	3.66034e-07	-0.216889	-1.12669	5.8918e-05	-0.92696	-1.1387
70881786	chr13:70881786:G:A	2.07537e-07	-0.870326	-1.04067	4.08737e-05	-1.37914	-1.05218
70882100	chr13:70882100:T:A	4.88829e-07	-1.44051e-10	-1.05429	0.000159714	-1.44051e-10	-1.06842
70882338	chr13:70882338:G:A	4.1961e-07	-1.44051e-10	-1.20698	0.00013946	-1.44051e-10	-1.20403
70882508	chr13:70882508:T:C	5.25254e-07	-0.73711	-0.245314	9.55477e-05	-1.30365	-0.278534
70882566	chr13:70882566:A:G	4.82967e-07	-1.06636	-2.75265e-10	0.000121893	-1.33867	-2.75265e-10
70882793	chr13:70882793:T:C	5.77709e-07	-1.44051e-10	-0.887237	0.000196287	-1.44051e-10	-0.862228
70882907	chr13:70882907:G:A	4.05377e-07	-1.44051e-10	-1.24149	0.000134431	-1.44051e-10	-1.24075
70883111	chr13:70883111:C:T	4.66916e-07	-1.44051e-10	-1.10016	0.000154817	-1.44051e-10	-1.09956
70883368	chr13:70883368:G:T	4.05467e-07	-1.44051e-10	-1.24127	0.000134354	-1.44051e-10	-1.24133
70883929	chr13:70883929:T:C	5.00014e-07	-1.44051e-10	-1.03167	0.000170017	-1.44051e-10	-1.00591
70884901	chr13:70884901:G:A	2.44291e-07	-1.68732	-0.060624	7.95143e-05	-1.69092	-0.0749481
70885159	chr13:70885159:AAAAAAAAAAAGAAAAGAAAAG:A	4.2088e-07	-1.44051e-10	-1.20396	0.000139973	-1.44051e-10	-1.20036
70885553	chr13:70885553:G:A	5.04568e-07	-0.093315	-0.929289	8.23166e-05	-0.740851	-0.990383
70885591	chr13:70885591:T:C	6.26498e-07	-1.44051e-10	-0.806161	0.000213256	-1.44051e-10	-0.779316
70885931	chr13:70885931:T:A	4.05337e-07	-1.44051e-10	-1.24159	0.000134307	-1.44051e-10	-1.24168
70885983	chr13:70885983:G:A	4.57041e-07	-0.184054	-0.937479	7.5825e-05	-0.814489	-0.998889
70886145	chr13:70886145:GT:G	5.0339e-07	-1.44051e-10	-1.02494	0.0001682	-1.44051e-10	-1.01666
70886489	chr13:70886489:T:A	3.92992e-07	-0.223239	-1.04928	6.10253e-05	-0.965214	-1.0653
70886823	chr13:70886823:C:T	3.52124e-07	-0.34211	-1.04021	5.81614e-05	-1.0192	-1.05939
70887221	chr13:70887221:A:C	6.07647e-07	-1.44051e-10	-0.836711	0.000209185	-1.44051e-10	-0.798586
70887822	chr13:70887822:G:A	3.28186e-07	-0.846244	-0.606481	6.2801e-05	-1.37145	-0.630381
70887838	chr13:70887838:G:A	4.06429e-07	-1.44051e-10	-1.2389	0.000134528	-1.44051e-10	-1.24004
70889031	chr13:70889031:T:A	4.83107e-07	-1.44051e-10	-1.06607	0.000163394	-1.44051e-10	-1.04564
70889416	chr13:70889416:G:A	4.49513e-07	-1.44051e-10	-1.13814	0.000149611	-1.44051e-10	-1.13377
70889589	chr13:70889589:T:G	4.83586e-07	-1.44051e-10	-1.06508	0.000163565	-1.44051e-10	-1.0446
70890121	chr13:70890121:T:A	4.07652e-07	-1.44051e-10	-1.23589	0.00013503	-1.44051e-10	-1.23631
70891225	chr13:70891225:C:T	4.56392e-07	-1.44051e-10	-1.12295	0.000152553	-1.44051e-10	-1.11429
70891560	chr13:70891560:G:A	4.27744e-07	-1.44051e-10	-1.18778	0.00014145	-1.44051e-10	-1.18986
70891688	chr13:70891688:G:T	9.48774e-08	-1.60203	-1.09169	3.00482e-05	-1.64637	-1.09263
70892216	chr13:70892216:T:G	5.50331e-07	-1.44051e-10	-0.935786	0.000180868	-1.44051e-10	-0.944038
70892230	chr13:70892230:T:A	4.05167e-07	-1.44051e-10	-1.24201	0.000134294	-1.44051e-10	-1.24177
70893368	chr13:70893368:T:C	2.63622e-07	-1.67179	-2.75265e-10	8.57002e-05	-1.69095	-2.75265e-10
70893940	chr13:70893940:A:C	5.15668e-07	-1.44051e-10	-1.00084	0.000175431	-1.44051e-10	-0.974564
70894022	chr13:70894022:T:A	5.52454e-07	-0.448969	-0.482967	0.000100106	-1.02948	-0.506097
70894175	chr13:70894175:T:C	4.06266e-07	-1.44051e-10	-1.2393	0.000134593	-1.44051e-10	-1.23955
70894243	chr13:70894243:A:T	1.50393e-07	-1.00362	-1.22944	3.98587e-05	-1.23633	-1.22014
70895096	chr13:70895096:G:A	4.05534e-07	-1.44051e-10	-1.2411	0.000134505	-1.44051e-10	-1.2402
70895791	chr13:70895791:T:C	4.74723e-07	-1.44051e-10	-1.08357	0.000156912	-1.44051e-10	-1.08612
70895857	chr13:70895857:G:A	5.22803e-07	-1.44051e-10	-0.987101	0.000178116	-1.44051e-10	-0.95937
70895945	chr13:70895945:T:C	7.55144e-07	0.247171	-0.866568	0.000130088	-0.349092	-0.924505
70896378	chr13:70896378:A:G	4.06861e-07	-1.44051e-10	-1.23783	0.000135155	-1.44051e-10	-1.23539
70896462	chr13:70896462:A:T	4.06802e-07	-1.44051e-10	-1.23798	0.000134762	-1.44051e-10	-1.2383
70897416	chr13:70897416:G:A	2.79632e-07	-1.61283	-2.75265e-10	8.7147e-05	-1.67421	-2.75265e-10
70897480	chr13:70897480:A:G	4.06664e-07	-1.44051e-10	-1.23832	0.00013453	-1.44051e-10	-1.24002
70897526	chr13:70897526:C:T	4.64648e-07	0.0152161	-1.12024	7.71902e-05	-0.659487	-1.13605
70898063	chr13:70898063:A:G	1.42378e-07	-1.351	-0.936817	6.12105e-05	-1.11822	-0.909272
70898274	chr13:70898274:G:T	8.79173e-07	-1.44051e-10	-0.467325	0.000313905	-1.44051e-10	-0.392716
70898295	chr13:70898295:C:A	5.46137e-07	-1.44051e-10	-0.943436	0.000178811	-1.44051e-10	-0.95548
70898549	chr13:70898549:T:C	4.68945e-07	-1.44051e-10	-1.09582	0.000158739	-1.44051e-10	-1.07455
70898821	chr13:70898821:A:G	1.39958e-07	-1.3627	-0.942264	5.99359e-05	-1.13355	-0.914982
70899271	chr13:70899271:C:A	4.12087e-07	-1.44051e-10	-1.22507	0.000136333	-1.44051e-10	-1.22671
70899283	chr13:70899283:A:G	1.56441e-07	-1.2435	-0.95013	6.92239e-05	-0.981637	-0.922824
70899327	chr13:70899327:A:T	5.58491e-07	-0.494162	-0.426905	0.000102003	-1.06214	-0.454664
70899466	chr13:70899466:T:C	4.90493e-07	-1.44051e-10	-1.05089	0.000166051	-1.44051e-10	-1.02951
70899828	chr13:70899828:C:T	4.13387e-07	-1.44051e-10	-1.22192	0.000136697	-1.44051e-10	-1.22404
70899862	chr13:70899862:G:A	4.05244e-07	-1.44051e-10	-1.24182	0.000134287	-1.44051e-10	-1.24183
70900089	chr13:70900089:A:T	4.11778e-07	-1.44051e-10	-1.22582	0.000137194	-1.44051e-10	-1.22041
70900199	chr13:70900199:T:C	5.93866e-07	-0.422435	-0.437219	0.000106351	-1.00972	-0.465338
70900470	chr13:70900470:G:A	5.31576e-07	-1.44051e-10	-0.970459	0.000181265	-1.44051e-10	-0.941845
70900644	chr13:70900644:TA:T	5.15921e-07	-1.44051e-10	-1.00035	0.00017552	-1.44051e-10	-0.974052
70901017	chr13:70901017:A:G	4.93014e-07	-1.44051e-10	-1.04577	0.000161123	-1.44051e-10	-1.05964
70901254	chr13:70901254:A:T	5.56264e-07	-1.44051e-10	-0.925063	0.000181994	-1.44051e-10	-0.937833
70901283	chr13:70901283:A:G	4.05745e-07	-1.44051e-10	-1.24058	0.0001346	-1.44051e-10	-1.2395
70901603	chr13:70901603:AT:A	5.07686e-07	-0.027656	-0.988787	8.49156e-05	-0.692029	-1.00812
70901696	chr13:70901696:A:G	5.58029e-07	-1.44051e-10	-0.921895	0.000189257	-1.44051e-10	-0.898704
70902338	chr13:70902338:G:A	5.41545e-07	-1.44051e-10	-0.95188	0.00018487	-1.44051e-10	-0.922157
70902355	chr13:70902355:G:A	4.52307e-07	-1.44051e-10	-1.13194	0.000151466	-1.44051e-10	-1.12145
70902942	chr13:70902942:A:T	5.55105e-07	-0.550851	-0.376299	0.000102973	-1.10506	-0.402288
70903001	chr13:70903001:C:T	4.20575e-07	-1.44051e-10	-1.20468	0.000138975	-1.44051e-10	-1.20752
70903793	chr13:70903793:A:T	8.45369e-07	0.364787	-0.871321	0.000142747	-0.25185	-0.928886
70904238	chr13:70904238:C:T	3.49833e-07	-0.47293	-0.915922	6.51331e-05	-1.04456	-0.920809
70904844	chr13:70904844:A:G	4.26198e-07	-1.44051e-10	-1.1914	0.000140725	-1.44051e-10	-1.195
70904997	chr13:70904997:T:A	5.05121e-07	-1.44051e-10	-1.02151	0.000171683	-1.44051e-10	-0.996157
70905860	chr13:70905860:A:G	4.06053e-07	-1.44051e-10	-1.23982	0.000134425	-1.44051e-10	-1.2408
70905989	chr13:70905989:C:T	4.27845e-07	-1.44051e-10	-1.18755	0.000143231	-1.44051e-10	-1.17735
70906839	chr13:70906839:A:T	4.16159e-07	-1.44051e-10	-1.21524	0.000138913	-1.44051e-10	-1.20796
70907458	chr13:70907458:C:T	5.1607e-07	-1.44051e-10	-1.00006	0.000171821	-1.44051e-10	-0.995357
70908315	chr13:70908315:G:A	5.03506e-07	-1.44051e-10	-1.02471	0.000167052	-1.44051e-10	-1.0235
70908661	chr13:70908661:A:G	4.05501e-07	-1.44051e-10	-1.24118	0.000134444	-1.44051e-10	-1.24066
70908981	chr13:70908981:C:G	5.60903e-07	-1.44051e-10	-0.916759	0.000185983	-1.44051e-10	-0.91615
70909736	chr13:70909736:C:G	4.19067e-07	-1.44051e-10	-1.20827	0.00013848	-1.44051e-10	-1.21108
70909762	chr13:70909762:A:G	4.94423e-07	-0.585058	-0.457856	9.25779e-05	-1.13121	-0.482543
70909790	chr13:70909790:G:C	1.09563e-07	-1.45811	-1.09169	3.36572e-05	-1.53295	-1.09263
70910083	chr13:70910083:T:C	4.20111e-07	-1.44051e-10	-1.20579	0.000138869	-1.44051e-10	-1.20827
70910219	chr13:70910219:T:C	1.40928e-07	-1.30151	-0.996545	6.10806e-05	-1.05731	-0.972303
70910396	chr13:70910396:G:C	4.06234e-07	-0.21432	-1.02506	7.13124e-05	-0.834769	-1.03997
70911182	chr13:70911182:A:G	2.40899e-06	0.540657	-2.75265e-10	0.000701954	0.412061	-2.75265e-10
70911346	chr13:70911346:T:C	7.6365e-07	-1.44051e-10	-0.608197	0.000271526	-1.44051e-10	-0.53775
70911463	chr13:70911463:G:A	1.05259e-07	-1.50888	-1.081	4.20278e-05	-1.32928	-1.07419
70911585	chr13:70911585:A:G	8.75853e-07	-1.44051e-10	-0.471108	0.000298356	-1.44051e-10	-0.443519
70911718	chr13:70911718:A:G	1.15988e-07	-1.48292	-1.0099	4.6229e-05	-1.30791	-1.00029
70912058	chr13:70912058:A:C	6.39765e-07	-1.44051e-10	-0.785205	0.000210665	-1.44051e-10	-0.791539
70912133	chr13:70912133:T:C	4.56797e-07	-1.44051e-10	-1.12207	0.000152973	-1.44051e-10	-1.11155
70912185	chr13:70912185:A:C	7.10977e-07	-1.44051e-10	-0.679667	0.000245227	-1.44051e-10	-0.639622
70912874	chr13:70912874:C:T	1.54002e-06	0.0932417	-2.75265e-10	0.000753539	0.482974	-2.75265e-10
70912941	chr13:70912941:C:T	3.83944e-07	-1.68945	0.393635	0.000141628	-1.68457	0.495964
70913081	chr13:70913081:T:C	8.34918e-07	-1.44051e-10	-0.518973	0.000270571	-1.44051e-10	-0.541273
70913210	chr13:70913210:G:T	2.49107e-07	-0.608888	-1.11954	5.71266e-05	-0.990453	-1.10608
70913510	chr13:70913510:T:C	1.91621e-07	-0.988066	-1.00272	5.05182e-05	-1.16842	-1.05105
70913545	chr13:70913545:A:G	4.14737e-07	-1.44051e-10	-1.21866	0.000137261	-1.44051e-10	-1.21992
70913594	chr13:70913594:G:T	7.87441e-06	0.873067	0.852	0.00104838	0.0265408	0.78665
70913605	chr13:70913605:C:G	4.92788e-07	-1.44051e-10	-1.04623	0.000168159	-1.44051e-10	-1.01689
70913970	chr13:70913970:C:T	4.85911e-07	-1.44051e-10	-1.06028	0.000161316	-1.44051e-10	-1.05844
70914749	chr13:70914749:G:A	7.05795e-07	-1.44051e-10	-0.686981	0.000236931	-1.44051e-10	-0.674037
70914907	chr13:70914907:G:A	4.26164e-07	-1.44051e-10	-1.19148	0.000140995	-1.44051e-10	-1.19308
70914922	chr13:70914922:T:A	1.60129e-07	-1.36406	-0.806266	6.71162e-05	-1.15292	-0.782466
70915082	chr13:70915082:T:C	4.06935e-07	-1.44051e-10	-1.23765	0.000135037	-1.44051e-10	-1.23626
70915127	chr13:70915127:G:A	5.61951e-07	-1.44051e-10	-0.914892	0.000181694	-1.44051e-10	-0.939482
70915198	chr13:70915198:G:C	4.12242e-07	-1.44051e-10	-1.2247	0.000137473	-1.44051e-10	-1.21838
70915311	chr13:70915311:T:C	6.90403e-07	-1.44051e-10	-0.709031	0.000233844	-1.44051e-10	-0.687155
70916265	chr13:70916265:A:G	7.05523e-07	-1.44051e-10	-0.687367	0.000243312	-1.44051e-10	-0.647462
70916768	chr13:70916768:T:C	4.67649e-07	-0.202683	-0.895905	9.86312e-05	-0.672631	-0.877788
70916849	chr13:70916849:C:CTAA	2.62083e-07	-1.67765	-2.75265e-10	8.66159e-05	-1.68032	-2.75265e-10
70917365	chr13:70917365:C:G	4.70296e-06	-1.44051e-10	1.20964	0.00163024	-1.44051e-10	1.25467
70917537	chr13:70917537:C:A	5.03308e-07	-1.44051e-10	-1.0251	0.000166902	-1.44051e-10	-1.0244
70917669	chr13:70917669:T:C	7.49357e-07	-1.44051e-10	-0.62709	0.000245576	-1.44051e-10	-0.638199
70917857	chr13:70917857:A:G	6.83178e-07	-1.44051e-10	-0.719551	0.000231404	-1.44051e-10	-0.697641
70917899	chr13:70917899:C:T	1.0141e-06	-0.517106	0.192553	0.000181872	-1.03557	0.0970691
70917938	chr13:70917938:G:T	4.1721e-07	-1.44051e-10	-1.21272	0.000138064	-1.44051e-10	-1.21409
70918194	chr13:70918194:C:T	1.2519e-07	-1.45611	-0.960369	5.03046e-05	-1.27282	-0.950889
70918507	chr13:70918507:G:A	6.89358e-07	0.188175	-0.898721	0.000182637	-0.06903	-0.865274
70918616	chr13:70918616:G:T	4.78124e-07	-1.44051e-10	-1.07644	0.000162642	-1.44051e-10	-1.05026
70918696	chr13:70918696:A:G	2.64277e-07	-1.66931	-2.75265e-10	8.61314e-05	-1.68593	-2.75265e-10
70919017	chr13:70919017:T:C	6.42001e-07	0.460299	-1.24202	0.000161085	0.180988	-1.24086
70919349	chr13:70919349:G:A	1.62799e-06	0.148796	-2.75265e-10	0.000452629	-0.026734	-2.75265e-10
70919396	chr13:70919396:T:C	1.23129e-05	-1.44051e-10	2.1721	0.00471053	-1.44051e-10	2.31575
70919642	chr13:70919642:A:G	1.15215e-06	-0.51583	0.318911	0.000207117	-1.02758	0.219061
70920037	chr13:70920037:C:T	1.63014e-07	-1.36721	-0.785263	6.22791e-05	-1.26115	-0.749029
70920087	chr13:70920087:C:G	4.75921e-07	-1.44051e-10	-1.08105	0.000155837	-1.44051e-10	-1.093
70920334	chr13:70920334:G:C	1.2344e-05	-1.44051e-10	2.17462	0.00472275	-1.44051e-10	2.31834
70920407	chr13:70920407:C:T	5.3968e-07	0.284815	-1.24015	0.000135504	0.00918512	-1.24199
70920698	chr13:70920698:AT:A	1.34755e-07	-1.15167	-1.19118	5.38855e-05	-0.956311	-1.19863
70921240	chr13:70921240:A:T	8.74352e-07	-1.44051e-10	-0.472823	0.000302231	-1.44051e-10	-0.430614
70921437	chr13:70921437:A:G	5.43535e-07	-1.44051e-10	-0.948212	0.000179872	-1.44051e-10	-0.949561
70922016	chr13:70922016:C:A	2.6138e-07	-1.68033	-2.75265e-10	8.6471e-05	-1.682	-2.75265e-10
70922077	chr13:70922077:T:C	3.5576e-07	-0.155819	-1.21623	7.63256e-05	-0.588384	-1.21842
70922285	chr13:70922285:T:C	1.41088e-07	-1.06285	-1.23407	5.77059e-05	-0.850996	-1.23545
70922321	chr13:70922321:A:T	1.04049e-06	-0.668625	0.369762	0.000193128	-1.14702	0.268567
70922335	chr13:70922335:C:T	5.53238e-07	-1.44051e-10	-0.930518	0.000186175	-1.44051e-10	-0.915121
70922582	chr13:70922582:AT:A	5.73067e-07	-1.44051e-10	-0.895304	0.000191068	-1.44051e-10	-0.889179
70922876	chr13:70922876:T:G	1.34813e-07	-1.43559	-0.906823	5.03231e-05	-1.34775	-0.875598
70922881	chr13:70922881:G:A	5.40872e-07	-0.953123	-2.75265e-10	0.000223226	-0.733621	-2.75265e-10
70923020	chr13:70923020:G:A	6.04869e-07	-1.44051e-10	-0.841294	0.000200483	-1.44051e-10	-0.841077
70923151	chr13:70923151:G:A	5.44751e-07	-1.44051e-10	-0.945978	0.000183228	-1.44051e-10	-0.931076
70923293	chr13:70923293:T:C	8.34271e-07	-1.44051e-10	-0.519748	0.000287938	-1.44051e-10	-0.479062
70923402	chr13:70923402:T:A	5.42488e-07	-1.44051e-10	-0.95014	0.000179568	-1.44051e-10	-0.951254
70924120	chr13:70924120:G:A	1.30822e-07	-1.32659	-1.04589	5.50116e-05	-1.10406	-1.0302
70924206	chr13:70924206:C:T	5.48161e-07	-0.112	-0.827737	0.000126871	-0.433147	-0.86549
70924207	chr13:70924207:G:A	2.76232e-07	-1.62507	-2.75265e-10	8.88415e-05	-1.65495	-2.75265e-10
70924211	chr13:70924211:G:T	7.88664e-07	0.655875	-1.23184	0.000365006	0.98508	-1.22697
70924228	chr13:70924228:G:C	5.52751e-07	-0.0827666	-0.848632	0.000127862	-0.405284	-0.885572
70924370	chr13:70924370:G:A	2.41604e-06	0.543577	-2.75265e-10	0.000680126	0.380471	-2.75265e-10
70924532	chr13:70924532:A:C	1.4572e-07	-1.19686	-1.06776	4.05608e-05	-1.3477	-1.0913
70924595	chr13:70924595:G:A	5.75932e-07	-0.890316	-2.75265e-10	0.000167287	-1.02209	-2.75265e-10
70924643	chr13:70924643:G:A	4.2576e-07	-1.44051e-10	-1.19243	0.00014068	-1.44051e-10	-1.19532
70924648	chr13:70924648:T:C	1.03282e-07	-1.37323	-1.23561	3.80569e-05	-1.26327	-1.23945
70924698	chr13:70924698:A:C	1.4708e-07	-1.20757	-1.04775	4.08525e-05	-1.35946	-1.07238
70924713	chr13:70924713:G:A	7.29705e-07	-0.653666	-2.75265e-10	0.000190692	-0.891149	-2.75265e-10
70924752	chr13:70924752:T:A	4.11584e-07	-1.44051e-10	-1.22629	0.00013638	-1.44051e-10	-1.22636
70924762	chr13:70924762:A:G	1.61678e-07	-1.13452	-1.02618	4.44312e-05	-1.29584	-1.05202
70925087	chr13:70925087:G:T	4.56656e-07	-1.44051e-10	-1.12238	0.00015294	-1.44051e-10	-1.11176
70925239	chr13:70925239:G:A	1.86831e-07	-1.07442	-0.941677	5.04987e-05	-1.24398	-0.975879
70925930	chr13:70925930:G:A	1.52687e-07	-1.03913	-1.17878	6.58514e-05	-0.77622	-1.17819
70926040	chr13:70926040:G:A	5.25641e-07	-1.48084	0.499149	0.00013751	-1.63007	0.411964
70926322	chr13:70926322:A:T	2.02234e-07	-0.973658	-0.963224	5.40633e-05	-1.15568	-0.995969
70926578	chr13:70926578:T:C	4.20927e-07	-1.44051e-10	-1.20385	0.000139176	-1.44051e-10	-1.20606
70926843	chr13:70926843:G:A	4.17893e-07	-0.676451	-0.53463	0.000155903	-0.602588	-0.489986
70926847	chr13:70926847:C:T	4.97245e-07	-1.49853	0.461309	0.000131371	-1.6391	0.375316
70927276	chr13:70927276:C:T	3.12225e-07	-0.282748	-1.21983	9.40904e-05	-0.389091	-1.20846
70927448	chr13:70927448:T:A	9.46117e-06	-1.44051e-10	1.90865	0.00331642	-1.44051e-10	1.96483
70927482	chr13:70927482:T:TC	5.17464e-07	-1.48542	0.488055	0.000135737	-1.63232	0.40123
70927487	chr13:70927487:A:T	1.73627e-07	-1.07355	-1.01584	4.72701e-05	-1.24009	-1.04584
70927494	chr13:70927494:A:G	4.97295e-07	-1.44051e-10	-1.03712	0.000163826	-1.44051e-10	-1.043
70927526	chr13:70927526:A:T	5.09826e-07	-1.44051e-10	-1.01224	0.000168119	-1.44051e-10	-1.01714
70927664	chr13:70927664:A:G	1.13793e-05	-1.44051e-10	2.09325	0.00398283	-1.44051e-10	2.14794
70927729	chr13:70927729:G:A	1.69408e-07	-0.899086	-1.21491	7.20855e-05	-0.652694	-1.21126
70927730	chr13:70927730:G:C	3.09083e-07	-0.770227	-0.74247	0.00011535	-0.700208	-0.693627
70927783	chr13:70927783:C:T	3.20344e-07	-1.47691	-2.75265e-10	0.00011096	-1.43263	-2.75265e-10
70927791	chr13:70927791:T:G	5.14328e-07	-1.49976	0.496319	0.000135814	-1.63977	0.409247
70927872	chr13:70927872:T:C	4.62955e-07	-1.44051e-10	-1.10868	0.000155497	-1.44051e-10	-1.09518
70927937	chr13:70927937:T:C	1.91339e-07	-1.0148	-0.977463	5.15134e-05	-1.1908	-1.00916
70928107	chr13:70928107:A:G	4.52427e-07	-1.44051e-10	-1.13168	0.000148933	-1.44051e-10	-1.13831
70928226	chr13:70928226:A:G	1.95145e-07	-1.03274	-0.939817	5.25638e-05	-1.20626	-0.973518
70928290	chr13:70928290:G:C	2.63466e-07	-1.67238	-2.75265e-10	8.62824e-05	-1.68418	-2.75265e-10
70928295	chr13:70928295:T:C	1.07751e-05	-1.44051e-10	2.03869	0.00378074	-1.44051e-10	2.09587
70928339	chr13:70928339:C:T	5.8872e-07	-1.44051e-10	-0.868355	0.00019285	-1.44051e-10	-0.879896
70928433	chr13:70928433:A:G	5.6702e-07	-1.50097	0.59506	0.000149377	-1.64046	0.505126
70928468	chr13:70928468:T:C	1.60096e-07	-1.00821	-1.16232	6.95028e-05	-0.738632	-1.16181
70928499	chr13:70928499:G:A	1.88072e-07	-1.03286	-0.97662	5.07542e-05	-1.20626	-1.00855
70928575	chr13:70928575:G:A	4.16646e-07	-1.44051e-10	-1.21407	0.000137797	-1.44051e-10	-1.21603
70928877	chr13:70928877:G:T	4.67497e-07	-1.44051e-10	-1.09891	0.000158572	-1.44051e-10	-1.0756
70929051	chr13:70929051:C:T	8.7148e-07	-1.44051e-10	-0.476113	0.000305638	-1.44051e-10	-0.419407
70929216	chr13:70929216:G:T	1.07279e-05	-1.44051e-10	2.0343	0.00376405	-1.44051e-10	2.09144
70929302	chr13:70929302:T:C	3.15767e-07	-0.765176	-0.726127	0.00011795	-0.695257	-0.676287
70929501	chr13:70929501:T:C	4.77034e-07	-1.44051e-10	-1.07872	0.000162033	-1.44051e-10	-1.05401
70929507	chr13:70929507:C:G	2.66277e-06	0.640817	-2.75265e-10	0.000734391	0.457235	-2.75265e-10
70929906	chr13:70929906:G:A	2.6825e-06	0.648197	-2.75265e-10	0.00073925	0.463829	-2.75265e-10
70929978	chr13:70929978:C:G	4.71099e-07	-1.44051e-10	-1.09124	0.000156232	-1.44051e-10	-1.09047
70930119	chr13:70930119:G:T	5.89016e-07	-1.44051e-10	-0.867852	0.00019389	-1.44051e-10	-0.874515
70930177	chr13:70930177:A:T	2.00133e-07	-1.06198	-0.885343	5.39716e-05	-1.23055	-0.922797
70930308	chr13:70930308:A:G	5.04907e-07	-1.50036	0.478425	0.000133445	-1.64011	0.391995
70930317	chr13:70930317:T:C	3.06371e-07	-0.360963	-1.16055	9.36973e-05	-0.461402	-1.14034
70930642	chr13:70930642:T:C	1.9717e-07	-1.0193	-0.942944	5.31341e-05	-1.19269	-0.976297
70931168	chr13:70931168:T:C	1.0712e-07	-1.49566	-1.0767	3.2582e-05	-1.57819	-1.07985
70931441	chr13:70931441:A:G	2.89156e-07	-0.399411	-1.17993	8.8389e-05	-0.498248	-1.16181
70931699	chr13:70931699:C:T	2.39072e-06	0.533044	-2.75265e-10	0.000662634	0.354416	-2.75265e-10
70931860	chr13:70931860:A:T	4.36864e-07	-1.44051e-10	-1.16668	0.000144013	-1.44051e-10	-1.1719
70931919	chr13:70931919:A:G	6.46591e-07	-0.774593	-2.75265e-10	0.000204638	-0.820562	-2.75265e-10
70931929	chr13:70931929:T:C	4.19817e-07	-1.44051e-10	-1.20649	0.000138812	-1.44051e-10	-1.20869
70932106	chr13:70932106:G:A	1.83543e-07	-1.01653	-1.01733	4.96021e-05	-1.1918	-1.04597
70932130	chr13:70932130:T:C	1.91101e-07	-1.04184	-0.951669	5.16344e-05	-1.21287	-0.984749
70932145	chr13:70932145:T:A	2.97464e-07	-0.432807	-1.11821	0.000154309	0.0254124	-1.12826
70932196	chr13:70932196:A:G	1.98654e-07	-1.01206	-0.942683	5.34136e-05	-1.18746	-0.976278
70932229	chr13:70932229:A:G	4.4267e-07	-1.44051e-10	-1.15348	0.000145874	-1.44051e-10	-1.15906
70932402	chr13:70932402:A:G	2.37818e-06	0.527784	-2.75265e-10	0.00065953	0.34972	-2.75265e-10
70933204	chr13:70933204:A:G	4.98594e-07	-1.44051e-10	-1.03451	0.000169587	-1.44051e-10	-1.00844
70933226	chr13:70933226:T:C	4.4937e-07	-1.44051e-10	-1.13846	0.000150214	-1.44051e-10	-1.12975
70933382	chr13:70933382:T:C	4.2059e-07	-1.44051e-10	-1.20465	0.0001394	-1.44051e-10	-1.20446
70933549	chr13:70933549:A:T	2.232e-07	-0.604642	-1.2336	8.11141e-05	-0.519435	-1.22652
70933629	chr13:70933629:T:A	3.95943e-07	-1.26503	-2.75265e-10	0.000124943	-1.31395	-2.75265e-10
70933673	chr13:70933673:C:T	4.41462e-07	-1.44051e-10	-1.15622	0.000144268	-1.44051e-10	-1.17013
70933988	chr13:70933988:G:T	4.05174e-07	-1.44051e-10	-1.24199	0.000134274	-1.44051e-10	-1.24192
70933996	chr13:70933996:T:C	4.22766e-07	-1.19949	-2.75265e-10	0.000162932	-1.04847	-2.75265e-10
70934304	chr13:70934304:A:G	2.94741e-07	-0.320212	-1.24	8.82293e-05	-0.425541	-1.23633
70934632	chr13:70934632:G:C	1.81744e-07	-1.0463	-0.997406	4.91731e-05	-1.21992	-1.02654
70934728	chr13:70934728:T:C	2.30285e-06	0.495596	-2.75265e-10	0.000637595	0.315896	-2.75265e-10
70934739	chr13:70934739:G:A	5.01869e-07	-1.44051e-10	-1.02797	0.000170734	-1.44051e-10	-1.0017
70934895	chr13:70934895:C:T	2.30773e-06	0.497713	-2.75265e-10	0.000638815	0.317808	-2.75265e-10
70935269	chr13:70935269:G:T	1.66825e-07	-0.968747	-1.16061	7.26281e-05	-0.696587	-1.15987
70935424	chr13:70935424:G:A	1.66182e-07	-0.976871	-1.15635	7.22396e-05	-0.706236	-1.15558
70935447	chr13:70935447:G:A	4.74385e-07	-1.44051e-10	-1.08429	0.000158851	-1.44051e-10	-1.07384
70935535	chr13:70935535:A:T	2.60929e-07	-1.68206	-2.75265e-10	8.5703e-05	-1.69092	-2.75265e-10
70936027	chr13:70936027:A:T	1.65005e-07	-0.966454	-1.17387	7.20784e-05	-0.696817	-1.16724
70936141	chr13:70936141:C:A	4.60643e-07	-1.44051e-10	-1.11368	0.000154199	-1.44051e-10	-1.10357
70936159	chr13:70936159:G:A	4.7528e-07	-1.44051e-10	-1.0824	0.000159473	-1.44051e-10	-1.06993
70936292	chr13:70936292:T:C	5.5148e-07	-1.44051e-10	-0.9337	0.000181112	-1.44051e-10	-0.942689
70936326	chr13:70936326:A:T	5.82804e-07	-1.44051e-10	-0.878456	0.000191305	-1.44051e-10	-0.887938
70936330	chr13:70936330:T:C	3.17696e-07	-0.394411	-1.0908	0.000165772	0.0711534	-1.10235
70936833	chr13:70936833:C:A	1.51452e-06	-1.44051e-10	0.0765444	0.000529458	-1.44051e-10	0.130046
70936945	chr13:70936945:T:C	3.93842e-07	-1.16987	-0.100484	0.000175576	-0.944767	-0.0289675
70937065	chr13:70937065:C:A	4.08908e-07	-1.44051e-10	-1.23282	0.000135609	-1.44051e-10	-1.23203
70937096	chr13:70937096:T:G	2.60343e-06	0.61828	-2.75265e-10	0.00122983	0.972823	-2.75265e-10
70937183	chr13:70937183:A:G	3.2887e-06	-1.44051e-10	0.851941	0.00112081	-1.44051e-10	0.879998
70937415	chr13:70937415:T:C	2.9727e-07	-1.55166	-2.75265e-10	0.000100465	-1.532	-2.75265e-10
70937448	chr13:70937448:A:G	1.41856e-07	-1.06817	-1.22333	3.9197e-05	-1.24074	-1.23246
70937865	chr13:70937865:G:A	1.6288e-07	-0.920833	-1.23246	4.43622e-05	-1.11082	-1.23859
70937873	chr13:70937873:G:A	1.46907e-06	0.04608	-2.75265e-10	0.000384434	-0.190036	-2.75265e-10
70938003	chr13:70938003:G:A	2.58525e-07	-0.520491	-1.17082	9.45731e-05	-0.435395	-1.15704
70938004	chr13:70938004:T:G	2.48374e-07	-0.563778	-1.16759	9.07594e-05	-0.480058	-1.15354
70938403	chr13:70938403:T:A	1.65347e-07	-0.910938	-1.22732	4.48682e-05	-1.10282	-1.23526
70938613	chr13:70938613:A:T	6.59111e-07	-0.755414	-2.75265e-10	0.000176292	-0.969666	-2.75265e-10
70938867	chr13:70938867:AAG:A	4.07325e-07	-1.44051e-10	-1.2367	0.000134751	-1.44051e-10	-1.23838
70939114	chr13:70939114:G:A	2.41606e-07	-0.567866	-1.19113	8.8051e-05	-0.484874	-1.17902
70939183	chr13:70939183:T:G	1.81714e-07	-0.849124	-1.19475	4.84023e-05	-1.05175	-1.21051
70939292	chr13:70939292:T:C	1.42076e-07	-1.06145	-1.22849	5.84622e-05	-0.846724	-1.2267
70939357	chr13:70939357:C:T	1.27149e-07	-1.17061	-1.23034	5.10829e-05	-0.98001	-1.22835
70939360	chr13:70939360:C:T	1.94577e-06	-1.44051e-10	0.327105	0.000694386	-1.44051e-10	0.40122
70939584	chr13:70939584:G:A	2.71294e-07	-1.6431	-2.75265e-10	8.56983e-05	-1.69097	-2.75265e-10
70940268	chr13:70940268:C:T	4.23583e-07	-1.44051e-10	-1.19756	0.000140772	-1.44051e-10	-1.19467
70940327	chr13:70940327:C:T	1.56302e-07	-1.12449	-1.07003	6.59011e-05	-0.894409	-1.05924
70940376	chr13:70940376:A:T	2.03396e-07	-0.73984	-1.19131	5.36416e-05	-0.9519	-1.20758
70940558	chr13:70940558:A:C	8.93213e-07	-1.23554	0.784054	0.000213874	-1.46742	0.691005
70940816	chr13:70940816:C:T	4.05207e-07	-1.44051e-10	-1.24191	0.00013428	-1.44051e-10	-1.24188
70940894	chr13:70940894:G:A	2.67657e-07	-1.6566	-2.75265e-10	8.5784e-05	-1.68997	-2.75265e-10
70940917	chr13:70940917:T:C	2.02011e-07	-0.738994	-1.19899	5.33402e-05	-0.951054	-1.21406
70940943	chr13:70940943:C:T	2.68145e-07	-1.65478	-2.75265e-10	8.57624e-05	-1.69023	-2.75265e-10
70941056	chr13:70941056:G:C	3.24456e-07	-1.16396	-0.3002	7.97018e-05	-1.41593	-0.347581
70941077	chr13:70941077:C:T	4.21704e-07	-1.44051e-10	-1.202	0.000139772	-1.44051e-10	-1.2018
70941099	chr13:70941099:T:C	4.50952e-07	-1.44051e-10	-1.13494	0.000150913	-1.44051e-10	-1.1251
70941243	chr13:70941243:C:A	1.44473e-06	0.0293687	-2.75265e-10	0.00040045	-0.149219	-2.75265e-10
70941329	chr13:70941329:G:A	4.42566e-07	-1.44051e-10	-1.15372	0.00014736	-1.44051e-10	-1.14893
70941597	chr13:70941597:C:T	2.40313e-07	-0.758246	-1.00612	7.55289e-05	-0.799481	-1.01781
70942070	chr13:70942070:C:G	6.49767e-07	-1.44051e-10	-0.769692	0.000212109	-1.44051e-10	-0.784706
70942295	chr13:70942295:G:C	3.65505e-07	-1.34503	-2.75265e-10	0.000143314	-1.17677	-2.75265e-10
70942523	chr13:70942523:CA:C	2.09167e-07	-0.687655	-1.21552	5.51329e-05	-0.905221	-1.22684
70942721	chr13:70942721:C:T	1.4507e-06	-1.44051e-10	0.0334939	0.000506736	-1.44051e-10	0.0861836
70943043	chr13:70943043:G:A	2.08958e-07	-0.692776	-1.2114	5.51144e-05	-0.908652	-1.22374
70943110	chr13:70943110:G:A	8.55605e-08	-1.65958	-1.1375	3.05759e-05	-1.60328	-1.11831
70943269	chr13:70943269:A:G	2.20184e-07	-0.613957	-1.23789	7.92821e-05	-0.536113	-1.23268
70943291	chr13:70943291:C:T	1.58952e-06	-1.44051e-10	0.12488	0.000556761	-1.44051e-10	0.180329
70943300	chr13:70943300:T:TG	1.65882e-07	-1.05906	-1.07597	7.08247e-05	-0.816522	-1.06508
70943509	chr13:70943509:C:T	1.14957e-07	-1.40201	-1.09974	3.4286e-05	-1.50387	-1.1032
70943942	chr13:70943942:C:T	1.08067e-07	-1.46038	-1.10317	3.41355e-05	-1.52884	-1.08263
70944172	chr13:70944172:G:A	5.25419e-07	-0.98211	-2.75265e-10	0.00015337	-1.10896	-2.75265e-10
70945837	chr13:70945837:G:A	2.59784e-07	-1.68646	-2.75265e-10	8.60198e-05	-1.68723	-2.75265e-10
70946109	chr13:70946109:G:T	9.25653e-08	-1.49344	-1.22495	2.83243e-05	-1.57187	-1.22622
70946921	chr13:70946921:A:C	2.80097e-07	-0.374311	-1.23686	0.000148545	0.0917788	-1.2327
70947369	chr13:70947369:C:T	6.76404e-07	-1.12801	0.398499	0.000159174	-1.39596	0.324153
70947776	chr13:70947776:A:G	4.05159e-07	-1.44051e-10	-1.24203	0.00013426	-1.44051e-10	-1.24203
70947976	chr13:70947976:A:G	7.78369e-07	-1.44051e-10	-0.589106	0.00025877	-1.44051e-10	-0.585867
70948272	chr13:70948272:A:C	4.06062e-07	-1.44051e-10	-1.2398	0.000134486	-1.44051e-10	-1.24035
70948274	chr13:70948274:T:A	4.05223e-07	-1.44051e-10	-1.24187	0.00013428	-1.44051e-10	-1.24188
70948713	chr13:70948713:T:C	9.00278e-07	0.36459	-0.808192	0.00018462	-0.0620919	-0.861415
70948922	chr13:70948922:A:C	1.27446e-07	-1.4698	-0.928817	3.7346e-05	-1.57193	-0.949654
70949402	chr13:70949402:T:C	3.85175e-07	-1.29261	-2.75265e-10	0.000109335	-1.44739	-2.75265e-10
70949556	chr13:70949556:A:T	4.05189e-07	-1.44051e-10	-1.24195	0.000134286	-1.44051e-10	-1.24184
70949923	chr13:70949923:T:G	1.76093e-06	0.227292	-2.75265e-10	0.000470346	0.011662	-2.75265e-10
70950090	chr13:70950090:T:C	2.18096e-06	-1.44051e-10	0.441213	0.000736441	-1.44051e-10	0.460022
70950307	chr13:70950307:C:A	6.11308e-07	-1.44051e-10	-0.830705	0.000199716	-1.44051e-10	-0.844911
70950439	chr13:70950439:G:T	5.32983e-07	0.0762965	-1.04411	0.00012269	-0.251298	-1.08085
70950922	chr13:70950922:A:C	1.81973e-07	-0.860758	-1.18169	6.56381e-05	-0.76384	-1.19381
70951157	chr13:70951157:G:A	8.73184e-07	-1.18267	0.708514	0.000209248	-1.42451	0.626222
70951538	chr13:70951538:G:A	7.83538e-08	-1.65643	-1.22865	2.68243e-05	-1.61797	-1.23453
70951682	chr13:70951682:C:G	2.53496e-06	-1.44051e-10	0.591626	0.000836217	-1.44051e-10	0.587081
70951988	chr13:70951988:T:G	4.87254e-07	-1.44051e-10	-1.05752	0.00016384	-1.44051e-10	-1.04292
70952602	chr13:70952602:C:G	4.62371e-07	-1.44051e-10	-1.10994	0.000151331	-1.44051e-10	-1.12234
70952604	chr13:70952604:A:T	5.15599e-07	-1.44051e-10	-1.00098	0.000169914	-1.44051e-10	-1.00652
70952648	chr13:70952648:T:C	4.69549e-07	-1.44051e-10	-1.09453	0.000157548	-1.44051e-10	-1.08208
70952804	chr13:70952804:T:C	1.94009e-07	-1.06084	-0.917561	6.45606e-05	-1.00615	-0.968049
70953118	chr13:70953118:G:A	2.54082e-07	-1.29958	-0.409073	8.984e-05	-1.21417	-0.429608
70953274	chr13:70953274:A:G	4.74272e-07	-1.44051e-10	-1.08452	0.000155722	-1.44051e-10	-1.09374
70953490	chr13:70953490:G:T	1.89799e-07	-1.60514	-0.395205	6.82257e-05	-1.56834	-0.350642
70953571	chr13:70953571:T:C	8.55623e-07	-1.44051e-10	-0.494476	0.000277046	-1.44051e-10	-0.517624
70953800	chr13:70953800:T:A	2.76663e-07	-1.58263	-0.0408727	0.000101068	-1.54032	0.0143077
70954007	chr13:70954007:T:C	7.90206e-07	-1.57025	0.996237	0.000291124	-1.52603	1.05797
70954076	chr13:70954076:G:T	9.18177e-07	-1.60492	1.18101	0.000343242	-1.56668	1.2633
70954089	chr13:70954089:CAGCTACTT:C	8.60523e-07	-1.59467	1.1059	0.000321948	-1.55423	1.18681
70954272	chr13:70954272:T:C	4.50239e-07	-1.44051e-10	-1.13653	0.000151288	-1.44051e-10	-1.12262
70954274	chr13:70954274:T:C	3.09208e-07	-1.51229	-2.75265e-10	0.00010653	-1.47338	-2.75265e-10
70954334	chr13:70954334:G:A	8.72881e-07	-1.57291	1.09841	0.000323974	-1.52978	1.16864
70954348	chr13:70954348:C:T	8.81219e-07	-1.57943	1.11443	0.000326595	-1.53749	1.1844
70954543	chr13:70954543:A:G	7.95641e-07	-1.44051e-10	-0.567159	0.000258594	-1.44051e-10	-0.586547
70954811	chr13:70954811:A:G	9.19569e-07	-1.44051e-10	-0.422401	0.000296911	-1.44051e-10	-0.448376
70954961	chr13:70954961:C:T	8.59847e-07	-1.57406	1.08451	0.00031877	-1.53165	1.15432
70955050	chr13:70955050:A:T	8.6332e-07	-1.56766	1.08213	0.000320615	-1.52363	1.15207
70955080	chr13:70955080:G:A	8.45843e-07	-1.57245	1.06648	0.000313649	-1.52917	1.13564
70955231	chr13:70955231:A:G	6.4877e-07	-1.44051e-10	-0.771228	0.000214537	-1.44051e-10	-0.773324
70955443	chr13:70955443:T:C	6.60678e-07	-1.44051e-10	-0.75304	0.000218508	-1.44051e-10	-0.754984
70955450	chr13:70955450:A:C	7.98595e-07	-1.44051e-10	-0.563453	0.000263906	-1.44051e-10	-0.566215
70955693	chr13:70955693:C:A	8.7919e-07	-1.56398	1.09667	0.000326991	-1.51898	1.1671
70955762	chr13:70955762:C:A	8.40937e-07	-1.5514	1.03961	0.000312824	-1.50397	1.1078
70955766	chr13:70955766:A:G	5.4496e-07	-1.44051e-10	-0.945595	0.000179653	-1.44051e-10	-0.95078
70955956	chr13:70955956:A:C	8.6751e-07	-1.56609	1.08541	0.000322117	-1.52181	1.15492
70955960	chr13:70955960:G:A	8.68374e-07	-1.56446	1.08478	0.000322558	-1.5198	1.15428
70956112	chr13:70956112:G:A	7.9458e-07	-1.58036	1.01187	0.000294049	-1.53834	1.08028
70956239	chr13:70956239:C:T	7.67256e-08	-1.69071	-1.21537	2.57587e-05	-1.67481	-1.21823
70956278	chr13:70956278:G:A	8.23831e-07	-1.44051e-10	-0.53234	0.000262357	-1.44051e-10	-0.572103
70956516	chr13:70956516:T:C	9.25232e-07	-1.44051e-10	-0.416262	0.000291026	-1.44051e-10	-0.468394
70956683	chr13:70956683:C:CAT	3.99745e-07	-1.59483	0.339354	0.000144833	-1.58048	0.41425
70956734	chr13:70956734:G:T	4.34323e-07	-1.44051e-10	-1.17252	0.00014462	-1.44051e-10	-1.1677
70956839	chr13:70956839:T:C	4.04218e-07	-1.58353	0.339182	0.000146525	-1.56858	0.413968
70956922	chr13:70956922:A:G	6.81683e-07	-1.44051e-10	-0.721742	0.000225699	-1.44051e-10	-0.722605
70957281	chr13:70957281:C:T	1.98319e-07	-1.60007	-0.356356	7.06888e-05	-1.58607	-0.297452
70957386	chr13:70957386:C:T	8.78334e-07	-1.44051e-10	-0.468279	0.000284425	-1.44051e-10	-0.491337
70957445	chr13:70957445:A:G	4.19752e-07	-1.59095	0.384312	0.000152344	-1.57599	0.46032
70957482	chr13:70957482:A:G	4.07949e-07	-1.44051e-10	-1.23516	0.000135404	-1.44051e-10	-1.23354
70957487	chr13:70957487:A:G	4.11424e-07	-1.58508	0.358395	0.000149219	-1.57016	0.433771
70957627	chr13:70957627:C:T	4.23837e-07	-1.62274	0.425786	0.000154943	-1.60961	0.510861
70957677	chr13:70957677:G:A	1.76736e-07	-1.69083	-0.380825	6.20023e-05	-1.68527	-0.329367
70957972	chr13:70957972:T:G	4.09389e-07	-1.44051e-10	-1.23164	0.000135781	-1.44051e-10	-1.23077
70958033	chr13:70958033:A:T	9.47911e-08	-1.50214	-1.19249	3.20159e-05	-1.46628	-1.20929
70958463	chr13:70958463:G:A	4.06122e-07	-1.61169	0.372036	0.000147113	-1.59876	0.448151
70958694	chr13:70958694:G:T	2.37922e-07	-1.68521	-0.0891542	8.58479e-05	-1.68001	-0.00921952
70958831	chr13:70958831:G:T	2.46161e-06	-1.44051e-10	0.562266	0.000803139	-1.44051e-10	0.54672
70958968	chr13:70958968:A:G	3.93363e-07	-1.60445	0.332879	0.00014249	-1.59084	0.408304
70959034	chr13:70959034:A:T	2.04474e-07	-1.6852	-0.240671	6.95099e-05	-1.65457	-0.245772
70959176	chr13:70959176:G:A	5.27638e-07	-1.44051e-10	-0.977896	0.000171655	-1.44051e-10	-0.996319
70959184	chr13:70959184:A:G	5.48333e-07	-1.59532	0.655899	0.00019887	-1.58115	0.731994
70959653	chr13:70959653:A:G	9.40107e-08	-1.53778	-1.16512	3.14274e-05	-1.50699	-1.18713
70959849	chr13:70959849:A:T	2.08972e-06	-1.67701	2.07549	0.00074767	-1.67964	2.15479
70959948	chr13:70959948:C:T	3.37302e-07	-1.42533	-2.75265e-10	0.000103228	-1.50487	-2.75265e-10
70960403	chr13:70960403:A:G	1.65196e-06	-1.66929	1.83271	0.000596054	-1.67338	1.9219
70960568	chr13:70960568:T:C	1.93178e-06	-1.67396	1.99385	0.000691504	-1.67712	2.07418
70960708	chr13:70960708:A:G	2.0403e-07	-1.50381	-0.42423	6.84359e-05	-1.5351	-0.380811
70960726	chr13:70960726:A:G	2.04657e-07	-1.66025	-0.264722	6.89716e-05	-1.65802	-0.250095
70961373	chr13:70961373:G:T	8.1017e-07	-1.44051e-10	-0.549062	0.000261951	-1.44051e-10	-0.573651
70961531	chr13:70961531:T:G	4.28966e-06	-1.66884	2.78649	0.00158654	-1.67122	2.89872
70961674	chr13:70961674:A:T	5.78914e-07	-1.44051e-10	-0.885152	0.000188127	-1.44051e-10	-0.904688
70962243	chr13:70962243:T:C	8.97442e-08	-1.59019	-1.15915	2.82976e-05	-1.64385	-1.15518
70962324	chr13:70962324:A:G	7.66802e-07	-1.44051e-10	-0.604077	0.00025612	-1.44051e-10	-0.596162
70962477	chr13:70962477:T:C	2.12178e-07	-1.29436	-0.594524	7.31887e-05	-1.30553	-0.543233
70962619	chr13:70962619:T:C	2.58671e-07	-1.69075	-2.75265e-10	9.08407e-05	-1.6327	-2.75265e-10
70962682	chr13:70962682:G:A	5.02861e-07	-1.44051e-10	-1.02599	0.000167734	-1.44051e-10	-1.01943
70962782	chr13:70962782:A:G	5.4095e-07	-0.952979	-2.75265e-10	0.000187103	-0.910149	-2.75265e-10
70962925	chr13:70962925:G:A	4.11893e-07	-1.44051e-10	-1.22554	0.000137084	-1.44051e-10	-1.22122
70962971	chr13:70962971:G:A	5.15158e-07	-1.44051e-10	-1.00183	0.000173505	-1.44051e-10	-0.985601
70963064	chr13:70963064:A:G	1.0481e-07	-1.36333	-1.23083	5.15762e-05	-0.970151	-1.2286
70963197	chr13:70963197:A:G	1.85053e-06	-1.44051e-10	0.276919	0.000633113	-1.44051e-10	0.308842
70963201	chr13:70963201:C:A	2.8367e-07	-1.69058	0.0920825	9.93295e-05	-1.67758	0.134218
70963550	chr13:70963550:C:T	7.34712e-07	-1.44051e-10	-0.646828	0.000249703	-1.44051e-10	-0.621537
70963774	chr13:70963774:T:C	4.96408e-07	-1.44051e-10	-1.03891	0.000161677	-1.44051e-10	-1.05621
70963970	chr13:70963970:G:A	1.1073e-07	-1.32615	-1.21306	5.52245e-05	-0.920322	-1.21008
70964036	chr13:70964036:A:G	2.15111e-07	-0.633146	-1.24201	0.000106308	-0.233957	-1.24151
70964142	chr13:70964142:A:G	3.35038e-07	-1.6255	0.193441	0.00011591	-1.65403	0.26504
70964592	chr13:70964592:C:T	1.1775e-07	-1.28731	-1.19043	6.00365e-05	-0.862008	-1.18485
70964639	chr13:70964639:C:T	2.14485e-07	-0.637371	-1.2407	0.000105728	-0.239443	-1.24149
70964933	chr13:70964933:A:T	1.01526e-06	-1.68953	1.36612	0.000373012	-1.66283	1.44264
70965013	chr13:70965013:A:AG	4.05164e-07	-1.44051e-10	-1.24201	0.000134336	-1.44051e-10	-1.24146
70965087	chr13:70965087:C:T	4.07707e-07	-1.44051e-10	-1.23576	0.000134901	-1.44051e-10	-1.23726
70965228	chr13:70965228:A:G	2.81437e-07	-1.6064	-2.75265e-10	9.77618e-05	-1.55927	-2.75265e-10
70965248	chr13:70965248:G:A	2.57114e-07	-1.67062	-0.0261639	9.54222e-05	-1.60861	0.0251129
70965275	chr13:70965275:G:A	3.18655e-07	-1.4822	-2.75265e-10	0.000102396	-1.51296	-2.75265e-10
70965393	chr13:70965393:A:G	1.08565e-07	-1.54141	-1.01755	4.4949e-05	-1.335	-1.00128
70965694	chr13:70965694:A:G	2.14064e-07	-0.642135	-1.2379	0.000105571	-0.240429	-1.24199
70966238	chr13:70966238:G:T	1.20733e-07	-1.24734	-1.20538	6.25683e-05	-0.804909	-1.20064
70966319	chr13:70966319:A:C	4.15116e-07	-1.44051e-10	-1.21775	0.000137036	-1.44051e-10	-1.22157
70966337	chr13:70966337:A:C	1.81224e-07	-1.20428	-0.842295	7.77591e-05	-0.984544	-0.803647
70966468	chr13:70966468:A:G	3.57076e-07	-1.6897	0.321346	0.000129124	-1.65831	0.377274
70966873	chr13:70966873:G:A	4.06802e-07	-1.44051e-10	-1.23798	0.000134561	-1.44051e-10	-1.23979
70966950	chr13:70966950:G:A	1.41062e-07	-1.4098	-0.88731	5.35656e-05	-1.28854	-0.872358
70966980	chr13:70966980:A:G	1.38492e-07	-1.38032	-0.935178	5.28312e-05	-1.25163	-0.923074
70967108	chr13:70967108:C:T	4.86279e-07	-1.44051e-10	-1.05952	0.00016293	-1.44051e-10	-1.04849
70967152	chr13:70967152:T:C	5.32523e-07	-1.67704	0.708361	0.000184162	-1.69032	0.764326
70967156	chr13:70967156:T:A	7.69719e-08	-1.66123	-1.24163	2.51306e-05	-1.67703	-1.2407
70967360	chr13:70967360:T:C	2.47212e-06	-1.44051e-10	0.566527	0.000893331	-1.44051e-10	0.65315
70967567	chr13:70967567:G:A	2.62647e-07	-1.6755	-2.75265e-10	8.64358e-05	-1.68241	-2.75265e-10
70967867	chr13:70967867:C:A	2.42828e-07	-0.512348	-1.2416	0.00012298	-0.0891944	-1.24059
70967904	chr13:70967904:G:A	4.06157e-07	-1.44051e-10	-1.23957	0.000134719	-1.44051e-10	-1.23862
70967935	chr13:70967935:G:T	6.27974e-07	-1.44051e-10	-0.803807	0.000213356	-1.44051e-10	-0.778843
70967939	chr13:70967939:T:C	2.18902e-07	-1.31002	-0.547659	9.13985e-05	-1.10769	-0.518888
70967951	chr13:70967951:C:T	2.44931e-06	-1.44051e-10	0.557256	0.000879837	-1.44051e-10	0.637929
70967966	chr13:70967966:A:G	8.634e-07	-1.44051e-10	-0.485428	0.000289782	-1.44051e-10	-0.472678
70968070	chr13:70968070:C:T	2.6987e-07	-1.64837	-2.75265e-10	8.5916e-05	-1.68844	-2.75265e-10
70968071	chr13:70968071:A:G	1.5339e-06	-1.6836	1.77286	0.000565182	-1.68869	1.88403
70968157	chr13:70968157:T:C	2.30754e-07	-0.56527	-1.23969	0.000115533	-0.150319	-1.24193
70968478	chr13:70968478:C:T	1.53455e-06	-1.44051e-10	0.0896851	0.000533657	-1.44051e-10	0.137945
70968520	chr13:70968520:C:T	1.77859e-06	-1.44051e-10	0.23727	0.000666895	-1.44051e-10	0.360825
70968533	chr13:70968533:G:T	1.36016e-06	-1.44051e-10	-0.0309485	0.000472154	-1.44051e-10	0.0154986
70968687	chr13:70968687:T:A	4.64766e-07	-1.44051e-10	-1.10477	0.000155463	-1.44051e-10	-1.0954
70968799	chr13:70968799:G:C	2.69775e-07	-1.27888	-0.369841	0.000113944	-1.06794	-0.338158
70968996	chr13:70968996:G:A	4.06896e-07	-1.44051e-10	-1.23775	0.000134549	-1.44051e-10	-1.23988
70970134	chr13:70970134:T:A	4.28404e-07	-1.18624	-2.75265e-10	0.00015251	-1.11458	-2.75265e-10
70970269	chr13:70970269:G:A	4.83586e-07	-1.44051e-10	-1.06508	0.00016069	-1.44051e-10	-1.06233
70970593	chr13:70970593:A:C	8.01364e-08	-1.68937	-1.1732	2.70432e-05	-1.69016	-1.15421
70970666	chr13:70970666:A:T	2.87592e-07	-0.346639	-1.23813	9.4547e-05	-0.353657	-1.23905
70971428	chr13:70971428:A:G	4.07363e-07	-1.44051e-10	-1.2366	0.000135232	-1.44051e-10	-1.23482
70972119	chr13:70972119:T:C	2.78797e-07	-1.61582	-2.75265e-10	9.2908e-05	-1.6102	-2.75265e-10
70972123	chr13:70972123:T:G	2.8311e-06	0.702115	-2.75265e-10	0.000661179	0.352217	-2.75265e-10
70972198	chr13:70972198:A:G	4.95998e-07	-1.03974	-2.75265e-10	0.000129798	-1.27583	-2.75265e-10
70972349	chr13:70972349:G:A	2.3356e-07	-1.24422	-0.548644	9.88275e-05	-1.02852	-0.519915
70972426	chr13:70972426:G:A	1.62722e-06	-1.44051e-10	0.14832	0.000562273	-1.44051e-10	0.190179
70972489	chr13:70972489:C:T	9.81158e-08	-1.50309	-1.15706	3.66389e-05	-1.38606	-1.15464
70973113	chr13:70973113:G:A	4.83223e-07	-1.44051e-10	-1.06583	0.000158465	-1.44051e-10	-1.07628
70973177	chr13:70973177:G:A	8.40505e-08	-1.64677	-1.16812	2.81457e-05	-1.65572	-1.1487
70973261	chr13:70973261:C:A	1.06388e-07	-1.35725	-1.22196	3.35949e-05	-1.412	-1.21543
70973309	chr13:70973309:G:A	2.40532e-07	-0.574769	-1.18868	9.72469e-05	-0.374185	-1.19037
70973380	chr13:70973380:T:C	4.94228e-07	-1.64684	0.603532	0.000187029	-1.57261	0.662065
70973517	chr13:70973517:T:C	4.91976e-06	1.25471	-2.75265e-10	0.00316567	1.91831	-2.75265e-10
70973741	chr13:70973741:G:A	5.21988e-07	-1.44051e-10	-0.988662	0.000173045	-1.44051e-10	-0.988253
70973775	chr13:70973775:C:T	1.5228e-07	-1.18201	-1.03857	6.86898e-05	-0.882064	-1.03014
70973980	chr13:70973980:C:T	1.52772e-07	-1.17909	-1.03827	6.89526e-05	-0.878479	-1.02991
70974392	chr13:70974392:A:T	4.05563e-07	-1.44051e-10	-1.24103	0.00013431	-1.44051e-10	-1.24166
70974593	chr13:70974593:T:C	5.45372e-07	-1.67893	0.734097	0.000193258	-1.68918	0.811395
70974618	chr13:70974618:T:C	1.96076e-07	-0.725777	-1.24203	9.42673e-05	-0.355761	-1.23991
70974962	chr13:70974962:T:C	4.36093e-07	-1.44051e-10	-1.16845	0.000143577	-1.44051e-10	-1.17494
70975009	chr13:70975009:A:G	5.74545e-07	-1.44051e-10	-0.892729	0.000193412	-1.44051e-10	-0.876984
70975925	chr13:70975925:T:A	2.17792e-07	-1.31474	-0.548022	9.06587e-05	-1.11544	-0.51926
70976004	chr13:70976004:A:G	1.30864e-06	-1.44051e-10	-0.0695645	0.000417633	-1.44051e-10	-0.107204
70976376	chr13:70976376:A:G	2.17953e-07	-1.31843	-0.543598	9.06784e-05	-1.11974	-0.514747
70976925	chr13:70976925:T:A	4.94135e-07	-1.6286	0.585107	0.000163957	-1.68422	0.642017
70976982	chr13:70976982:T:A	2.17421e-07	-1.313	-0.551472	9.06104e-05	-1.11248	-0.522756
70977114	chr13:70977114:C:A	4.37584e-07	-1.68729	0.522254	0.000159072	-1.64769	0.57524
70977253	chr13:70977253:G:A	4.50046e-07	-1.44051e-10	-1.13696	0.000147951	-1.44051e-10	-1.14492
70977533	chr13:70977533:ATC:A	9.41914e-08	-1.50895	-1.19203	3.51255e-05	-1.39282	-1.19006
70977720	chr13:70977720:A:G	2.34147e-07	-1.32803	-0.462332	9.73823e-05	-1.13081	-0.432353
70977975	chr13:70977975:A:G	4.55382e-06	1.17742	-2.75265e-10	0.00290966	1.83398	-2.75265e-10
70978065	chr13:70978065:T:G	2.86655e-07	-1.58803	-2.75265e-10	9.52024e-05	-1.5858	-2.75265e-10
70978555	chr13:70978555:C:T	2.32178e-07	-1.30493	-0.493871	9.70326e-05	-1.10274	-0.46402
70978662	chr13:70978662:C:A	5.01305e-07	-1.44051e-10	-1.02909	0.000166201	-1.44051e-10	-1.02861
70979199	chr13:70979199:A:T	1.61674e-07	-1.61209	-0.548638	5.99907e-05	-1.54101	-0.506603
70979313	chr13:70979313:T:C	2.56876e-07	-0.48094	-1.21677	0.000104843	-0.2706	-1.21874
70979616	chr13:70979616:C:T	3.45389e-07	-1.40163	-2.75265e-10	0.00010915	-1.44908	-2.75265e-10
70979854	chr13:70979854:T:G	4.05158e-07	-1.44051e-10	-1.24203	0.000134308	-1.44051e-10	-1.24167
70980046	chr13:70980046:T:C	4.10989e-07	-1.44051e-10	-1.22774	0.000136701	-1.44051e-10	-1.22401
70980378	chr13:70980378:T:C	2.69683e-07	-1.64906	-2.75265e-10	8.59444e-05	-1.68811	-2.75265e-10
70980390	chr13:70980390:A:G	2.0261e-07	-0.694431	-1.24059	9.78212e-05	-0.316984	-1.24168
70980523	chr13:70980523:T:C	1.78863e-07	-0.81873	-1.24096	8.47127e-05	-0.460668	-1.24187
70980589	chr13:70980589:ATGAG:A	4.30815e-07	-1.44051e-10	-1.18063	0.000142017	-1.44051e-10	-1.18586
70980620	chr13:70980620:G:A	1.58358e-07	-1.10447	-1.07698	6.23547e-05	-0.975237	-1.03373
70981550	chr13:70981550:T:C	4.28663e-07	-1.44051e-10	-1.18563	0.000142885	-1.44051e-10	-1.17977
70981670	chr13:70981670:G:A	4.48747e-07	-1.44051e-10	-1.13985	0.000148723	-1.44051e-10	-1.13972
70981759	chr13:70981759:A:G	2.07484e-07	-1.32693	-0.584323	8.59624e-05	-1.13037	-0.557524
70981999	chr13:70981999:G:C	9.28028e-08	-1.4738	-1.24203	3.49311e-05	-1.34641	-1.24202
70982103	chr13:70982103:T:A	1.01791e-07	-1.38212	-1.24127	4.15867e-05	-1.17382	-1.24021
70982134	chr13:70982134:A:G	2.14815e-07	-0.645782	-1.23075	0.000103929	-0.258597	-1.23951
70982248	chr13:70982248:A:G	6.17467e-07	-1.44051e-10	-0.82068	0.000208375	-1.44051e-10	-0.802468
70982612	chr13:70982612:G:A	4.05574e-07	-1.44051e-10	-1.241	0.000134551	-1.44051e-10	-1.23986
70983042	chr13:70983042:G:T	4.20383e-07	-1.44051e-10	-1.20514	0.00013997	-1.44051e-10	-1.20038
70983170	chr13:70983170:T:G	4.6358e-07	-1.44051e-10	-1.10733	0.000153588	-1.44051e-10	-1.10753
70983238	chr13:70983238:A:G	2.25686e-07	-1.30103	-0.526138	9.4188e-05	-1.0983	-0.498217
70983426	chr13:70983426:A:G	7.13646e-07	-1.44051e-10	-0.675919	0.000229404	-1.44051e-10	-0.706323
70983788	chr13:70983788:G:A	4.57667e-07	-1.12016	-2.75265e-10	0.000131999	-1.25901	-2.75265e-10
70983924	chr13:70983924:G:A	2.17227e-07	-0.678566	-1.1868	0.000103238	-0.295556	-1.20922
70984120	chr13:70984120:G:C	2.33177e-07	-1.22898	-0.565524	9.91068e-05	-1.00451	-0.541097
70984121	chr13:70984121:C:T	2.30366e-07	-1.24282	-0.563819	9.7623e-05	-1.02134	-0.539359
70984396	chr13:70984396:C:T	9.46406e-08	-1.47167	-1.22455	2.82226e-05	-1.58279	-1.21889
70984553	chr13:70984553:G:A	2.58655e-07	-1.69081	-2.75265e-10	8.57011e-05	-1.69094	-2.75265e-10
70984707	chr13:70984707:A:G	3.53765e-06	-1.52142	2.44634	0.00158991	-1.36186	2.59149
70984757	chr13:70984757:T:C	2.842e-07	-1.66614	0.0695127	0.00010648	-1.5949	0.121054
70984877	chr13:70984877:T:C	1.49947e-07	-1.22131	-1.01472	5.06535e-05	-1.17375	-1.04305
70984892	chr13:70984892:C:T	5.17105e-07	-1.44051e-10	-0.99806	0.000171449	-1.44051e-10	-0.997519
70985176	chr13:70985176:G:A	4.09192e-07	-1.44051e-10	-1.23212	0.000135126	-1.44051e-10	-1.2356
70985352	chr13:70985352:G:A	4.45189e-07	-1.59613	0.448323	0.00017524	-1.48938	0.513732
70985396	chr13:70985396:C:T	4.78957e-07	-1.44051e-10	-1.0747	0.000160422	-1.44051e-10	-1.064
70985410	chr13:70985410:C:T	4.5641e-07	-1.12291	-2.75265e-10	0.000155825	-1.09307	-2.75265e-10
70985472	chr13:70985472:C:G	7.03369e-07	-1.44051e-10	-0.690424	0.000238068	-1.44051e-10	-0.669249
70985543	chr13:70985543:T:C	3.0923e-07	-1.51222	-2.75265e-10	9.37082e-05	-1.60162	-2.75265e-10
70985589	chr13:70985589:C:T	3.94089e-07	-1.6406	0.370876	0.000150587	-1.55826	0.430989
70986206	chr13:70986206:A:G	2.62497e-06	0.626517	-2.75265e-10	0.000723924	0.442879	-2.75265e-10
70986458	chr13:70986458:T:C	1.62373e-07	-1.31844	-0.83797	5.60115e-05	-1.24031	-0.875944
70986541	chr13:70986541:C:A	2.41093e-07	-0.520365	-1.24076	9.79826e-05	-0.315244	-1.24177
70986763	chr13:70986763:G:A	3.23105e-06	-1.46881	2.30307	0.00145554	-1.29323	2.43455
70987075	chr13:70987075:C:T	7.45486e-07	-0.63227	-2.75265e-10	0.000245682	-0.637768	-2.75265e-10
70987231	chr13:70987231:T:A	6.18219e-07	-1.44051e-10	-0.819464	0.000203299	-1.44051e-10	-0.827132
70987296	chr13:70987296:T:A	4.4023e-07	-1.44051e-10	-1.15901	0.000144652	-1.44051e-10	-1.16747
70987329	chr13:70987329:G:C	2.59065e-07	-1.68923	-2.75265e-10	8.65955e-05	-1.68056	-2.75265e-10
70987657	chr13:70987657:A:G	4.46702e-07	-1.44051e-10	-1.14441	0.000149213	-1.44051e-10	-1.13643
70987856	chr13:70987856:T:C	3.03274e-07	-1.53167	-2.75265e-10	0.000107825	-1.4613	-2.75265e-10
70987988	chr13:70987988:C:T	8.53288e-07	-1.69094	1.19373	0.000322667	-1.66332	1.29813
70988035	chr13:70988035:G:T	2.73354e-07	-1.63554	-2.75265e-10	9.045e-05	-1.63701	-2.75265e-10
70988573	chr13:70988573:T:C	6.35022e-07	-1.44051e-10	-0.792647	0.000213928	-1.44051e-10	-0.776169
70989067	chr13:70989067:A:G	3.87349e-07	-1.68075	0.393774	0.000141814	-1.63263	0.445342
70989174	chr13:70989174:G:A	1.17256e-07	-1.34169	-1.14025	4.71117e-05	-1.14817	-1.14112
70989454	chr13:70989454:A:C	6.29454e-07	-1.44051e-10	-0.801453	0.000212006	-1.44051e-10	-0.785193
70989489	chr13:70989489:G:A	4.09504e-07	-1.44051e-10	-1.23136	0.000136077	-1.44051e-10	-1.22858
70989729	chr13:70989729:C:A	3.57772e-07	-1.36641	-2.75265e-10	0.00011677	-1.38161	-2.75265e-10
70989741	chr13:70989741:G:A	4.23641e-07	-1.44051e-10	-1.19742	0.000140567	-1.44051e-10	-1.19612
70989843	chr13:70989843:A:C	2.59742e-07	-0.446066	-1.24055	8.07767e-05	-0.508458	-1.24166
70990050	chr13:70990050:T:C	2.6177e-07	-0.437181	-1.24166	0.000107081	-0.226194	-1.24203
70990139	chr13:70990139:G:C	1.65654e-07	-1.31442	-0.821986	5.55371e-05	-1.26138	-0.863374
70990216	chr13:70990216:G:T	6.33465e-07	-1.44051e-10	-0.795102	0.000213383	-1.44051e-10	-0.778717
70990475	chr13:70990475:T:G	1.46699e-07	-1.34945	-0.908472	4.94641e-05	-1.29892	-0.941638
70990484	chr13:70990484:T:C	1.49631e-07	-1.35158	-0.886556	5.03997e-05	-1.30107	-0.920757
70990659	chr13:70990659:T:A	4.67781e-07	-1.09831	-2.75265e-10	0.000138822	-1.20861	-2.75265e-10
70990704	chr13:70990704:C:T	2.63878e-07	-0.429969	-1.24085	0.000108271	-0.218031	-1.23914
70991000	chr13:70991000:G:A	3.67965e-07	-0.773758	-0.564561	0.000146692	-0.535863	-0.617611
70991021	chr13:70991021:A:T	1.78434e-07	-1.31294	-0.749147	5.97179e-05	-1.26006	-0.792118
70991908	chr13:70991908:A:C	3.46721e-07	-0.827363	-0.570422	0.000137763	-0.598701	-0.61757
70992133	chr13:70992133:C:G	4.78942e-07	-1.44051e-10	-1.07473	0.000159608	-1.44051e-10	-1.06909
70992350	chr13:70992350:C:T	6.0905e-07	-1.44051e-10	-0.834406	0.000205	-1.44051e-10	-0.818795
70992626	chr13:70992626:G:T	4.60127e-07	-0.792775	-0.322029	0.000182219	-0.558173	-0.378423
70992864	chr13:70992864:A:G	1.64573e-07	-1.30867	-0.834281	5.53054e-05	-1.2547	-0.874234
70992921	chr13:70992921:G:A	2.50616e-07	-0.486549	-1.23583	0.000101953	-0.278798	-1.2385
70993050	chr13:70993050:G:T	3.3865e-07	-1.50149	0.0801548	0.000143397	-1.33801	0.161821
70993195	chr13:70993195:T:C	1.25184e-07	-1.30883	-1.10769	5.07278e-05	-1.10634	-1.10899
70993229	chr13:70993229:G:C	8.47344e-07	-1.44051e-10	-0.504199	0.000273377	-1.44051e-10	-0.530954
70993764	chr13:70993764:G:A	2.94821e-07	-1.55994	-2.75265e-10	9.52088e-05	-1.58573	-2.75265e-10
70993865	chr13:70993865:T:C	4.23856e-07	-1.44051e-10	-1.19691	0.000140262	-1.44051e-10	-1.1983
70993913	chr13:70993913:T:C	5.60692e-07	-1.44051e-10	-0.917135	0.00018602	-1.44051e-10	-0.915952
70993948	chr13:70993948:A:G	5.28746e-07	-0.975799	-2.75265e-10	0.000396896	-0.158133	-2.75265e-10
70994053	chr13:70994053:C:T	4.28602e-07	-1.44051e-10	-1.18578	0.000141265	-1.44051e-10	-1.19117
70994312	chr13:70994312:G:T	6.7657e-07	-1.44051e-10	-0.72927	0.000218653	-1.44051e-10	-0.754322
70994587	chr13:70994587:C:T	3.84322e-07	-0.831048	-0.463778	0.000151123	-0.60331	-0.520402
70994627	chr13:70994627:C:T	1.22034e-07	-1.21208	-1.22993	3.75841e-05	-1.28082	-1.2344
70994808	chr13:70994808:T:C	1.46839e-07	-1.11399	-1.14298	5.8374e-05	-0.926877	-1.14806
70994916	chr13:70994916:A:G	1.22085e-07	-1.24789	-1.1937	3.74929e-05	-1.31477	-1.20289
70994994	chr13:70994994:A:G	3.53405e-07	-0.895466	-0.483224	0.000138852	-0.674886	-0.533511
70995133	chr13:70995133:A:G	2.77647e-07	-1.56219	-0.0577648	0.000113916	-1.42011	0.0137655
70995368	chr13:70995368:A:G	1.55999e-06	0.106127	-2.75265e-10	0.000587082	0.233358	-2.75265e-10
70995383	chr13:70995383:C:A	5.92193e-07	-1.44051e-10	-0.862474	0.000199669	-1.44051e-10	-0.845148
70995626	chr13:70995626:T:C	4.31123e-07	-1.44051e-10	-1.17991	0.000143397	-1.44051e-10	-1.17619
70996289	chr13:70996289:T:G	6.03327e-07	-1.44051e-10	-0.843847	0.000203377	-1.44051e-10	-0.826743
70996449	chr13:70996449:G:A	6.42119e-07	-1.44051e-10	-0.781533	0.000214	-1.44051e-10	-0.775831
70996566	chr13:70996566:G:C	2.59108e-07	-1.68906	-2.75265e-10	8.60492e-05	-1.68689	-2.75265e-10
70996726	chr13:70996726:A:C	1.55625e-07	-1.30439	-0.89447	5.24713e-05	-1.25009	-0.931452
70996729	chr13:70996729:C:T	1.24024e-07	-1.22762	-1.19821	3.80649e-05	-1.29563	-1.20688
70996941	chr13:70996941:G:A	2.88879e-07	-0.359196	-1.2211	0.000119952	-0.140644	-1.21407
70996989	chr13:70996989:A:G	1.55428e-07	-1.29814	-0.90199	5.24658e-05	-1.24314	-0.938506
70997014	chr13:70997014:G:A	1.53391e-07	-1.31898	-0.894342	5.16747e-05	-1.2655	-0.931341
70997069	chr13:70997069:G:A	1.57145e-07	-1.32605	-0.863087	5.28258e-05	-1.27308	-0.901725
70997138	chr13:70997138:G:A	1.58096e-07	-1.30192	-0.88118	5.32899e-05	-1.2472	-0.918858
70997399	chr13:70997399:A:G	7.93734e-08	-1.64652	-1.22562	2.51984e-05	-1.68502	-1.23
70997550	chr13:70997550:G:A	1.10483e-07	-1.32153	-1.21992	4.3793e-05	-1.14172	-1.22062
70997719	chr13:70997719:T:A	8.03979e-08	-1.63296	-1.22636	2.53236e-05	-1.67944	-1.23063
70997768	chr13:70997768:T:C	1.24187e-07	-1.21306	-1.21146	3.81134e-05	-1.2825	-1.21874
70997778	chr13:70997778:T:C	7.99986e-08	-1.63347	-1.23083	2.52225e-05	-1.6797	-1.23437
70997792	chr13:70997792:C:T	1.20524e-07	-1.23616	-1.2183	3.7099e-05	-1.30358	-1.22464
70997858	chr13:70997858:T:C	5.60802e-07	-0.916938	-2.75265e-10	0.000184822	-0.922414	-2.75265e-10
70997930	chr13:70997930:G:C	6.07148e-07	-1.44051e-10	-0.837533	0.000204752	-1.44051e-10	-0.820005
70998142	chr13:70998142:G:A	1.19848e-07	-1.34133	-1.11876	4.81947e-05	-1.14718	-1.11938
70998155	chr13:70998155:A:C	2.74392e-07	-0.401677	-1.23007	0.000113373	-0.186457	-1.22466
70998191	chr13:70998191:G:A	7.11317e-07	-1.44051e-10	-0.679188	0.000229788	-1.44051e-10	-0.704649
70998516	chr13:70998516:A:G	4.14347e-07	-1.44051e-10	-1.2196	0.000137935	-1.44051e-10	-1.21503
70998534	chr13:70998534:T:C	7.95127e-08	-1.64001	-1.23038	2.51615e-05	-1.68247	-1.23402
70998584	chr13:70998584:T:A	8.72724e-07	-1.44051e-10	-0.474686	0.00028094	-1.44051e-10	-0.503667
70998606	chr13:70998606:C:T	7.90553e-08	-1.64584	-1.23032	2.5105e-05	-1.68478	-1.23396
70998912	chr13:70998912:C:T	8.02882e-08	-1.63151	-1.22918	2.52802e-05	-1.67878	-1.23301
70998937	chr13:70998937:C:A	8.06974e-08	-1.62552	-1.23008	2.53305e-05	-1.67603	-1.23377
70999195	chr13:70999195:C:T	4.05799e-07	-1.44051e-10	-1.24045	0.000134708	-1.44051e-10	-1.2387
70999257	chr13:70999257:G:A	8.02969e-08	-1.62958	-1.23099	2.52642e-05	-1.6779	-1.23452
70999363	chr13:70999363:T:C	6.04377e-07	-1.44051e-10	-0.842108	0.000203737	-1.44051e-10	-0.824979
70999553	chr13:70999553:G:A	4.60222e-07	-1.44051e-10	-1.1146	0.000154147	-1.44051e-10	-1.1039
70999817	chr13:70999817:C:G	7.99715e-08	-1.63561	-1.22903	2.52366e-05	-1.68066	-1.23285
70999865	chr13:70999865:C:A	8.60626e-07	-0.488646	-2.75265e-10	0.000239318	-0.664014	-2.75265e-10
70999997	chr13:70999997:G:A	5.28322e-07	-1.44051e-10	-0.9766	0.000177575	-1.44051e-10	-0.962413
71000087	chr13:71000087:T:TA	7.9884e-08	-1.63259	-1.23314	2.51846e-05	-1.6793	-1.23628
71000132	chr13:71000132:G:A	8.73101e-08	-1.63571	-1.14113	2.7366e-05	-1.68066	-1.15185
71000260	chr13:71000260:T:C	3.06729e-07	-1.52034	-2.75265e-10	9.95053e-05	-1.5416	-2.75265e-10
71000360	chr13:71000360:C:T	7.67671e-07	-1.61741	1.01446	0.00031457	-1.50089	1.11029
71000510	chr13:71000510:G:A	2.96355e-07	-1.55475	-2.75265e-10	0.000114761	-1.39895	-2.75265e-10
71000780	chr13:71000780:TCAAA:T	1.18287e-07	-1.35447	-1.11872	4.74029e-05	-1.16378	-1.11934
71000984	chr13:71000984:T:C	7.93042e-08	-1.64006	-1.23295	2.5109e-05	-1.68245	-1.23612
71001171	chr13:71001171:C:T	1.81021e-07	-1.62782	-0.419878	6.7824e-05	-1.53583	-0.389056
71001502	chr13:71001502:A:T	1.83201e-07	-1.65587	-0.379854	6.774e-05	-1.57877	-0.347365
71001551	chr13:71001551:G:A	8.61636e-07	-1.44051e-10	-0.487473	0.00029398	-1.44051e-10	-0.458295
71001782	chr13:71001782:T:C	1.16443e-07	-1.36962	-1.11928	4.64971e-05	-1.18252	-1.1199
71001884	chr13:71001884:T:C	4.05502e-07	-1.44051e-10	-1.24118	0.00013451	-1.44051e-10	-1.24017
71001972	chr13:71001972:C:T	4.0702e-07	-1.44051e-10	-1.23744	0.000135216	-1.44051e-10	-1.23493
71002159	chr13:71002159:G:A	5.05636e-07	-1.44051e-10	-1.02049	0.000169024	-1.44051e-10	-1.01177
71002310	chr13:71002310:A:G	1.2044e-06	-1.68494	1.53237	0.000404959	-1.6861	1.54808
71002632	chr13:71002632:A:G	6.02862e-07	-1.44051e-10	-0.844618	0.000203219	-1.44051e-10	-0.827524
71002676	chr13:71002676:G:A	1.07252e-07	-1.34547	-1.22565	4.59522e-05	-1.10941	-1.20479
71002711	chr13:71002711:A:G	9.73976e-07	-1.68469	1.31977	0.000327528	-1.68561	1.33538
71002712	chr13:71002712:G:T	9.62906e-07	-1.44051e-10	-0.37635	0.000310618	-1.44051e-10	-0.403242
71002788	chr13:71002788:C:T	7.56028e-07	-1.44051e-10	-0.618228	0.000250936	-1.44051e-10	-0.616608
71003295	chr13:71003295:C:T	1.42168e-07	-1.19704	-1.09226	4.32388e-05	-1.26645	-1.10862
71003413	chr13:71003413:C:T	1.36941e-07	-1.17546	-1.1513	4.17234e-05	-1.24716	-1.16359
71003661	chr13:71003661:G:C	1.42938e-07	-1.19818	-1.08572	4.34253e-05	-1.26829	-1.10248
71003770	chr13:71003770:A:G	1.36894e-07	-1.23051	-1.09659	4.17305e-05	-1.29781	-1.11276
71004327	chr13:71004327:G:A	1.32927e-07	-1.63502	-0.721483	4.49173e-05	-1.63744	-0.699548
71004664	chr13:71004664:G:A	4.05998e-07	-1.44051e-10	-1.23996	0.000134534	-1.44051e-10	-1.23999
71004718	chr13:71004718:C:T	2.61275e-07	-0.464441	-1.21629	0.000109649	-0.236287	-1.20823
71004726	chr13:71004726:A:G	1.45677e-07	-1.19728	-1.06764	4.42406e-05	-1.26711	-1.08506
71004781	chr13:71004781:A:C	1.4185e-07	-1.21035	-1.08119	4.31503e-05	-1.2792	-1.09792
71004876	chr13:71004876:A:T	6.05827e-07	-1.44051e-10	-0.839712	0.000204235	-1.44051e-10	-0.822537
71005026	chr13:71005026:C:G	1.21679e-07	-1.32757	-1.11735	4.91303e-05	-1.12968	-1.11765
71005172	chr13:71005172:A:G	1.40988e-07	-1.21618	-1.08145	4.29631e-05	-1.28333	-1.09814
71005191	chr13:71005191:G:A	7.00856e-07	-1.44051e-10	-0.694004	0.000232452	-1.44051e-10	-0.693122
71005228	chr13:71005228:C:G	3.30449e-06	0.856731	-2.75265e-10	0.0019412	1.42926	-2.75265e-10
71005342	chr13:71005342:G:A	1.66374e-07	-1.05732	-1.07474	5.03104e-05	-1.13179	-1.09181
71005624	chr13:71005624:A:G	2.39433e-07	-0.52761	-1.24042	9.92786e-05	-0.305625	-1.23825
71005644	chr13:71005644:A:G	1.49972e-07	-1.1495	-1.08636	4.54556e-05	-1.22226	-1.10281
71005716	chr13:71005716:A:G	1.13166e-07	-1.68871	-0.828743	3.8484e-05	-1.6808	-0.810763
71005771	chr13:71005771:A:AAG	1.46547e-07	-1.17449	-1.08447	4.44669e-05	-1.24605	-1.10101
71006550	chr13:71006550:T:C	4.41291e-07	-1.44051e-10	-1.1566	0.000147721	-1.44051e-10	-1.14648
71006878	chr13:71006878:G:A	1.48359e-07	-1.13489	-1.11179	4.49847e-05	-1.20876	-1.12672
71006905	chr13:71006905:T:A	4.36238e-07	-1.44051e-10	-1.16812	0.000143213	-1.44051e-10	-1.17748
71006985	chr13:71006985:G:T	1.46171e-07	-1.17909	-1.08243	4.43721e-05	-1.25011	-1.09909
71007077	chr13:71007077:T:C	4.22074e-07	-1.20113	-2.75265e-10	0.00012174	-1.33992	-2.75265e-10
71007314	chr13:71007314:T:C	5.50741e-07	-0.935042	-2.75265e-10	0.000172363	-0.992205	-2.75265e-10
71007554	chr13:71007554:T:A	6.70635e-07	-0.596907	-0.141175	0.000293154	-0.313306	-0.147801
71007561	chr13:71007561:A:G	1.20972e-07	-1.20918	-1.24156	3.74588e-05	-1.27849	-1.24008
71007862	chr13:71007862:G:A	1.24602e-07	-1.17989	-1.24129	3.85116e-05	-1.25129	-1.23955
71007875	chr13:71007875:A:T	1.21834e-07	-1.20347	-1.24017	3.77471e-05	-1.27319	-1.23771
71007949	chr13:71007949:T:G	5.68694e-07	-1.44051e-10	-0.902963	0.000191525	-1.44051e-10	-0.886791
71007953	chr13:71007953:C:T	4.14751e-07	-1.44051e-10	-1.21863	0.000137161	-1.44051e-10	-1.22065
71008079	chr13:71008079:T:C	1.48193e-07	-1.15768	-1.09011	4.4933e-05	-1.23028	-1.10635
71008145	chr13:71008145:AT:A	1.42534e-07	-1.20302	-1.0837	4.33396e-05	-1.2724	-1.10034
71008357	chr13:71008357:T:C	1.31101e-07	-1.62782	-0.742521	4.42188e-05	-1.63065	-0.72201
71009024	chr13:71009024:A:G	7.0411e-07	-1.44051e-10	-0.689372	0.000233925	-1.44051e-10	-0.686806
71009058	chr13:71009058:A:C	1.14119e-07	-1.37208	-1.13698	4.27606e-05	-1.24999	-1.13619
71009427	chr13:71009427:G:A	1.49639e-07	-1.09945	-1.13863	4.53157e-05	-1.17667	-1.15149
71009696	chr13:71009696:C:A	5.84515e-07	-1.44051e-10	-0.875523	0.000190065	-1.44051e-10	-0.89444
71010041	chr13:71010041:TATC:T	2.62038e-07	-1.67781	-2.75265e-10	8.90216e-05	-1.65293	-2.75265e-10
71010047	chr13:71010047:C:T	2.54538e-07	-0.510553	-1.1963	0.00010689	-0.284073	-1.18593
71010069	chr13:71010069:A:T	1.34934e-07	-1.23622	-1.1053	4.11602e-05	-1.30389	-1.12044
71010114	chr13:71010114:A:G	1.47179e-07	-1.67669	-0.577969	5.2695e-05	-1.61971	-0.557577
71010186	chr13:71010186:G:T	7.84079e-07	-1.44051e-10	-0.581797	0.000260333	-1.44051e-10	-0.579845
71010250	chr13:71010250:T:C	1.52646e-06	-1.67432	1.75872	0.000514009	-1.67581	1.77625
71010325	chr13:71010325:T:C	1.20038e-07	-1.21908	-1.23941	3.72462e-05	-1.28769	-1.23657
71010385	chr13:71010385:T:G	4.42141e-07	-1.44051e-10	-1.15468	0.000147765	-1.44051e-10	-1.14618
71010429	chr13:71010429:T:C	1.20348e-07	-1.21563	-1.24029	3.731e-05	-1.28464	-1.2379
71010455	chr13:71010455:A:G	1.27361e-07	-1.18463	-1.21465	3.9052e-05	-1.2555	-1.22141
71010509	chr13:71010509:C:T	1.39562e-07	-1.15375	-1.15404	4.2481e-05	-1.22676	-1.16599
71010703	chr13:71010703:T:G	5.43683e-07	-1.44051e-10	-0.94794	0.000181893	-1.44051e-10	-0.938387
71010982	chr13:71010982:A:G	1.44082e-07	-1.18387	-1.09205	4.37738e-05	-1.25459	-1.10818
71011195	chr13:71011195:T:C	1.43579e-07	-1.19818	-1.08124	4.36405e-05	-1.26785	-1.09797
71011200	chr13:71011200:A:G	8.53695e-07	-0.496732	-2.75265e-10	0.000365674	-0.240064	-2.75265e-10
71011454	chr13:71011454:C:T	8.7104e-07	-1.44051e-10	-0.476618	0.000281317	-1.44051e-10	-0.502325
71011459	chr13:71011459:T:A	1.2223e-07	-1.23296	-1.20744	3.7572e-05	-1.30042	-1.21513
71011866	chr13:71011866:T:C	1.43033e-07	-1.15258	-1.13065	4.34582e-05	-1.22583	-1.14418
71011868	chr13:71011868:A:C	1.44861e-07	-1.14856	-1.12197	4.39766e-05	-1.22212	-1.13603
71011929	chr13:71011929:T:TA	1.43104e-07	-1.13412	-1.14861	4.34778e-05	-1.20866	-1.16089
71012069	chr13:71012069:G:A	2.39586e-07	-0.525814	-1.24158	9.9265e-05	-0.303766	-1.24025
71012098	chr13:71012098:T:C	2.68274e-07	-1.68272	0.0284251	9.47154e-05	-1.63386	0.0429258
71012379	chr13:71012379:C:T	5.89476e-07	-1.44051e-10	-0.867073	0.000195175	-1.44051e-10	-0.867911
71012381	chr13:71012381:C:A	9.65135e-07	-1.44051e-10	-0.374038	0.00031129	-1.44051e-10	-0.401084
71012495	chr13:71012495:A:G	1.44139e-07	-1.14595	-1.12958	4.37811e-05	-1.21944	-1.14316
71012751	chr13:71012751:A:G	9.01378e-07	-1.44051e-10	-0.442382	0.000291502	-1.44051e-10	-0.466762
71012767	chr13:71012767:T:C	1.42935e-07	-1.13414	-1.14977	4.33713e-05	-1.21005	-1.16195
71012952	chr13:71012952:G:A	1.27086e-07	-1.25678	-1.14466	3.89406e-05	-1.32264	-1.15713
71013015	chr13:71013015:C:T	1.26675e-07	-1.2615	-1.14318	3.88339e-05	-1.32692	-1.15559
71013337	chr13:71013337:A:T	1.23509e-07	-1.68678	-0.743215	4.34561e-05	-1.64598	-0.724076
71013442	chr13:71013442:A:G	1.49453e-07	-1.11247	-1.12686	4.54534e-05	-1.18442	-1.1407
71013614	chr13:71013614:C:T	7.81074e-07	-1.44051e-10	-0.585636	0.000264844	-1.44051e-10	-0.562665
71013839	chr13:71013839:C:T	1.3922e-07	-1.1328	-1.17745	4.238e-05	-1.20778	-1.18736
71014080	chr13:71014080:C:A	1.3006e-07	-1.20407	-1.17424	4.04676e-05	-1.27892	-1.16238
71014095	chr13:71014095:TA:T	1.20486e-07	-1.25582	-1.19896	3.70945e-05	-1.32132	-1.20702
71014146	chr13:71014146:G:T	1.10346e-07	-1.68798	-0.854714	3.85834e-05	-1.65111	-0.837872
71014252	chr13:71014252:T:C	4.05745e-07	-1.44051e-10	-1.24058	0.000134462	-1.44051e-10	-1.24052
71014468	chr13:71014468:T:C	1.1824e-07	-1.29323	-1.18035	3.64106e-05	-1.35668	-1.19027
71015250	chr13:71015250:T:C	2.81998e-07	-1.60441	-2.75265e-10	9.60592e-05	-1.57684	-2.75265e-10
71015276	chr13:71015276:TC:T	1.3601e-07	-1.09171	-1.24187	3.89038e-05	-1.2387	-1.24202
71015691	chr13:71015691:T:G	2.66988e-07	-1.6591	-2.75265e-10	9.31483e-05	-1.60761	-2.75265e-10
71015706	chr13:71015706:A:G	8.54177e-07	-1.66199	1.16582	0.00028916	-1.66336	1.18853
71015824	chr13:71015824:C:T	9.18274e-07	-1.3246	0.90079	0.000285279	-1.39493	0.906589
71015991	chr13:71015991:A:G	8.87844e-07	-1.32111	0.863598	0.000275644	-1.39178	0.869087
71016057	chr13:71016057:A:T	1.03929e-06	-1.44051e-10	-0.300011	0.000333923	-1.44051e-10	-0.330896
71016138	chr13:71016138:G:A	9.07611e-07	-1.32241	0.886914	0.000281911	-1.39311	0.892895
71016447	chr13:71016447:A:T	9.15359e-07	-1.31619	0.8892	0.000284171	-1.38763	0.895403
71016618	chr13:71016618:C:T	9.20029e-07	-1.33803	0.916124	0.000286169	-1.40721	0.921982
71016921	chr13:71016921:A:C	6.72375e-07	-1.44051e-10	-0.73549	0.000227135	-1.44051e-10	-0.716264
71017019	chr13:71017019:T:A	1.20891e-07	-1.21756	-1.23386	4.86775e-05	-1.04055	-1.21604
71017160	chr13:71017160:C:G	6.60433e-07	-1.44051e-10	-0.753411	0.000222673	-1.44051e-10	-0.736103
71017227	chr13:71017227:C:A	9.76905e-07	-1.44051e-10	-0.361917	0.00031342	-1.44051e-10	-0.394263
71017332	chr13:71017332:G:A	8.22555e-07	-1.44051e-10	-0.533891	0.000266826	-1.44051e-10	-0.555212
71017598	chr13:71017598:C:T	1.39221e-07	-1.19074	-1.1195	5.79155e-05	-0.963242	-1.11958
71017673	chr13:71017673:T:C	3.40802e-07	-0.194196	-1.22081	0.000132066	-0.0442144	-1.21429
71017716	chr13:71017716:T:C	5.07144e-07	-1.01751	-2.75265e-10	0.000173543	-0.985381	-2.75265e-10
71018428	chr13:71018428:G:A	4.07009e-07	-1.44051e-10	-1.23747	0.000134416	-1.44051e-10	-1.24087
71018491	chr13:71018491:A:G	6.25947e-07	-1.59924	0.792202	0.000203509	-1.68184	0.85574
71018775	chr13:71018775:G:A	6.06959e-07	-1.59177	0.753921	0.000195988	-1.6793	0.815542
71018800	chr13:71018800:C:T	1.06979e-06	-1.66545	1.39435	0.000421033	-1.58885	1.48976
71018811	chr13:71018811:C:G	6.467e-07	-1.59662	0.822199	0.000209791	-1.68093	0.885239
71019149	chr13:71019149:C:T	6.04901e-07	-1.60573	0.764487	0.000197264	-1.68375	0.82648
71019206	chr13:71019206:C:A	7.50897e-07	-1.44051e-10	-0.625037	0.000254082	-1.44051e-10	-0.604151
71019592	chr13:71019592:A:G	7.58014e-07	-1.67442	1.05881	0.000291928	-1.60747	1.14217
71019679	chr13:71019679:C:T	6.67422e-07	-1.44051e-10	-0.742884	0.000225335	-1.44051e-10	-0.724219
71019692	chr13:71019692:T:C	1.35359e-07	-1.13625	-1.20212	3.91957e-05	-1.2751	-1.19813
71019734	chr13:71019734:C:T	4.40686e-07	-1.44051e-10	-1.15797	0.000147169	-1.44051e-10	-1.15023
71019846	chr13:71019846:T:C	2.60933e-07	-1.68204	-2.75265e-10	8.57053e-05	-1.69089	-2.75265e-10
71020240	chr13:71020240:G:A	9.98068e-07	-1.44051e-10	-0.340485	0.00032098	-1.44051e-10	-0.370427
71020287	chr13:71020287:G:A	8.78983e-07	-1.44051e-10	-0.46754	0.000282862	-1.44051e-10	-0.496849
71020302	chr13:71020302:T:G	4.95554e-07	-1.44051e-10	-1.04063	0.000165366	-1.44051e-10	-1.03365
71020556	chr13:71020556:A:T	1.63435e-07	-1.13868	-1.01121	4.7618e-05	-1.2774	-1.00119
71020741	chr13:71020741:T:C	1.70965e-07	-1.09681	-1.00804	4.95405e-05	-1.24119	-0.997826
71021073	chr13:71021073:T:A	1.73295e-07	-1.02051	-1.0708	4.91075e-05	-1.18521	-1.06258
71021293	chr13:71021293:T:C	1.48522e-07	-1.12656	-1.11901	6.25397e-05	-0.886926	-1.11908
71021563	chr13:71021563:T:G	2.58869e-07	-1.68998	-2.75265e-10	8.75146e-05	-1.67	-2.75265e-10
71021848	chr13:71021848:T:A	2.81039e-07	-1.60781	-2.75265e-10	9.27587e-05	-1.61181	-2.75265e-10
71022017	chr13:71022017:A:G	7.07456e-07	-1.44051e-10	-0.684631	0.000239137	-1.44051e-10	-0.66477
71022255	chr13:71022255:C:T	1.82762e-07	-0.807067	-1.23106	7.843e-05	-0.53869	-1.24091
71022305	chr13:71022305:C:T	1.57566e-07	-1.13985	-1.04661	6.61615e-05	-0.90309	-1.04662
71022370	chr13:71022370:T:A	1.0421e-06	-0.29731	-2.75265e-10	0.000276533	-0.519476	-2.75265e-10
71022384	chr13:71022384:A:ATT	4.08551e-07	-1.44051e-10	-1.23369	0.000135068	-1.44051e-10	-1.23603
71023220	chr13:71023220:A:G	2.01363e-07	-0.956877	-0.984322	5.6105e-05	-1.14606	-0.96852
71023418	chr13:71023418:T:C	2.30481e-07	-0.564221	-1.24192	7.23551e-05	-0.618313	-1.24191
71023670	chr13:71023670:T:C	4.21274e-07	-1.44051e-10	-1.20302	0.000140492	-1.44051e-10	-1.19666
71023775	chr13:71023775:T:C	6.45679e-07	-1.44051e-10	-0.776004	0.000217234	-1.44051e-10	-0.760831
71024029	chr13:71024029:T:G	4.38626e-07	-1.44051e-10	-1.16266	0.000146028	-1.44051e-10	-1.15801
71024352	chr13:71024352:A:G	1.75654e-06	0.224792	-2.75265e-10	0.000433189	-0.070632	-2.75265e-10
71024368	chr13:71024368:TGAA:T	1.57354e-07	-1.16248	-1.02533	6.62827e-05	-0.924342	-1.02354
71024909	chr13:71024909:G:T	2.40984e-07	-0.552714	-1.20886	9.01425e-05	-0.432735	-1.20768
71024911	chr13:71024911:G:T	2.64806e-07	-1.69004	0.0227291	9.21676e-05	-1.67549	0.0572956
71024999	chr13:71024999:T:C	1.88259e-07	-1.04296	-0.965524	8.01875e-05	-0.800109	-0.957331
71025413	chr13:71025413:T:C	4.14806e-07	-1.44051e-10	-1.2185	0.000136595	-1.44051e-10	-1.22479
71025418	chr13:71025418:G:A	8.80012e-07	-1.44051e-10	-0.46637	0.000281104	-1.44051e-10	-0.503081
71025903	chr13:71025903:C:T	5.98066e-07	-0.340035	-0.512571	0.00024195	-0.152148	-0.500927
71026102	chr13:71026102:G:A	1.57675e-06	-1.44051e-10	0.116813	0.000576174	-1.44051e-10	0.214602
71026231	chr13:71026231:C:G	4.16306e-07	-1.44051e-10	-1.21489	0.000137287	-1.44051e-10	-1.21973
71026298	chr13:71026298:T:C	7.19147e-07	-0.380322	-0.287919	0.000285857	-0.202768	-0.283547
71026306	chr13:71026306:A:G	7.75791e-07	-0.400506	-0.191916	0.000307986	-0.224939	-0.186812
71027196	chr13:71027196:T:C	1.07205e-06	-1.44051e-10	-0.268974	0.000348689	-1.44051e-10	-0.287628
71027334	chr13:71027334:C:T	3.48648e-07	-1.39224	-2.75265e-10	0.000107669	-1.46274	-2.75265e-10
71027376	chr13:71027376:C:T	7.00779e-07	-0.600435	-0.0936788	0.000273598	-0.449904	-0.0802438
71027393	chr13:71027393:T:C	5.90994e-07	-1.44051e-10	-0.8645	0.000196521	-1.44051e-10	-0.861039
71027557	chr13:71027557:C:T	4.97282e-07	-1.44051e-10	-1.03715	0.000165863	-1.44051e-10	-1.03064
71027740	chr13:71027740:C:T	4.50222e-06	-0.914652	2.08067	0.00186098	-0.672342	2.0594
71027868	chr13:71027868:A:C	1.0692e-06	-1.44051e-10	-0.271642	0.000347781	-1.44051e-10	-0.290234
71028290	chr13:71028290:T:C	1.05906e-06	-1.44051e-10	-0.281172	0.000384281	-1.44051e-10	-0.190434
71028535	chr13:71028535:G:C	1.34643e-07	-1.28181	-1.06187	5.0478e-05	-1.16343	-1.05684
71028666	chr13:71028666:A:C	5.55906e-07	-1.44051e-10	-0.925708	0.000188889	-1.44051e-10	-0.900647
71028675	chr13:71028675:G:T	8.61022e-07	-1.44051e-10	-0.488186	0.000292706	-1.44051e-10	-0.462637
71028893	chr13:71028893:T:C	1.22606e-07	-1.20183	-1.2355	4.44416e-05	-1.10586	-1.24177
71028894	chr13:71028894:C:A	4.54894e-07	-1.44051e-10	-1.12624	0.000149342	-1.44051e-10	-1.13557
71028907	chr13:71028907:C:T	2.29321e-07	-1.13615	-0.67503	7.80503e-05	-1.12448	-0.659971
71029669	chr13:71029669:T:C	3.84686e-07	-1.16181	-0.132066	0.000140822	-1.05733	-0.136982
71029771	chr13:71029771:C:A	5.77025e-07	-0.550662	-0.337759	0.000224277	-0.402765	-0.326159
71029905	chr13:71029905:C:T	2.64128e-07	-1.66987	-2.75265e-10	8.70746e-05	-1.67504	-2.75265e-10
71030052	chr13:71030052:G:A	3.45969e-07	-1.14817	-0.25179	0.00012667	-1.04314	-0.257082
71030092	chr13:71030092:T:C	5.70585e-07	-0.899645	-2.75265e-10	0.000149065	-1.13743	-2.75265e-10
71030583	chr13:71030583:G:T	5.54774e-07	-1.44051e-10	-0.927745	0.000188214	-1.44051e-10	-0.904229
71030609	chr13:71030609:A:G	5.92069e-07	-0.523965	-0.338718	0.000230495	-0.374233	-0.327345
71030649	chr13:71030649:C:G	3.62342e-07	-1.1303	-0.22342	0.000132877	-1.02385	-0.228535
71030652	chr13:71030652:C:T	1.52551e-07	-1.1143	-1.10451	5.94229e-05	-0.940093	-1.11703
71030736	chr13:71030736:A:G	4.06204e-07	-1.44051e-10	-1.23945	0.000134443	-1.44051e-10	-1.24066
71030882	chr13:71030882:A:G	2.46269e-07	-1.60839	-0.13149	7.54068e-05	-1.65445	-0.16446
71030921	chr13:71030921:C:T	7.41373e-07	-1.44051e-10	-0.637802	0.000239989	-1.44051e-10	-0.661212
71030952	chr13:71030952:T:TA	6.4051e-06	-1.44051e-10	1.51854	0.00218342	-1.44051e-10	1.54684
71031118	chr13:71031118:G:C	4.75168e-07	-1.08264	-2.75265e-10	0.000132701	-1.25371	-2.75265e-10
71031304	chr13:71031304:C:A	4.92852e-07	-1.44051e-10	-1.0461	0.000165173	-1.44051e-10	-1.03481
71031343	chr13:71031343:T:C	7.54604e-08	-1.68286	-1.23984	2.74575e-05	-1.58779	-1.24138
71031442	chr13:71031442:G:A	1.20021e-06	-0.949567	0.793514	0.000409006	-0.976501	0.848424
71031482	chr13:71031482:A:G	1.11476e-07	-1.59018	-0.942321	3.78835e-05	-1.55961	-0.947681
71031568	chr13:71031568:G:A	4.13879e-07	-1.44051e-10	-1.22073	0.000137443	-1.44051e-10	-1.2186
71031714	chr13:71031714:C:A	7.54533e-07	-1.44051e-10	-0.620208	0.000245477	-1.44051e-10	-0.638604
71032122	chr13:71032122:C:T	5.77468e-07	-0.887654	-2.75265e-10	0.000184523	-0.924032	-2.75265e-10
71032294	chr13:71032294:A:G	4.14468e-07	-1.44051e-10	-1.21931	0.00013667	-1.44051e-10	-1.22424
71032547	chr13:71032547:G:A	4.52679e-07	-1.44051e-10	-1.13112	0.000149692	-1.44051e-10	-1.13323
71032650	chr13:71032650:A:G	3.11714e-07	-0.853897	-0.650324	0.000120423	-0.700059	-0.650735
71033073	chr13:71033073:A:G	2.63752e-07	-1.6713	-2.75265e-10	8.57883e-05	-1.68992	-2.75265e-10
71033138	chr13:71033138:A:T	4.44859e-07	-1.62688	0.478332	0.000155325	-1.59948	0.503192
71033621	chr13:71033621:C:T	1.03123e-07	-1.56254	-1.04785	3.49194e-05	-1.53185	-1.05692
71033812	chr13:71033812:T:A	5.73971e-07	-1.44051e-10	-0.893728	0.000190584	-1.44051e-10	-0.891713
71033987	chr13:71033987:C:G	5.89824e-07	-1.44051e-10	-0.866483	0.000195338	-1.44051e-10	-0.867075
71034371	chr13:71034371:G:A	5.79918e-07	-1.44051e-10	-0.88342	0.000191998	-1.44051e-10	-0.884323
71034474	chr13:71034474:G:A	4.23228e-07	-1.44051e-10	-1.19839	0.000139071	-1.44051e-10	-1.20683
71034543	chr13:71034543:A:G	1.15495e-06	0.962324	-1.15681	0.000246889	0.515017	-1.14789
71034871	chr13:71034871:G:A	8.41557e-08	-1.663	-1.15064	2.76456e-05	-1.68379	-1.13855
71034903	chr13:71034903:A:C	3.32403e-07	-1.43996	-2.75265e-10	0.000105302	-1.48498	-2.75265e-10
71035157	chr13:71035157:C:T	8.00788e-07	-1.44051e-10	-0.560711	0.000266393	-1.44051e-10	-0.556833
71035533	chr13:71035533:G:A	8.73521e-08	-1.65111	-1.12525	2.85713e-05	-1.67718	-1.11223
71035673	chr13:71035673:G:A	8.03898e-08	-1.63664	-1.22278	2.59983e-05	-1.66852	-1.21526
71036085	chr13:71036085:AC:A	3.43624e-07	-1.40676	-2.75265e-10	0.000121485	-1.34202	-2.75265e-10
71036238	chr13:71036238:A:G	8.08693e-08	-1.64097	-1.2125	2.62341e-05	-1.67142	-1.20332
71036330	chr13:71036330:C:T	4.25429e-07	-1.44051e-10	-1.19321	0.000141329	-1.44051e-10	-1.19072
71036521	chr13:71036521:A:G	4.36604e-07	-1.44051e-10	-1.16728	0.000143347	-1.44051e-10	-1.17654
71037367	chr13:71037367:A:G	4.36315e-07	-1.44051e-10	-1.16794	0.000143244	-1.44051e-10	-1.17726
71037579	chr13:71037579:G:C	6.82898e-07	-1.44051e-10	-0.719961	0.000222312	-1.44051e-10	-0.737725
71037580	chr13:71037580:A:G	2.83959e-07	-1.59748	-2.75265e-10	9.26469e-05	-1.61301	-2.75265e-10
71037625	chr13:71037625:C:T	8.16612e-08	-1.67266	-1.17107	2.69181e-05	-1.6886	-1.16041
71037982	chr13:71037982:A:T	3.81246e-07	-0.747291	-0.555569	7.67915e-05	-1.16402	-0.636692
71038043	chr13:71038043:A:G	5.21135e-07	-1.44051e-10	-0.990298	0.000176447	-1.44051e-10	-0.968788
71038092	chr13:71038092:G:A	9.10456e-07	-1.44051e-10	-0.432361	0.000326748	-1.44051e-10	-0.352618
71038177	chr13:71038177:G:A	9.8644e-08	-1.5142	-1.14059	3.75287e-05	-1.38105	-1.13565
71038530	chr13:71038530:T:TAA	9.45222e-08	-1.51999	-1.17749	3.3056e-05	-1.46976	-1.17385
71038635	chr13:71038635:G:A	1.05593e-07	-1.52687	-1.05984	3.69621e-05	-1.47804	-1.05387
71038830	chr13:71038830:G:C	9.51969e-08	-1.51013	-1.18023	3.33362e-05	-1.45856	-1.1766
71038976	chr13:71038976:G:A	9.69133e-08	-1.5043	-1.16819	3.39874e-05	-1.45173	-1.16409
71039065	chr13:71039065:G:A	8.22238e-08	-1.67411	-1.16276	2.71534e-05	-1.68909	-1.15122
71039094	chr13:71039094:A:T	3.26831e-07	-1.51966	0.0627994	0.000105626	-1.5428	0.060895
71039445	chr13:71039445:G:A	2.32523e-07	-1.43927	-0.358049	7.03291e-05	-1.50562	-0.383006
71039586	chr13:71039586:C:T	9.38834e-08	-1.53587	-1.16839	3.27698e-05	-1.48776	-1.16454
71039670	chr13:71039670:C:G	4.95643e-07	-1.04045	-2.75265e-10	0.000160101	-1.066	-2.75265e-10
71039829	chr13:71039829:G:T	1.04076e-07	-1.54431	-1.05688	3.66437e-05	-1.49924	-1.04133
71039897	chr13:71039897:C:T	4.16649e-07	-1.44051e-10	-1.21406	0.000138902	-1.44051e-10	-1.20804
71040029	chr13:71040029:C:T	3.2322e-07	-1.53411	0.0661353	0.000104501	-1.55737	0.0647575
71040339	chr13:71040339:A:G	5.97088e-07	-1.44051e-10	-0.854241	0.000202016	-1.44051e-10	-0.833462
71040581	chr13:71040581:C:T	7.81057e-07	-1.60265	1.01699	0.000281098	-1.56427	1.06117
71040594	chr13:71040594:T:A	5.0894e-07	-1.44051e-10	-1.01398	0.000167705	-1.44051e-10	-1.0196
71040611	chr13:71040611:G:A	1.23787e-06	-0.125155	-2.75265e-10	0.000435956	-0.0642647	-2.75265e-10
71040705	chr13:71040705:T:G	8.21144e-08	-1.67369	-1.16451	2.9015e-05	-1.62299	-1.151
71040821	chr13:71040821:G:A	5.6685e-07	-1.44051e-10	-0.906212	0.000191747	-1.44051e-10	-0.885631
71041038	chr13:71041038:A:G	8.80806e-07	-1.44051e-10	-0.465469	0.000315932	-1.44051e-10	-0.386281
71041046	chr13:71041046:A:G	8.22064e-08	-1.65936	-1.17771	2.94318e-05	-1.59464	-1.16509
71041100	chr13:71041100:C:A	6.31942e-07	-0.797508	-2.75265e-10	0.000227792	-0.713374	-2.75265e-10
71041137	chr13:71041137:A:G	7.52189e-08	-1.6839	-1.24201	2.59364e-05	-1.64447	-1.24169
71042131	chr13:71042131:G:A	7.10713e-07	-1.44051e-10	-0.680038	0.000231604	-1.44051e-10	-0.696779
71042323	chr13:71042323:T:C	9.21247e-07	-1.60483	1.18425	0.000331217	-1.56745	1.22841
71042346	chr13:71042346:C:A	8.61631e-08	-1.65448	-1.13559	3.10448e-05	-1.5864	-1.11997
71042787	chr13:71042787:C:T	2.20808e-07	-1.45717	-0.391842	6.70237e-05	-1.52035	-0.416406
71042970	chr13:71042970:G:A	8.23483e-07	-1.44051e-10	-0.532763	0.000272648	-1.44051e-10	-0.533627
71043054	chr13:71043054:C:T	2.60209e-07	-1.68482	-2.75265e-10	8.57441e-05	-1.69044	-2.75265e-10
71043550	chr13:71043550:T:A	5.41256e-07	-1.61289	0.660478	0.000195162	-1.57642	0.708438
71043768	chr13:71043768:T:G	6.44279e-07	-1.44051e-10	-0.778174	0.000214769	-1.44051e-10	-0.772242
71043793	chr13:71043793:A:G	1.12368e-07	-1.29302	-1.2315	3.74872e-05	-1.2858	-1.232
71043995	chr13:71043995:A:G	5.31361e-07	-1.44051e-10	-0.970864	0.000178401	-1.44051e-10	-0.957774
71044292	chr13:71044292:C:T	8.73682e-08	-1.68878	-1.08739	3.03932e-05	-1.66645	-1.06113
71044638	chr13:71044638:G:A	4.28007e-07	-1.18717	-2.75265e-10	0.00012798	-1.28993	-2.75265e-10
71044872	chr13:71044872:T:C	7.59047e-07	-1.44051e-10	-0.614243	0.000254867	-1.44051e-10	-0.601065
71044880	chr13:71044880:T:C	6.0097e-07	0.184603	-1.03236	0.000139797	-0.181498	-1.02011
71044888	chr13:71044888:C:T	6.63115e-07	-1.65739	0.908029	0.00022145	-1.61393	0.872314
71045019	chr13:71045019:C:T	6.43955e-07	-1.44051e-10	-0.778678	0.000214666	-1.44051e-10	-0.772722
71045150	chr13:71045150:C:T	4.43136e-07	-1.44051e-10	-1.15243	0.000147109	-1.44051e-10	-1.15063
71045706	chr13:71045706:A:G	8.55253e-08	-1.60345	-1.19404	2.91858e-05	-1.56979	-1.19833
71045955	chr13:71045955:GA:G	2.02405e-07	-1.48255	-0.45349	6.17324e-05	-1.54195	-0.477049
71046126	chr13:71046126:T:A	1.21472e-06	-0.144034	-2.75265e-10	0.000427377	-0.0841411	-2.75265e-10
71046846	chr13:71046846:C:T	1.09015e-07	-1.67719	-0.877629	3.67649e-05	-1.6903	-0.846967
71046992	chr13:71046992:A:G	4.82549e-07	-1.64225	0.575022	0.000176363	-1.59333	0.62406
71047584	chr13:71047584:C:T	4.68955e-07	-1.62326	0.527462	0.000168444	-1.58842	0.573216
71047659	chr13:71047659:G:A	1.24231e-07	-1.67675	-0.747405	4.17054e-05	-1.69017	-0.721011
71047714	chr13:71047714:C:G	1.34609e-07	-1.25221	-1.09172	4.47785e-05	-1.24398	-1.0961
71047857	chr13:71047857:C:T	3.90885e-07	-1.45469	0.176796	0.000148151	-1.35141	0.207835
71047861	chr13:71047861:A:G	1.39188e-06	-0.00789818	-2.75265e-10	0.000442928	-0.0483989	-2.75265e-10
71048116	chr13:71048116:A:C	1.03528e-06	-1.44051e-10	-0.303875	0.000353957	-1.44051e-10	-0.272631
71048159	chr13:71048159:T:C	9.82325e-07	-0.356384	-2.75265e-10	0.000285436	-0.487791	-2.75265e-10
71048315	chr13:71048315:G:A	3.47763e-07	-1.39478	-2.75265e-10	0.000114525	-1.40102	-2.75265e-10
71048364	chr13:71048364:G:A	3.81011e-07	-1.48608	0.182599	0.000143361	-1.38968	0.213241
71048760	chr13:71048760:A:G	4.32278e-07	-1.44051e-10	-1.17724	0.000144726	-1.44051e-10	-1.16696
71049035	chr13:71049035:G:A	1.22542e-07	-1.24301	-1.19484	4.0877e-05	-1.23518	-1.19606
71049078	chr13:71049078:G:T	9.48406e-08	-1.65192	-1.04218	3.47367e-05	-1.58248	-1.01153
71049246	chr13:71049246:C:G	4.42301e-07	-1.44051e-10	-1.15432	0.000145126	-1.44051e-10	-1.1642
71049272	chr13:71049272:G:A	4.23624e-07	-1.44051e-10	-1.19746	0.000140306	-1.44051e-10	-1.19798
71049425	chr13:71049425:A:T	4.2326e-07	-1.44051e-10	-1.19832	0.000140559	-1.44051e-10	-1.19618
71049443	chr13:71049443:C:T	9.55738e-08	-1.646	-1.0404	3.51665e-05	-1.57326	-1.00845
71049507	chr13:71049507:T:G	4.28265e-07	-1.44051e-10	-1.18656	0.000142914	-1.44051e-10	-1.17956
71049532	chr13:71049532:C:T	9.6555e-08	-1.64239	-1.0338	3.56253e-05	-1.56731	-1.00145
71049630	chr13:71049630:T:C	9.54248e-08	-1.65257	-1.0354	3.49743e-05	-1.58409	-1.0031
71049712	chr13:71049712:A:G	9.82104e-08	-1.64511	-1.01408	3.62357e-05	-1.57149	-0.980272
71049781	chr13:71049781:G:T	9.41545e-08	-1.64747	-1.05389	3.45709e-05	-1.57582	-1.02297
71049879	chr13:71049879:G:C	6.86812e-07	-1.44051e-10	-0.714246	0.000228442	-1.44051e-10	-0.710526
71049881	chr13:71049881:A:G	9.59739e-08	-1.47792	-1.20431	3.17029e-05	-1.48004	-1.20536
71049958	chr13:71049958:T:C	4.2854e-07	-1.44051e-10	-1.18592	0.000141234	-1.44051e-10	-1.19139
71050101	chr13:71050101:C:G	9.49589e-08	-1.64418	-1.04868	3.49839e-05	-1.57006	-1.01686
71050259	chr13:71050259:T:C	9.86255e-08	-1.54904	-1.10593	3.77297e-05	-1.43202	-1.07934
71050443	chr13:71050443:C:A	1.02416e-07	-1.4609	-1.15637	3.39336e-05	-1.46342	-1.15398
71050825	chr13:71050825:T:A	9.57861e-08	-1.55685	-1.12734	3.64798e-05	-1.44232	-1.10273
71051737	chr13:71051737:C:A	8.12423e-07	-1.44051e-10	-0.546285	0.000268992	-1.44051e-10	-0.547126
71052153	chr13:71052153:A:G	6.9274e-07	-1.44051e-10	-0.705651	0.000233841	-1.44051e-10	-0.687165
71052388	chr13:71052388:A:G	1.20611e-07	-1.49056	-0.963177	4.7332e-05	-1.35604	-0.928576
71052463	chr13:71052463:A:G	8.99475e-08	-1.51799	-1.22909	3.14828e-05	-1.46973	-1.22264
71052606	chr13:71052606:T:C	6.82988e-07	-1.65305	0.93322	0.000241765	-1.62802	0.974176
71052631	chr13:71052631:C:G	4.72649e-07	-1.44051e-10	-1.08795	0.000158684	-1.44051e-10	-1.07489
71052828	chr13:71052828:T:C	4.15056e-07	-1.44051e-10	-1.21789	0.000137722	-1.44051e-10	-1.21657
71052907	chr13:71052907:A:G	4.61528e-07	-1.44051e-10	-1.11176	0.000153121	-1.44051e-10	-1.11058
71052961	chr13:71052961:T:C	4.17685e-07	-1.21158	-2.75265e-10	0.00013971	-1.20224	-2.75265e-10
71053222	chr13:71053222:G:A	6.94333e-07	-1.64817	0.944813	0.000246129	-1.62183	0.985882
71053416	chr13:71053416:T:G	1.20264e-07	-1.47982	-0.976796	4.73141e-05	-1.34188	-0.943118
71053661	chr13:71053661:A:G	9.7785e-08	-1.48138	-1.18215	3.23892e-05	-1.48378	-1.1802
71053671	chr13:71053671:A:G	6.48427e-07	-1.66416	0.892403	0.000228665	-1.64281	0.933259
71053975	chr13:71053975:G:T	8.16761e-07	-1.44051e-10	-0.54096	0.00027484	-1.44051e-10	-0.525617
71054153	chr13:71054153:C:T	9.82283e-08	-1.48433	-1.17468	3.36748e-05	-1.43586	-1.1892
71054361	chr13:71054361:T:C	4.29318e-07	-1.44051e-10	-1.18411	0.000141476	-1.44051e-10	-1.18968
71054592	chr13:71054592:T:G	9.74831e-08	-1.54976	-1.11687	3.66372e-05	-1.42899	-1.11175
71055002	chr13:71055002:C:G	5.3946e-07	-1.44051e-10	-0.955737	0.000181269	-1.44051e-10	-0.941823
71055470	chr13:71055470:A:T	8.94771e-07	-1.44051e-10	-0.449739	0.000286414	-1.44051e-10	-0.484369
71055844	chr13:71055844:G:T	9.79793e-08	-1.4453	-1.21625	3.39106e-05	-1.39219	-1.22589
71055978	chr13:71055978:T:C	2.33097e-07	-1.68821	-0.106645	7.47101e-05	-1.68944	-0.138753
71056338	chr13:71056338:C:T	1.19602e-07	-1.49528	-0.966859	4.6855e-05	-1.36217	-0.932576
71056360	chr13:71056360:T:A	1.18842e-07	-1.49138	-0.977126	4.65884e-05	-1.35686	-0.943597
71057006	chr13:71057006:T:C	4.25655e-07	-1.19268	-2.75265e-10	0.00013201	-1.25893	-2.75265e-10
71057094	chr13:71057094:G:A	1.16768e-07	-1.51246	-0.973661	4.54768e-05	-1.38493	-0.939678
71057314	chr13:71057314:C:T	4.71249e-07	-1.44051e-10	-1.09092	0.000158221	-1.44051e-10	-1.07782
71058240	chr13:71058240:T:C	6.84708e-06	-1.44051e-10	1.58527	0.00236558	-1.44051e-10	1.62697
71059108	chr13:71059108:T:C	3.33021e-07	-1.4381	-2.75265e-10	0.000110344	-1.4382	-2.75265e-10
71059228	chr13:71059228:G:A	4.44195e-07	-1.44051e-10	-1.15004	0.000147431	-1.44051e-10	-1.14845
71059548	chr13:71059548:A:G	8.42547e-07	-1.44051e-10	-0.509876	0.000278998	-1.44051e-10	-0.510601
71059718	chr13:71059718:CTTGCAAAGTTAGTAAG:C	7.16054e-07	-1.44051e-10	-0.67255	0.000233312	-1.44051e-10	-0.689431
71060316	chr13:71060316:C:T	4.35981e-07	-1.44051e-10	-1.16871	0.00014314	-1.44051e-10	-1.17798
71060355	chr13:71060355:T:C	1.19198e-07	-1.48992	-0.975598	4.67199e-05	-1.35576	-0.941882
71061107	chr13:71061107:C:T	4.05356e-07	-1.44051e-10	-1.24154	0.00013443	-1.44051e-10	-1.24076
71061134	chr13:71061134:G:A	9.05394e-08	-1.68866	-1.05186	3.10426e-05	-1.67316	-1.03329
71061457	chr13:71061457:G:A	4.06424e-07	-1.44051e-10	-1.23891	0.000134703	-1.44051e-10	-1.23873
71061469	chr13:71061469:A:G	2.33638e-07	-1.68286	-0.109677	7.43812e-05	-1.69097	-0.141632
71061834	chr13:71061834:C:T	1.17173e-07	-1.50706	-0.9756	4.5699e-05	-1.37787	-0.941855
71061988	chr13:71061988:A:G	1.18825e-07	-1.49384	-0.974813	4.65297e-05	-1.36066	-0.941056
71062008	chr13:71062008:A:T	6.41789e-07	-1.63668	0.854635	0.000227813	-1.60763	0.89435
71062112	chr13:71062112:C:A	2.6091e-07	-1.68213	-2.75265e-10	8.5709e-05	-1.69085	-2.75265e-10
71062329	chr13:71062329:A:T	8.82797e-08	-1.53965	-1.22615	3.08195e-05	-1.4945	-1.21916
71062636	chr13:71062636:C:T	4.66766e-07	-1.10048	-2.75265e-10	0.000151068	-1.12408	-2.75265e-10
71062777	chr13:71062777:T:G	1.16831e-07	-1.50742	-0.978155	4.5576e-05	-1.37817	-0.944254
71062794	chr13:71062794:G:A	2.44105e-07	-1.69019	-0.0585211	8.0143e-05	-1.66715	-0.0908428
71062796	chr13:71062796:T:TA	4.14783e-07	-1.44051e-10	-1.21855	0.000137367	-1.44051e-10	-1.21915
71062859	chr13:71062859:T:C	6.43015e-07	-1.65517	0.875037	0.000227125	-1.63105	0.91474
71062958	chr13:71062958:G:C	1.19173e-07	-1.51792	-0.947806	4.63916e-05	-1.39207	-0.912619
71063276	chr13:71063276:C:T	6.46009e-07	-1.44051e-10	-0.775493	0.000215363	-1.44051e-10	-0.769483
71063513	chr13:71063513:C:T	9.54735e-08	-1.471	-1.21646	3.29388e-05	-1.42113	-1.22603
71063624	chr13:71063624:G:C	1.15392e-07	-1.51256	-0.985408	4.48817e-05	-1.38554	-0.952235
71063955	chr13:71063955:T:C	4.16488e-07	-1.44051e-10	-1.21445	0.000137657	-1.44051e-10	-1.21704
71064249	chr13:71064249:G:A	4.62153e-07	-1.44051e-10	-1.11041	0.000153306	-1.44051e-10	-1.10937
71064285	chr13:71064285:G:A	8.666e-07	-1.44051e-10	-0.481729	0.000291935	-1.44051e-10	-0.465276
71064307	chr13:71064307:A:G	7.1018e-07	-1.44051e-10	-0.680788	0.000231433	-1.44051e-10	-0.697515
71064371	chr13:71064371:G:T	1.34121e-07	-1.60102	-0.746537	4.1213e-05	-1.65293	-0.770124
71064372	chr13:71064372:G:T	1.35325e-07	-1.59167	-0.746955	4.1446e-05	-1.64679	-0.770623
71064606	chr13:71064606:TAGCTGA:T	9.60573e-08	-1.53855	-1.14281	3.62388e-05	-1.41375	-1.13793
71064658	chr13:71064658:T:C	2.30497e-07	-1.68345	-0.122618	7.34082e-05	-1.69095	-0.154822
71064730	chr13:71064730:C:T	1.41973e-07	-1.68961	-0.601055	4.5428e-05	-1.68855	-0.637131
71065190	chr13:71065190:A:G	7.73036e-08	-1.66559	-1.23297	2.52342e-05	-1.6861	-1.22751
71065262	chr13:71065262:G:A	6.27798e-07	-1.64448	0.840391	0.000222259	-1.61742	0.879453
71065485	chr13:71065485:A:T	2.4068e-06	-1.44051e-10	0.539746	0.00082176	-1.44051e-10	0.569641
71065597	chr13:71065597:A:G	4.22093e-07	-1.44051e-10	-1.20108	0.000138893	-1.44051e-10	-1.2081
71065631	chr13:71065631:G:A	1.59122e-06	-1.44051e-10	0.125949	0.000523124	-1.44051e-10	0.118011
71065697	chr13:71065697:C:T	1.60098e-07	-1.69085	-0.479675	5.48968e-05	-1.68542	-0.450933
71065853	chr13:71065853:A:T	4.18084e-07	-1.44051e-10	-1.21062	0.000139194	-1.44051e-10	-1.20594
71066022	chr13:71066022:A:G	1.35062e-06	-1.44051e-10	-0.0379836	0.000453523	-1.44051e-10	-0.0247608
71066032	chr13:71066032:C:T	1.68746e-07	-1.68778	-0.430139	5.86164e-05	-1.67025	-0.400547
71066232	chr13:71066232:A:G	1.15206e-07	-1.55389	-0.945695	3.93763e-05	-1.51199	-0.956656
71066481	chr13:71066481:C:G	1.18909e-07	-1.49528	-0.972668	3.91916e-05	-1.49794	-0.975409
71066903	chr13:71066903:CT:C	1.70893e-07	-1.68874	-0.416531	5.92164e-05	-1.67278	-0.387833
71067050	chr13:71067050:ATGG:A	2.26927e-07	-1.68323	-0.138451	7.2261e-05	-1.69096	-0.170564
71067221	chr13:71067221:G:A	3.03594e-07	-1.63019	0.0995707	9.7988e-05	-1.67122	0.11426
71067653	chr13:71067653:A:C	1.44622e-07	-1.69008	-0.582103	5.03802e-05	-1.67707	-0.545136
71067784	chr13:71067784:A:T	1.04187e-06	-1.44051e-10	-0.297529	0.000349711	-1.44051e-10	-0.284699
71067834	chr13:71067834:T:C	1.05709e-06	-1.44051e-10	-0.283035	0.000354844	-1.44051e-10	-0.270128
71068389	chr13:71068389:A:G	9.39173e-08	-1.51712	-1.18677	3.10306e-05	-1.51962	-1.18721
71068393	chr13:71068393:A:C	4.35981e-07	-1.44051e-10	-1.16871	0.00014314	-1.44051e-10	-1.17798
71068403	chr13:71068403:G:A	6.23325e-07	-1.62271	0.811467	0.00022215	-1.58915	0.850694
71068708	chr13:71068708:T:G	4.74005e-07	-1.51188	0.426796	0.00017609	-1.42319	0.45238
71068757	chr13:71068757:C:T	1.53806e-07	-1.44986	-0.760752	4.86079e-05	-1.50687	-0.751154
71069136	chr13:71069136:A:G	7.63469e-07	-0.608434	-2.75265e-10	0.000186944	-0.910999	-2.75265e-10
71069176	chr13:71069176:G:C	1.55377e-07	-1.64711	-0.553339	4.85633e-05	-1.67747	-0.581471
71069477	chr13:71069477:C:T	1.19754e-07	-1.68866	-0.772208	4.1062e-05	-1.6892	-0.737521
71069544	chr13:71069544:T:C	6.6282e-07	-1.44051e-10	-0.749803	0.000212463	-1.44051e-10	-0.78304
71070027	chr13:71070027:T:A	4.49715e-07	-1.44051e-10	-1.13769	0.000147381	-1.44051e-10	-1.14878
71070392	chr13:71070392:G:T	9.31559e-08	-1.55247	-1.15956	3.08877e-05	-1.54869	-1.16276
71070456	chr13:71070456:A:C	5.38487e-07	-1.44051e-10	-0.957543	0.000178739	-1.44051e-10	-0.955879
71070578	chr13:71070578:G:A	4.07319e-07	-1.44051e-10	-1.23671	0.000134697	-1.44051e-10	-1.23878
71070982	chr13:71070982:T:C	9.11653e-08	-1.68483	-1.0488	3.08713e-05	-1.6908	-1.02118
71070989	chr13:71070989:T:A	6.36179e-07	-1.44051e-10	-0.790827	0.000212536	-1.44051e-10	-0.782695
71071675	chr13:71071675:A:G	1.52625e-07	-1.69087	-0.527454	5.27062e-05	-1.68949	-0.487582
71071957	chr13:71071957:A:T	9.10004e-08	-1.51414	-1.2213	3.00813e-05	-1.5176	-1.2203
71072122	chr13:71072122:A:G	4.67886e-07	-1.6709	0.572816	0.00016816	-1.61483	0.597933
71072127	chr13:71072127:T:C	1.00152e-07	-1.55162	-1.088	3.42091e-05	-1.50301	-1.10631
71072156	chr13:71072156:C:T	7.20321e-07	-1.44051e-10	-0.666609	0.00023912	-1.44051e-10	-0.664843
71072431	chr13:71072431:G:A	4.46843e-07	-1.44051e-10	-1.1441	0.000146498	-1.44051e-10	-1.15479
71072622	chr13:71072622:T:G	6.40262e-07	-1.44051e-10	-0.784429	0.000213755	-1.44051e-10	-0.776977
71072896	chr13:71072896:C:T	4.15844e-07	-1.44051e-10	-1.216	0.000138403	-1.44051e-10	-1.21164
71072925	chr13:71072925:A:G	6.44936e-07	-1.44051e-10	-0.777156	0.000215373	-1.44051e-10	-0.769438
71073344	chr13:71073344:A:G	1.56354e-07	-1.68983	-0.504355	5.39035e-05	-1.69074	-0.463874
71073551	chr13:71073551:A:T	7.82232e-07	-1.44051e-10	-0.584155	0.000262936	-1.44051e-10	-0.569896
71073617	chr13:71073617:C:T	6.40232e-07	-1.44051e-10	-0.784475	0.000213747	-1.44051e-10	-0.777012
71073760	chr13:71073760:G:A	4.49781e-07	-1.44051e-10	-1.13755	0.0001474	-1.44051e-10	-1.14866
71073769	chr13:71073769:C:T	2.75962e-07	-1.68754	0.0614945	8.71898e-05	-1.68956	0.0158373
71073807	chr13:71073807:A:G	9.82313e-08	-1.53056	-1.12842	3.35819e-05	-1.48051	-1.14731
71073902	chr13:71073902:A:C	6.51278e-07	-1.44051e-10	-0.76737	0.000216934	-1.44051e-10	-0.762216
71074080	chr13:71074080:G:T	2.64271e-07	-1.68862	0.0192933	8.37007e-05	-1.68867	-0.0258912
71074295	chr13:71074295:T:C	9.62138e-08	-1.54011	-1.13962	3.17486e-05	-1.54312	-1.14084
71074338	chr13:71074338:T:C	7.4957e-08	-1.69088	-1.23852	2.5128e-05	-1.68426	-1.23357
71074771	chr13:71074771:G:A	9.66997e-08	-1.5334	-1.1413	3.64743e-05	-1.40899	-1.13621
71074926	chr13:71074926:A:T	4.31765e-07	-1.44051e-10	-1.17842	0.000143117	-1.44051e-10	-1.17814
71075150	chr13:71075150:G:T	9.00578e-08	-1.53239	-1.21346	2.97744e-05	-1.53584	-1.21232
71075347	chr13:71075347:T:C	5.92152e-07	-1.44051e-10	-0.862543	0.00019049	-1.44051e-10	-0.892206
71075376	chr13:71075376:G:A	9.43889e-08	-1.56514	-1.13374	3.22588e-05	-1.51897	-1.14905
71075429	chr13:71075429:A:G	5.95507e-07	-1.5965	0.739603	0.000212893	-1.55828	0.777268
71075631	chr13:71075631:C:T	4.35704e-07	-1.44051e-10	-1.16934	0.000145532	-1.44051e-10	-1.16141
71075934	chr13:71075934:T:C	9.50721e-08	-1.55504	-1.13663	3.56405e-05	-1.43684	-1.13149
71076338	chr13:71076338:A:C	7.50285e-08	-1.69025	-1.23818	2.5076e-05	-1.68681	-1.23309
71076544	chr13:71076544:T:C	4.3369e-07	-1.44051e-10	-1.17398	0.000143768	-1.44051e-10	-1.1736
71076609	chr13:71076609:T:C	5.41937e-07	-1.44051e-10	-0.951157	0.000180943	-1.44051e-10	-0.943623
71076658	chr13:71076658:A:G	5.50186e-07	-1.44051e-10	-0.936049	0.000183742	-1.44051e-10	-0.928277
71076672	chr13:71076672:C:T	6.50019e-07	-1.60646	0.837156	0.000232325	-1.56954	0.875869
71076788	chr13:71076788:C:T	5.2322e-07	-1.69097	0.70467	0.000166852	-1.68149	0.656791
71076851	chr13:71076851:ATTAG:A	5.96688e-07	-1.58473	0.729815	0.000213792	-1.54392	0.767112
71077097	chr13:71077097:C:A	4.34881e-07	-1.44051e-10	-1.17123	0.000144241	-1.44051e-10	-1.17032
71077246	chr13:71077246:T:C	2.7082e-07	-1.68271	0.0378541	9.3377e-05	-1.68923	0.0840697
71077393	chr13:71077393:G:A	7.7733e-07	-1.44051e-10	-0.590442	0.000259958	-1.44051e-10	-0.581288
71077722	chr13:71077722:C:T	5.67685e-07	-1.59802	0.693285	0.000202812	-1.5597	0.730168
71077758	chr13:71077758:C:T	2.83405e-07	-1.68254	0.0831155	9.78404e-05	-1.68915	0.130683
71077975	chr13:71077975:A:C	4.29712e-07	-1.18319	-2.75265e-10	0.00013088	-1.26753	-2.75265e-10
71078182	chr13:71078182:A:G	9.94018e-08	-1.55786	-1.08927	3.39227e-05	-1.51014	-1.10758
71078299	chr13:71078299:T:G	6.46323e-07	-1.44051e-10	-0.775007	0.000219609	-1.44051e-10	-0.749958
71078331	chr13:71078331:G:T	4.55305e-07	-1.44051e-10	-1.12534	0.000149098	-1.44051e-10	-1.1372
71078376	chr13:71078376:C:T	2.97605e-07	-1.55054	-2.75265e-10	0.000100621	-1.53045	-2.75265e-10
71078626	chr13:71078626:C:T	1.31054e-07	-1.68469	-0.686001	4.37153e-05	-1.61048	-0.753629
71078667	chr13:71078667:C:T	4.42299e-07	-1.44051e-10	-1.15432	0.000146722	-1.44051e-10	-1.15327
71079080	chr13:71079080:G:A	1.01117e-07	-1.54644	-1.08359	3.45571e-05	-1.49688	-1.10231
71079346	chr13:71079346:T:C	2.62888e-07	-1.67458	-2.75265e-10	9.16033e-05	-1.62434	-2.75265e-10
71079441	chr13:71079441:G:A	9.62393e-08	-1.53408	-1.14539	3.17441e-05	-1.53761	-1.14649
71080009	chr13:71080009:C:T	1.2361e-07	-1.6793	-0.749878	4.34637e-05	-1.65302	-0.716859
71080139	chr13:71080139:C:G	9.25623e-07	-1.44051e-10	-0.41584	0.000297912	-1.44051e-10	-0.445008
71080864	chr13:71080864:G:T	4.21777e-07	-1.44051e-10	-1.20183	0.00013882	-1.44051e-10	-1.20863
71080900	chr13:71080900:T:C	5.30877e-07	-1.69033	0.718558	0.000168101	-1.68561	0.668371
71081041	chr13:71081041:C:T	6.65159e-07	-1.44051e-10	-0.74628	0.000220245	-1.44051e-10	-0.747064
71081463	chr13:71081463:A:G	1.03899e-07	-1.56406	-1.03882	3.53124e-05	-1.51746	-1.06011
71081497	chr13:71081497:G:A	1.07891e-06	0.977961	-1.24056	0.000232503	0.546415	-1.23932
71081683	chr13:71081683:T:A	9.31859e-07	-1.44051e-10	-0.409125	0.000311225	-1.44051e-10	-0.401291
71082057	chr13:71082057:C:A	6.63454e-07	-1.44051e-10	-0.748846	0.000216396	-1.44051e-10	-0.764697
71082118	chr13:71082118:C:T	6.58778e-07	-1.44051e-10	-0.75592	0.000225513	-1.44051e-10	-0.723428
71082131	chr13:71082131:GA:G	4.42909e-07	-1.63671	0.483769	0.000156277	-1.60626	0.516081
71082541	chr13:71082541:C:T	1.36922e-07	-1.67621	-0.650682	4.83823e-05	-1.64751	-0.615164
71082752	chr13:71082752:C:T	1.02262e-07	-1.55319	-1.06557	3.48713e-05	-1.50459	-1.08556
71082898	chr13:71082898:G:A	1.02101e-07	-1.54871	-1.07162	3.48564e-05	-1.4993	-1.09127
71083014	chr13:71083014:G:T	2.83916e-07	-1.6835	0.0858755	9.80123e-05	-1.68957	0.132861
71083322	chr13:71083322:C:G	9.71576e-08	-1.54629	-1.12368	3.65405e-05	-1.42512	-1.11826
71083453	chr13:71083453:G:A	4.22501e-07	-1.44051e-10	-1.20011	0.000139001	-1.44051e-10	-1.20733
71083722	chr13:71083722:T:C	2.61259e-07	-1.64712	-0.0336719	8.5022e-05	-1.68021	-0.0186918
71084201	chr13:71084201:A:C	1.0633e-07	-1.51425	-1.0655	3.50187e-05	-1.51674	-1.06918
71084254	chr13:71084254:T:C	4.25712e-07	-1.44051e-10	-1.19254	0.000141419	-1.44051e-10	-1.19008
71084422	chr13:71084422:T:C	6.06352e-07	-1.44051e-10	-0.838845	0.000204978	-1.44051e-10	-0.818905
71084502	chr13:71084502:A:G	3.4764e-07	-1.687	0.291864	0.000112224	-1.66514	0.243831
71084622	chr13:71084622:C:A	1.02716e-07	-1.56326	-1.05108	3.4923e-05	-1.5167	-1.07196
71084820	chr13:71084820:C:T	9.38136e-08	-1.56172	-1.14328	3.50705e-05	-1.44614	-1.13831
71085076	chr13:71085076:A:G	7.92198e-07	-1.44051e-10	-0.571495	0.000266623	-1.44051e-10	-0.555973
71085231	chr13:71085231:A:G	3.42158e-07	-1.41103	-2.75265e-10	0.000122573	-1.3331	-2.75265e-10
71085346	chr13:71085346:C:T	8.03739e-07	-1.44051e-10	-0.557032	0.000271764	-1.44051e-10	-0.536874
71085453	chr13:71085453:A:T	1.02459e-07	-1.55702	-1.05982	3.4903e-05	-1.50906	-1.08017
71085585	chr13:71085585:G:A	3.94424e-07	-1.26888	-2.75265e-10	0.000120998	-1.34603	-2.75265e-10
71085610	chr13:71085610:G:A	7.5224e-08	-1.69081	-1.23503	2.52438e-05	-1.68479	-1.22844
71085946	chr13:71085946:T:C	7.08212e-07	-1.6876	1.00403	0.000225486	-1.68915	0.965597
71086073	chr13:71086073:C:T	5.10992e-07	-1.60119	0.591241	0.000181694	-1.56358	0.6241
71086466	chr13:71086466:G:GT	7.02497e-07	-1.68756	0.995892	0.0002237	-1.68918	0.957675
71086511	chr13:71086511:G:A	8.79256e-08	-1.56183	-1.20799	2.91622e-05	-1.55868	-1.21025
71087388	chr13:71087388:T:C	2.61845e-07	-1.67855	-2.75265e-10	8.57015e-05	-1.69094	-2.75265e-10
71087734	chr13:71087734:T:C	1.07559e-07	-1.45763	-1.11064	3.922e-05	-1.36902	-1.1036
71087801	chr13:71087801:T:C	4.06585e-07	-1.44051e-10	-1.23851	0.00013471	-1.44051e-10	-1.23868
71087854	chr13:71087854:TTA:T	9.82809e-08	-1.52118	-1.1373	3.72682e-05	-1.39147	-1.1322
71087915	chr13:71087915:G:C	1.26156e-07	-1.67969	-0.729094	4.26341e-05	-1.59438	-0.794775
71088011	chr13:71088011:G:A	7.14807e-07	-1.44051e-10	-0.674293	0.000243776	-1.44051e-10	-0.645556
71088126	chr13:71088126:A:G	9.18423e-08	-1.58558	-1.14065	3.40242e-05	-1.47912	-1.13562
71088287	chr13:71088287:G:A	1.53988e-07	-1.55518	-0.654255	5.08224e-05	-1.55799	-0.655476
71088361	chr13:71088361:T:C	2.77636e-06	-1.44051e-10	0.68259	0.000969095	-1.44051e-10	0.734555
71088950	chr13:71088950:T:C	7.57911e-07	-1.44051e-10	-0.615741	0.000246637	-1.44051e-10	-0.63389
71089331	chr13:71089331:C:T	1.2703e-07	-1.67669	-0.725192	4.31369e-05	-1.58633	-0.791097
71089359	chr13:71089359:A:C	4.05166e-07	-1.44051e-10	-1.24201	0.00013426	-1.44051e-10	-1.24203
71089504	chr13:71089504:C:T	8.90905e-07	-1.44051e-10	-0.454069	0.000297761	-1.44051e-10	-0.445517
71090357	chr13:71090357:C:T	5.9861e-07	0.379223	-1.23092	0.000140131	0.0285139	-1.22774
71090678	chr13:71090678:C:T	7.42705e-07	-1.44051e-10	-0.636008	0.000249777	-1.44051e-10	-0.621237
71091140	chr13:71091140:G:A	9.86036e-08	-1.62063	-1.03457	3.32148e-05	-1.58297	-1.05584
71091342	chr13:71091342:A:C	2.66449e-07	-1.66112	-2.75265e-10	8.60145e-05	-1.68729	-2.75265e-10
71091498	chr13:71091498:T:C	4.43155e-07	-1.44051e-10	-1.15239	0.000147656	-1.44051e-10	-1.14692
71091741	chr13:71091741:T:C	1.07922e-07	-1.493	-1.07189	3.91267e-05	-1.41101	-1.06399
71091966	chr13:71091966:T:C	4.12774e-07	-1.44051e-10	-1.22341	0.000136134	-1.44051e-10	-1.22817
71091967	chr13:71091967:G:C	6.00721e-07	-1.44051e-10	-0.848176	0.000203747	-1.44051e-10	-0.824929
71091982	chr13:71091982:T:C	4.12618e-07	-1.44051e-10	-1.22378	0.000136091	-1.44051e-10	-1.22848
71092066	chr13:71092066:T:G	7.96182e-07	-1.44051e-10	-0.566478	0.000267937	-1.44051e-10	-0.551055
71092572	chr13:71092572:A:AC	1.6777e-07	-1.68493	-0.438784	5.71379e-05	-1.69009	-0.40625
71092621	chr13:71092621:C:G	1.02458e-07	-1.58411	-1.03274	3.47696e-05	-1.53823	-1.05483
71092687	chr13:71092687:A:G	9.51332e-08	-1.6853	-1.00573	3.23082e-05	-1.6907	-0.975782
71092876	chr13:71092876:C:A	6.66337e-07	-1.44051e-10	-0.74451	0.000220709	-1.44051e-10	-0.744961
71093283	chr13:71093283:T:C	7.97396e-07	-1.44051e-10	-0.564954	0.000267745	-1.44051e-10	-0.551772
71093796	chr13:71093796:A:G	4.08496e-07	-1.44051e-10	-1.23382	0.000135487	-1.44051e-10	-1.23293
71093881	chr13:71093881:C:T	4.67978e-07	-1.44051e-10	-1.09788	0.00015628	-1.44051e-10	-1.09016
71094313	chr13:71094313:A:G	4.3908e-07	-1.44051e-10	-1.16162	0.000146646	-1.44051e-10	-1.15379
71094336	chr13:71094336:G:A	1.10223e-06	-1.44051e-10	-0.241211	0.000379536	-1.44051e-10	-0.202858
71094415	chr13:71094415:A:G	2.7814e-07	-1.61818	-2.75265e-10	9.11242e-05	-1.62958	-2.75265e-10
71094456	chr13:71094456:CATG:C	4.06582e-07	-1.44051e-10	-1.23852	0.000134799	-1.44051e-10	-1.23802
71094746	chr13:71094746:C:A	7.10074e-07	-1.44051e-10	-0.680937	0.000231402	-1.44051e-10	-0.697649
71095238	chr13:71095238:AT:A	5.64575e-07	0.330821	-1.24105	0.000132419	-0.015835	-1.24
71095563	chr13:71095563:T:C	2.45993e-07	-1.67976	-0.0612402	8.25139e-05	-1.68016	-0.0486764
71095587	chr13:71095587:G:A	4.8691e-07	-1.44051e-10	-1.05823	0.000161573	-1.44051e-10	-1.05685
71096323	chr13:71096323:T:A	1.32377e-06	-1.44051e-10	-0.05807	0.00044816	-1.44051e-10	-0.0366564
71096336	chr13:71096336:T:G	9.39543e-08	-1.56736	-1.13614	3.50393e-05	-1.45434	-1.131
71096679	chr13:71096679:T:C	9.14622e-08	-1.54498	-1.1854	3.02062e-05	-1.54765	-1.18611
71096680	chr13:71096680:G:A	1.04072e-06	-1.44051e-10	-0.298636	0.000345632	-1.44051e-10	-0.296431
71096872	chr13:71096872:C:G	1.03694e-06	-1.44051e-10	-0.302274	0.000350322	-1.44051e-10	-0.282955
71096945	chr13:71096945:A:G	1.40854e-06	-1.44051e-10	0.00399923	0.000478634	-1.44051e-10	0.02913
71096949	chr13:71096949:G:C	4.81335e-07	-1.06974	-2.75265e-10	0.000139805	-1.20156	-2.75265e-10
71097143	chr13:71097143:C:T	3.72957e-07	-1.32484	-2.75265e-10	0.000113293	-1.41183	-2.75265e-10
71097403	chr13:71097403:G:A	4.08866e-07	-1.44051e-10	-1.23292	0.000135443	-1.44051e-10	-1.23326
71097461	chr13:71097461:A:T	8.10965e-07	-1.44051e-10	-0.548082	0.000277826	-1.44051e-10	-0.514812
71097580	chr13:71097580:T:C	1.03055e-06	-1.44051e-10	-0.308458	0.000335371	-1.44051e-10	-0.326571
71097826	chr13:71097826:C:T	2.30232e-07	-1.58932	-0.217893	8.19231e-05	-1.54471	-0.191318
71097857	chr13:71097857:AAAG:A	9.38154e-08	-1.68609	-1.01889	3.189e-05	-1.69044	-0.989072
71098059	chr13:71098059:T:C	1.20224e-07	-1.6169	-0.840053	4.17699e-05	-1.56537	-0.844257
71098349	chr13:71098349:G:A	1.8473e-07	-1.68976	-0.337649	5.95963e-05	-1.68717	-0.367043
71098881	chr13:71098881:T:C	2.73704e-07	-1.63426	-2.75265e-10	8.77791e-05	-1.66698	-2.75265e-10
71099150	chr13:71099150:G:A	5.59486e-07	-1.69067	0.771378	0.000179984	-1.68423	0.735292
71099236	chr13:71099236:G:A	6.90092e-07	-1.44051e-10	-0.709482	0.000245382	-1.44051e-10	-0.638993
71099295	chr13:71099295:A:T	9.58661e-08	-1.68687	-0.99648	3.26668e-05	-1.69013	-0.965321
71099454	chr13:71099454:G:A	6.48225e-07	-1.44051e-10	-0.772068	0.000208801	-1.44051e-10	-0.800424
71099585	chr13:71099585:C:T	8.34201e-08	-1.66522	-1.15719	2.82925e-05	-1.63299	-1.16622
71099587	chr13:71099587:A:AT	8.72934e-07	-1.44051e-10	-0.474446	0.0002938	-1.44051e-10	-0.458907
71099601	chr13:71099601:T:C	3.52382e-07	-1.38159	-2.75265e-10	0.000109576	-1.44519	-2.75265e-10
71099631	chr13:71099631:C:T	8.85935e-07	-1.44051e-10	-0.459663	0.000284578	-1.44051e-10	-0.490801
71099853	chr13:71099853:C:T	9.81645e-08	-1.42727	-1.23239	3.23469e-05	-1.43137	-1.23392
71100149	chr13:71100149:T:C	2.89556e-07	-1.57796	-2.75265e-10	9.67413e-05	-1.56977	-2.75265e-10
71100539	chr13:71100539:C:T	9.47872e-07	-1.44051e-10	-0.392087	0.00030241	-1.44051e-10	-0.430022
71100631	chr13:71100631:G:A	8.08342e-07	-1.44051e-10	-0.551321	0.000273119	-1.44051e-10	-0.531899
71101235	chr13:71101235:A:C	6.40628e-07	-1.44051e-10	-0.783857	0.000205981	-1.44051e-10	-0.814024
71101272	chr13:71101272:T:C	4.0516e-07	-1.44051e-10	-1.24202	0.000134261	-1.44051e-10	-1.24202
71101438	chr13:71101438:A:T	4.10678e-07	-1.44051e-10	-1.2285	0.000136333	-1.44051e-10	-1.22671
71101450	chr13:71101450:G:A	7.0983e-07	-1.44051e-10	-0.68128	0.00023132	-1.44051e-10	-0.698004
71101528	chr13:71101528:T:C	9.14335e-08	-1.52405	-1.20664	3.02223e-05	-1.5261	-1.20713
71101592	chr13:71101592:C:T	1.28415e-06	-1.44051e-10	-0.0884522	0.000434621	-1.44051e-10	-0.0673328
71101818	chr13:71101818:T:C	1.301e-07	-1.6909	-0.687104	4.51358e-05	-1.68154	-0.650594
71101954	chr13:71101954:C:A	7.79347e-07	-1.44051e-10	-0.58785	0.000262338	-1.44051e-10	-0.572172
71102005	chr13:71102005:A:G	5.58962e-07	-1.51613	0.595902	0.000168754	-1.60638	0.593021
71102049	chr13:71102049:T:G	7.1018e-07	-1.44051e-10	-0.680788	0.000231433	-1.44051e-10	-0.697515
71102058	chr13:71102058:G:A	9.36419e-08	-1.68306	-1.02377	3.04956e-05	-1.68541	-1.03882
71102363	chr13:71102363:A:G	9.03357e-08	-1.51092	-1.23185	2.97646e-05	-1.51422	-1.23426
71102515	chr13:71102515:G:A	4.99546e-07	-1.54523	0.512628	0.000152153	-1.62673	0.509807
71102887	chr13:71102887:C:T	7.1018e-07	-1.44051e-10	-0.680788	0.000231433	-1.44051e-10	-0.697515
71102990	chr13:71102990:G:A	1.01215e-07	-1.50327	-1.12579	3.65818e-05	-1.42304	-1.11922
71103020	chr13:71103020:G:A	1.29953e-07	-1.57515	-0.803985	4.81212e-05	-1.47301	-0.795074
71103313	chr13:71103313:T:C	7.24661e-07	-1.44051e-10	-0.660603	0.000239843	-1.44051e-10	-0.661823
71103378	chr13:71103378:C:T	4.05162e-07	-1.44051e-10	-1.24202	0.000134282	-1.44051e-10	-1.24187
71103410	chr13:71103410:A:G	1.31828e-06	-1.44051e-10	-0.0622201	0.000443766	-1.44051e-10	-0.0465106
71103513	chr13:71103513:G:A	7.39329e-07	-1.44051e-10	-0.640564	0.00024511	-1.44051e-10	-0.640099
71104122	chr13:71104122:A:T	6.25408e-07	-1.44051e-10	-0.807903	0.000201122	-1.44051e-10	-0.837898
71104280	chr13:71104280:T:C	2.38498e-07	-1.65608	-0.115867	7.79455e-05	-1.68428	-0.101516
71104291	chr13:71104291:T:G	9.20253e-07	-1.44051e-10	-0.421658	0.000305687	-1.44051e-10	-0.419246
71104416	chr13:71104416:C:T	8.8006e-07	-1.44051e-10	-0.466316	0.000294455	-1.44051e-10	-0.456682
71104674	chr13:71104674:C:T	5.27775e-07	-1.44051e-10	-0.977637	0.00017508	-1.44051e-10	-0.976563
71104900	chr13:71104900:C:T	5.8865e-07	-1.69097	0.822495	0.000188471	-1.6804	0.777537
71104990	chr13:71104990:C:T	4.25767e-07	-1.44051e-10	-1.19241	0.000141008	-1.44051e-10	-1.19299
71105146	chr13:71105146:T:C	9.3786e-08	-1.56817	-1.13713	3.49766e-05	-1.45511	-1.13202
71105823	chr13:71105823:G:A	1.58945e-06	0.124835	-2.75265e-10	0.000578324	0.218326	-2.75265e-10
71106036	chr13:71106036:A:C	7.35586e-07	-1.44051e-10	-0.645639	0.000247169	-1.44051e-10	-0.631733
71106056	chr13:71106056:A:C	4.05769e-07	-1.44051e-10	-1.24052	0.00013432	-1.44051e-10	-1.24158
71106258	chr13:71106258:G:A	6.44792e-07	-1.44051e-10	-0.777378	0.000211952	-1.44051e-10	-0.785446
71106530	chr13:71106530:G:A	9.04904e-07	-1.44051e-10	-0.438478	0.000302526	-1.44051e-10	-0.429642
71106547	chr13:71106547:G:A	8.91289e-08	-1.58641	-1.16981	3.04721e-05	-1.54149	-1.1835
71106600	chr13:71106600:G:A	9.06324e-08	-1.60173	-1.13776	3.06868e-05	-1.55959	-1.15839
71106737	chr13:71106737:G:A	1.29346e-07	-1.6905	-0.693312	4.18874e-05	-1.67727	-0.72955
71106937	chr13:71106937:A:G	4.55464e-07	-1.44051e-10	-1.12499	0.00015166	-1.44051e-10	-1.12017
71107569	chr13:71107569:C:T	8.29732e-08	-1.5937	-1.23409	2.7438e-05	-1.59585	-1.23402
71107642	chr13:71107642:T:C	5.78967e-07	-1.69074	0.805675	0.000185867	-1.68381	0.767032
71107777	chr13:71107777:G:T	9.06167e-08	-1.62138	-1.11829	3.02044e-05	-1.61434	-1.11948
71108133	chr13:71108133:A:G	5.01333e-07	-1.44051e-10	-1.02903	0.000168952	-1.44051e-10	-1.01219
71108134	chr13:71108134:T:C	1.80346e-07	-1.69069	-0.360746	5.80983e-05	-1.6787	-0.400973
71108471	chr13:71108471:T:A	1.04514e-06	-1.44051e-10	-0.294404	0.000350598	-1.44051e-10	-0.282167
71108796	chr13:71108796:C:G	2.21018e-07	-1.6212	-0.226861	7.77624e-05	-1.58534	-0.202805
71108910	chr13:71108910:G:A	9.11102e-08	-1.60378	-1.13046	3.34642e-05	-1.50647	-1.12486
71110020	chr13:71110020:T:G	8.88012e-08	-1.69095	-1.06896	2.98661e-05	-1.68937	-1.05572
71110182	chr13:71110182:A:G	7.06977e-07	-1.44051e-10	-0.685309	0.000237541	-1.44051e-10	-0.671468
71111073	chr13:71111073:T:A	4.39872e-07	-1.44051e-10	-1.15982	0.000145555	-1.44051e-10	-1.16125
71111074	chr13:71111074:C:T	1.03433e-07	-1.5645	-1.04288	3.50304e-05	-1.51433	-1.07126
71111382	chr13:71111382:A:C	1.25424e-06	-1.44051e-10	-0.112025	0.000421664	-1.44051e-10	-0.0975992
71111446	chr13:71111446:T:C	2.89369e-07	-1.5786	-2.75265e-10	9.67305e-05	-1.56988	-2.75265e-10
71111874	chr13:71111874:A:G	1.84375e-06	-1.44051e-10	0.273248	0.000614454	-1.44051e-10	0.278927
71111920	chr13:71111920:G:C	1.43428e-07	-1.55707	-0.72341	4.73765e-05	-1.55896	-0.724723
71112040	chr13:71112040:A:G	8.23131e-08	-1.67898	-1.1568	2.74375e-05	-1.68669	-1.14321
71112056	chr13:71112056:A:C	1.14695e-07	-1.55556	-0.948468	4.32834e-05	-1.43856	-0.935477
71112346	chr13:71112346:A:G	5.03719e-07	-1.02429	-2.75265e-10	0.000180034	-0.948663	-2.75265e-10
71112371	chr13:71112371:T:C	5.69973e-07	-1.44051e-10	-0.900717	0.000187829	-1.44051e-10	-0.906277
71112653	chr13:71112653:T:C	1.06015e-06	-1.44051e-10	-0.280138	0.000343795	-1.44051e-10	-0.301762
71113125	chr13:71113125:G:A	1.98402e-07	-1.60063	-0.355381	7.0523e-05	-1.56086	-0.325012
71113761	chr13:71113761:G:A	1.01327e-06	-1.44051e-10	-0.325369	0.000347406	-1.44051e-10	-0.291314
71113937	chr13:71113937:G:A	9.52447e-08	-1.44792	-1.24194	3.14227e-05	-1.4527	-1.24158
71114333	chr13:71114333:A:G	6.05728e-07	-1.44051e-10	-0.839875	0.000205178	-1.44051e-10	-0.817931
71114443	chr13:71114443:C:T	8.02076e-07	-1.44051e-10	-0.559103	0.000266166	-1.44051e-10	-0.557687
71114729	chr13:71114729:A:T	1.52179e-07	-1.48929	-0.731961	6.09814e-05	-1.27461	-0.756626
71114990	chr13:71114990:A:G	2.58485e-07	-1.44709	-0.244376	9.61231e-05	-1.3637	-0.212477
71115323	chr13:71115323:G:T	9.35426e-08	-1.54519	-1.1627	3.65041e-05	-1.36241	-1.18197
71115764	chr13:71115764:A:G	1.11447e-07	-1.58558	-0.947178	4.15612e-05	-1.48049	-0.934148
71116114	chr13:71116114:A:G	7.58819e-07	-0.614543	-2.75265e-10	0.00026689	-0.554971	-2.75265e-10
71116214	chr13:71116214:G:A	3.27321e-07	-1.45537	-2.75265e-10	0.00011145	-1.42823	-2.75265e-10
71116329	chr13:71116329:G:GA	3.17461e-07	-1.48595	-2.75265e-10	0.000101504	-1.5217	-2.75265e-10
71116596	chr13:71116596:G:A	8.94344e-08	-1.68619	-1.06661	3.05092e-05	-1.67247	-1.05131
71116629	chr13:71116629:T:C	2.86787e-07	-1.58757	-2.75265e-10	9.35288e-05	-1.60354	-2.75265e-10
71116771	chr13:71116771:A:T	5.22256e-07	-1.44051e-10	-0.988148	0.000174729	-1.44051e-10	-0.978569
71116933	chr13:71116933:G:A	1.13238e-07	-1.46981	-1.047	3.70451e-05	-1.47362	-1.05605
71117438	chr13:71117438:T:G	1.16846e-07	-1.43787	-1.04759	3.8227e-05	-1.44184	-1.05642
71117454	chr13:71117454:A:G	6.09314e-07	-1.44051e-10	-0.833972	0.000196559	-1.44051e-10	-0.860843
71118472	chr13:71118472:C:T	6.93355e-07	0.440127	-1.14489	0.000163256	0.086331	-1.13282
71118919	chr13:71118919:G:T	1.10529e-07	-1.64203	-0.898996	3.75754e-05	-1.59226	-0.923194
71118976	chr13:71118976:G:A	4.96665e-07	-1.44051e-10	-1.03839	0.000166451	-1.44051e-10	-1.0271
71119631	chr13:71119631:C:CA	2.70773e-07	-1.64503	-2.75265e-10	8.71909e-05	-1.67371	-2.75265e-10
71119635	chr13:71119635:A:G	2.94042e-06	-1.44051e-10	0.740001	0.000982648	-1.44051e-10	0.748444
71119849	chr13:71119849:C:T	7.43162e-07	-1.44051e-10	-0.635392	0.000249205	-1.44051e-10	-0.623532
71119917	chr13:71119917:A:G	8.05567e-07	-1.44051e-10	-0.55476	0.000267232	-1.44051e-10	-0.553689
71120089	chr13:71120089:G:A	2.34659e-07	-1.64016	-0.148008	7.83417e-05	-1.58902	-0.191705
71120357	chr13:71120357:A:G	4.59883e-07	-0.729246	-0.386089	0.000127447	-0.836841	-0.457267
71120514	chr13:71120514:T:C	1.37276e-06	-1.44051e-10	-0.0217282	0.000457697	-1.44051e-10	-0.0155993
71120713	chr13:71120713:T:A	9.00576e-07	-0.443271	-2.75265e-10	0.000215467	-0.769002	-2.75265e-10
71121063	chr13:71121063:T:C	4.33167e-07	-1.44051e-10	-1.17518	0.000144432	-1.44051e-10	-1.169
71121180	chr13:71121180:G:GA	1.98771e-07	-1.64746	-0.306695	6.63065e-05	-1.59972	-0.347797
71121432	chr13:71121432:T:A	4.50989e-07	-1.44051e-10	-1.13486	0.000150439	-1.44051e-10	-1.12825
71122065	chr13:71122065:AGAG:A	1.15033e-07	-1.6704	-0.830686	3.99438e-05	-1.66052	-0.793813
71122291	chr13:71122291:T:C	4.05606e-07	-1.44051e-10	-1.24092	0.000134274	-1.44051e-10	-1.24192
71122406	chr13:71122406:T:G	1.54042e-07	-1.52513	-0.683951	6.05192e-05	-1.32775	-0.711099
71122512	chr13:71122512:C:T	4.31566e-07	-1.44051e-10	-1.17888	0.000141664	-1.44051e-10	-1.18835
71122828	chr13:71122828:G:C	4.60718e-07	-1.11352	-2.75265e-10	0.000122683	-1.3322	-2.75265e-10
71123216	chr13:71123216:T:C	8.27241e-08	-1.66556	-1.16524	2.81495e-05	-1.62752	-1.17676
71123312	chr13:71123312:G:A	1.13541e-07	-1.46942	-1.04472	3.71387e-05	-1.47352	-1.05363
71123458	chr13:71123458:A:T	3.83941e-07	-1.69025	0.394437	0.000123982	-1.67486	0.353192
71123557	chr13:71123557:C:G	7.86224e-07	-1.44051e-10	-0.579065	0.00026083	-1.44051e-10	-0.57794
71123736	chr13:71123736:T:C	8.12215e-07	-1.44051e-10	-0.546541	0.000269391	-1.44051e-10	-0.545642
71124002	chr13:71124002:G:C	1.09e-07	-1.49249	-1.06247	3.56841e-05	-1.49615	-1.07096
71124201	chr13:71124201:G:A	1.5051e-07	-1.65079	-0.581488	5.24703e-05	-1.59401	-0.587555
71124315	chr13:71124315:C:T	4.05412e-07	-1.44051e-10	-1.2414	0.000134299	-1.44051e-10	-1.24174
71124624	chr13:71124624:G:A	8.93976e-08	-1.52961	-1.2236	2.95461e-05	-1.53197	-1.22389
71124783	chr13:71124783:G:A	1.60675e-07	-1.65695	-0.509976	5.57396e-05	-1.60279	-0.518323
71124965	chr13:71124965:G:C	4.31603e-07	-1.44051e-10	-1.1788	0.000141675	-1.44051e-10	-1.18827
71125147	chr13:71125147:C:T	1.65749e-07	-1.64696	-0.488871	5.78233e-05	-1.58692	-0.497497
71125216	chr13:71125216:A:T	1.65257e-07	-1.65453	-0.484275	5.74214e-05	-1.59893	-0.492462
71125652	chr13:71125652:A:T	1.03289e-07	-1.6463	-0.962472	3.51115e-05	-1.59861	-0.984671
71125724	chr13:71125724:T:G	2.10092e-07	-1.62067	-0.27809	7.07694e-05	-1.56249	-0.319891
71125940	chr13:71125940:T:C	1.20336e-06	-1.44051e-10	-0.153433	0.000413531	-1.44051e-10	-0.117074
71126017	chr13:71126017:A:G	4.4511e-07	-1.44051e-10	-1.14798	0.000145792	-1.44051e-10	-1.15963
71126074	chr13:71126074:A:G	1.37773e-07	-1.63938	-0.681316	4.66035e-05	-1.58879	-0.711342
71126275	chr13:71126275:G:A	1.44799e-07	-1.69006	-0.580895	4.93647e-05	-1.69097	-0.551598
71126353	chr13:71126353:A:T	4.05179e-07	-1.44051e-10	-1.24198	0.000134276	-1.44051e-10	-1.24191
71127137	chr13:71127137:T:C	4.05643e-07	-1.44051e-10	-1.24083	0.00013453	-1.44051e-10	-1.24002
71127201	chr13:71127201:G:T	1.46326e-06	-1.44051e-10	0.0421131	0.000493961	-1.44051e-10	0.0606494
71128035	chr13:71128035:T:A	1.43986e-06	-1.44051e-10	0.0259977	0.000480278	-1.44051e-10	0.0325578
71128197	chr13:71128197:C:T	7.14132e-07	0.404728	-1.07997	0.00016909	0.0532357	-1.06461
71128507	chr13:71128507:T:C	1.01914e-07	-1.65763	-0.964544	3.44389e-05	-1.61553	-0.98709
71128607	chr13:71128607:G:T	1.03198e-07	-1.65795	-0.951704	3.48578e-05	-1.61581	-0.974718
71128638	chr13:71128638:A:T	1.62088e-07	-1.66274	-0.495429	5.60173e-05	-1.6123	-0.503847
71128691	chr13:71128691:G:A	1.67059e-06	-1.44051e-10	0.174627	0.00055641	-1.44051e-10	0.179699
71128848	chr13:71128848:A:G	1.10687e-07	-1.59276	-0.946846	4.11544e-05	-1.49064	-0.933836
71128979	chr13:71128979:C:T	2.16324e-07	-1.64464	-0.224887	7.61619e-05	-1.61637	-0.192573
71129325	chr13:71129325:A:G	1.03497e-07	-1.65147	-0.955297	3.50748e-05	-1.60648	-0.977848
71129381	chr13:71129381:A:C	1.61464e-07	-1.66014	-0.501887	5.59158e-05	-1.60784	-0.510117
71129659	chr13:71129659:C:T	1.03251e-06	-1.44051e-10	-0.306562	0.000345419	-1.44051e-10	-0.29705
71129935	chr13:71129935:T:C	1.09753e-07	-1.4972	-1.05088	3.59289e-05	-1.50065	-1.05961
71130314	chr13:71130314:G:A	1.12055e-07	-1.58232	-0.944993	4.18505e-05	-1.47579	-0.931919
71130403	chr13:71130403:C:G	7.34626e-07	-1.44051e-10	-0.646945	0.000243767	-1.44051e-10	-0.645594
71130611	chr13:71130611:T:C	8.20664e-08	-1.59675	-1.24203	3.18602e-05	-1.44355	-1.2369
71130658	chr13:71130658:G:A	7.75266e-07	-1.44051e-10	-0.5931	0.000252718	-1.44051e-10	-0.609531
71130700	chr13:71130700:AT:A	1.66077e-07	-1.6488	-0.485051	5.78911e-05	-1.58991	-0.493338
71130772	chr13:71130772:TA:T	2.24024e-07	-1.65306	-0.181489	7.87395e-05	-1.62727	-0.148388
71131048	chr13:71131048:C:T	1.28074e-07	-1.57672	-0.816974	3.91466e-05	-1.63447	-0.840023
71131886	chr13:71131886:A:G	1.23938e-07	-1.54005	-0.886474	4.47966e-05	-1.46911	-0.870567
71131914	chr13:71131914:G:A	4.22269e-07	-1.20066	-2.75265e-10	0.000155087	-1.09782	-2.75265e-10
71132394	chr13:71132394:T:G	1.47818e-07	-1.32519	-0.925128	4.9353e-05	-1.32747	-0.915337
71132637	chr13:71132637:C:T	1.42066e-06	-1.44051e-10	0.0125681	0.000474062	-1.44051e-10	0.0195301
71132887	chr13:71132887:G:A	1.27054e-07	-1.54185	-0.859838	4.59326e-05	-1.47128	-0.84335
71133190	chr13:71133190:T:C	9.3673e-08	-1.68348	-1.02302	3.21144e-05	-1.66728	-1.00522
71133294	chr13:71133294:G:A	4.2233e-07	-1.44051e-10	-1.20052	0.000138848	-1.44051e-10	-1.20843
71133317	chr13:71133317:A:G	1.24547e-07	-1.53558	-0.886046	4.50616e-05	-1.46367	-0.870112
71133558	chr13:71133558:G:A	1.09501e-07	-1.60329	-0.947074	4.0525e-05	-1.50583	-0.934055
71133607	chr13:71133607:G:A	5.21747e-07	-0.989124	-2.75265e-10	0.000186795	-0.911795	-2.75265e-10
71133643	chr13:71133643:G:A	1.38609e-07	-1.50728	-0.807365	5.05048e-05	-1.42994	-0.789798
71133704	chr13:71133704:G:A	9.55015e-08	-1.68174	-1.00542	3.28031e-05	-1.66431	-0.986974
71133724	chr13:71133724:T:A	7.7474e-07	-1.44051e-10	-0.593779	0.000256939	-1.44051e-10	-0.592967
71133900	chr13:71133900:C:A	1.55439e-07	-1.28624	-0.913816	5.18922e-05	-1.28897	-0.903672
71134057	chr13:71134057:G:A	1.52011e-06	-1.44051e-10	0.08023	0.000507198	-1.44051e-10	0.0870933
71134061	chr13:71134061:A:G	5.89473e-07	-1.44051e-10	-0.867077	0.000189625	-1.44051e-10	-0.896758
71134226	chr13:71134226:G:C	2.16876e-07	-1.65085	-0.216134	7.62104e-05	-1.62435	-0.183958
71134227	chr13:71134227:A:G	1.35009e-07	-1.50242	-0.838548	4.28071e-05	-1.55446	-0.830643
71134552	chr13:71134552:G:A	9.51291e-08	-1.67925	-1.01182	3.27251e-05	-1.66019	-0.993478
71134559	chr13:71134559:G:A	3.59248e-07	-1.65703	0.294733	0.000116041	-1.61326	0.225398
71134841	chr13:71134841:A:G	5.80002e-07	-1.44051e-10	-0.883275	0.000192704	-1.44051e-10	-0.880649
71135910	chr13:71135910:C:A	4.22433e-07	-1.44051e-10	-1.20027	0.000138879	-1.44051e-10	-1.20821
71135944	chr13:71135944:C:T	7.27142e-07	-1.44051e-10	-0.657185	0.000240235	-1.44051e-10	-0.660189
71136068	chr13:71136068:CA:C	2.58615e-07	-1.69096	-2.75265e-10	8.61726e-05	-1.68545	-2.75265e-10
71136116	chr13:71136116:T:C	2.60481e-07	-1.68378	-2.75265e-10	8.80223e-05	-1.66422	-2.75265e-10
71136587	chr13:71136587:G:T	3.37396e-07	-1.42505	-2.75265e-10	0.000106824	-1.47063	-2.75265e-10
71137479	chr13:71137479:T:C	2.11054e-07	-1.6519	-0.242288	7.02168e-05	-1.60616	-0.284063
71137503	chr13:71137503:T:C	2.80205e-07	-1.61079	-2.75265e-10	9.00488e-05	-1.64146	-2.75265e-10
71137883	chr13:71137883:A:G	1.10102e-07	-1.59883	-0.946071	4.08301e-05	-1.49936	-0.933032
71137921	chr13:71137921:G:A	1.0823e-07	-1.61497	-0.947074	3.98366e-05	-1.52297	-0.934055
71138074	chr13:71138074:T:C	7.25053e-07	-1.44051e-10	-0.660061	0.000240598	-1.44051e-10	-0.658681
71138244	chr13:71138244:G:A	1.16293e-07	-1.68738	-0.802818	4.01804e-05	-1.68252	-0.765903
71138344	chr13:71138344:A:G	1.44313e-06	-1.44051e-10	0.0282662	0.000481427	-1.44051e-10	0.0349471
71138453	chr13:71138453:AT:A	9.0926e-08	-1.58314	-1.15312	3.47004e-05	-1.42476	-1.1703
71138784	chr13:71138784:T:A	5.32195e-07	-1.44051e-10	-0.969297	0.000175818	-1.44051e-10	-0.972359
71138976	chr13:71138976:C:T	8.11889e-07	-1.44051e-10	-0.546942	0.000269521	-1.44051e-10	-0.54516
71138987	chr13:71138987:G:A	1.41541e-07	-1.05328	-1.24044	4.58981e-05	-1.07381	-1.24157
71139075	chr13:71139075:C:T	1.36273e-06	-1.44051e-10	-0.029058	0.000459733	-1.44051e-10	-0.0111605
71139403	chr13:71139403:A:G	1.10798e-07	-1.59321	-0.945382	4.1179e-05	-1.49156	-0.932315
71139423	chr13:71139423:C:T	6.65464e-07	-1.44051e-10	-0.745822	0.000217026	-1.44051e-10	-0.761788
71139444	chr13:71139444:G:T	3.27005e-06	-1.44051e-10	0.846255	0.00109739	-1.44051e-10	0.858882
71139485	chr13:71139485:G:A	7.55128e-07	-1.44051e-10	-0.619418	0.000250329	-1.44051e-10	-0.619029
71139492	chr13:71139492:C:T	7.66877e-07	-1.44051e-10	-0.603979	0.000254565	-1.44051e-10	-0.602252
71139749	chr13:71139749:A:G	9.33589e-08	-1.53867	-1.17119	3.65633e-05	-1.3562	-1.18656
71139832	chr13:71139832:A:G	8.47299e-07	-1.44051e-10	-0.504253	0.000283634	-1.44051e-10	-0.494121
71140219	chr13:71140219:A:G	8.73114e-08	-1.61973	-1.15709	2.72647e-05	-1.65429	-1.18193
71140409	chr13:71140409:A:G	1.2415e-06	-1.44051e-10	-0.122231	0.00041846	-1.44051e-10	-0.105226
71140638	chr13:71140638:T:C	8.64176e-07	-1.44051e-10	-0.484529	0.000286999	-1.44051e-10	-0.48233
71140959	chr13:71140959:A:T	2.73122e-07	-0.710384	-0.926005	9.29644e-05	-0.656045	-0.953545
71141047	chr13:71141047:A:G	1.93239e-07	-1.69067	-0.29171	6.4689e-05	-1.68851	-0.28371
71141260	chr13:71141260:G:T	8.81843e-08	-1.58978	-1.1771	3.36826e-05	-1.433	-1.19182
71141378	chr13:71141378:G:A	8.51982e-07	-1.44051e-10	-0.49874	0.000282903	-1.44051e-10	-0.496702
71142238	chr13:71142238:A:G	5.34258e-07	-0.965427	-2.75265e-10	0.000153421	-1.10862	-2.75265e-10
71142606	chr13:71142606:T:A	2.8202e-07	-1.60433	-2.75265e-10	9.83104e-05	-1.55368	-2.75265e-10
71143062	chr13:71143062:A:G	1.18018e-06	-1.44051e-10	-0.172884	0.000405669	-1.44051e-10	-0.136269
71143108	chr13:71143108:A:G	7.93309e-07	-1.44051e-10	-0.570094	0.000263516	-1.44051e-10	-0.567695
71143125	chr13:71143125:T:C	8.31932e-07	-1.44051e-10	-0.522555	0.000271076	-1.44051e-10	-0.539407
71143215	chr13:71143215:T:C	9.26839e-08	-1.6874	-1.02971	3.1142e-05	-1.69087	-1.01238
71143226	chr13:71143226:A:G	1.22937e-06	-1.44051e-10	-0.132052	0.000423129	-1.44051e-10	-0.0941309
71143747	chr13:71143747:C:T	6.71542e-07	-1.44051e-10	-0.73673	0.000223767	-1.44051e-10	-0.7312
71143876	chr13:71143876:G:C	8.7926e-08	-1.57743	-1.19238	2.90636e-05	-1.57951	-1.19281
71144119	chr13:71144119:T:C	1.96511e-07	-1.66411	-0.301484	6.43409e-05	-1.68666	-0.290956
71144518	chr13:71144518:A:G	4.32338e-07	-1.44051e-10	-1.1771	0.00014248	-1.44051e-10	-1.18261
71144577	chr13:71144577:A:G	8.87966e-08	-1.68781	-1.07215	2.99476e-05	-1.69079	-1.05156
71144603	chr13:71144603:T:A	5.31237e-07	-1.44051e-10	-0.971097	0.000175506	-1.44051e-10	-0.974133
71144681	chr13:71144681:C:T	7.77324e-07	-1.44051e-10	-0.590449	0.000257962	-1.44051e-10	-0.588995
71145032	chr13:71145032:A:G	8.20593e-07	-1.44051e-10	-0.536279	0.00027257	-1.44051e-10	-0.53391
71145033	chr13:71145033:T:C	1.18119e-07	-1.69098	-0.783635	4.07004e-05	-1.68977	-0.745796
71145748	chr13:71145748:TTAATACA:T	4.88019e-07	-1.44051e-10	-1.05595	0.000162952	-1.44051e-10	-1.04835
71146630	chr13:71146630:C:T	7.92813e-08	-1.63918	-1.23412	2.51217e-05	-1.67636	-1.24172
71146646	chr13:71146646:T:C	9.96851e-07	-1.44051e-10	-0.341705	0.000322989	-1.44051e-10	-0.364188
71146945	chr13:71146945:A:G	6.14423e-07	-1.44051e-10	-0.825622	0.000204865	-1.44051e-10	-0.819456
71147847	chr13:71147847:C:A	1.19544e-06	-1.44051e-10	-0.160033	0.000433109	-1.44051e-10	-0.0708175
71147943	chr13:71147943:G:A	1.15998e-07	-1.59783	-0.894898	4.30198e-05	-1.49958	-0.880565
71148032	chr13:71148032:T:C	5.82649e-07	-1.44051e-10	-0.878721	0.000194139	-1.44051e-10	-0.873231
71148115	chr13:71148115:G:A	1.40825e-07	-1.68877	-0.610019	4.80001e-05	-1.68482	-0.585782
71148129	chr13:71148129:T:C	8.32916e-07	-1.44051e-10	-0.521373	0.000287112	-1.44051e-10	-0.481936
71148461	chr13:71148461:T:A	1.68271e-07	-1.6903	-0.430424	5.48923e-05	-1.68933	-0.447099
71148466	chr13:71148466:A:G	4.19201e-07	-1.44051e-10	-1.20796	0.000138887	-1.44051e-10	-1.20815
71149047	chr13:71149047:T:C	5.68185e-07	-1.44051e-10	-0.90386	0.000189701	-1.44051e-10	-0.89636
71149151	chr13:71149151:C:T	7.78948e-08	-1.65154	-1.23941	2.532e-05	-1.66858	-1.24163
71149801	chr13:71149801:C:A	9.62204e-08	-1.65601	-1.02366	3.14487e-05	-1.65916	-1.03429
71149898	chr13:71149898:C:T	1.21906e-07	-1.6818	-0.761252	4.02647e-05	-1.67987	-0.76646
71149993	chr13:71149993:A:G	1.18352e-07	-1.28999	-1.18266	3.9586e-05	-1.28711	-1.17622
71150092	chr13:71150092:G:A	1.21067e-07	-1.30057	-1.14939	4.05681e-05	-1.29773	-1.14109
71150968	chr13:71150968:T:C	1.07928e-07	-1.60732	-0.957514	3.98187e-05	-1.513	-0.944468
71151393	chr13:71151393:A:G	1.64695e-07	-1.69005	-0.452165	5.37619e-05	-1.68965	-0.467595
71151493	chr13:71151493:T:C	5.6992e-07	-1.44051e-10	-0.90081	0.00019034	-1.44051e-10	-0.892997
71151671	chr13:71151671:G:A	8.41454e-08	-1.63829	-1.17547	2.75979e-05	-1.67695	-1.14712
71151950	chr13:71151950:A:T	1.05574e-07	-1.62913	-0.957759	3.85399e-05	-1.54541	-0.944701
71152047	chr13:71152047:TG:T	1.08371e-07	-1.60323	-0.957514	4.00445e-05	-1.50735	-0.944468
71152342	chr13:71152342:G:A	1.95146e-07	-1.67682	-0.295736	6.30554e-05	-1.6876	-0.310198
71152345	chr13:71152345:T:C	9.84821e-07	-1.44051e-10	-0.353847	0.000321923	-1.44051e-10	-0.367496
71152564	chr13:71152564:T:C	3.40629e-07	-1.41551	-2.75265e-10	0.000107855	-1.46102	-2.75265e-10
71152867	chr13:71152867:G:A	5.59262e-07	-1.44051e-10	-0.919688	0.000184928	-1.44051e-10	-0.921838
71153553	chr13:71153553:T:C	1.19578e-07	-1.68673	-0.775607	4.17521e-05	-1.65272	-0.757339
71153585	chr13:71153585:C:T	1.49042e-07	-1.63939	-0.602681	5.47163e-05	-1.56078	-0.578863
71153615	chr13:71153615:A:G	4.71496e-07	-1.46826	0.377864	0.000135856	-1.59316	0.362948
71153890	chr13:71153890:A:G	9.1698e-07	-1.44051e-10	-0.425221	0.000316538	-1.44051e-10	-0.384364
71154188	chr13:71154188:T:C	9.33588e-08	-1.55737	-1.15248	2.83254e-05	-1.63216	-1.16589
71154515	chr13:71154515:C:T	2.89328e-07	-1.44446	-0.134283	9.6061e-05	-1.51903	-0.0577927
71154650	chr13:71154650:A:G	5.34435e-07	-1.44051e-10	-0.965097	0.000177554	-1.44051e-10	-0.962532
71154876	chr13:71154876:T:C	2.5335e-07	-1.43809	-0.273442	8.40662e-05	-1.51195	-0.198257
71155207	chr13:71155207:A:G	4.08475e-07	-1.44051e-10	-1.23388	0.000135889	-1.44051e-10	-1.22997
71155695	chr13:71155695:T:C	9.59322e-08	-1.69094	-0.991721	3.27776e-05	-1.67454	-0.977525
71155726	chr13:71155726:A:G	1.13308e-06	-1.44051e-10	-0.213609	0.000393534	-1.44051e-10	-0.166639
71155784	chr13:71155784:A:C	4.34272e-07	-1.44051e-10	-1.17263	0.00014327	-1.44051e-10	-1.17708
71155923	chr13:71155923:T:A	2.97484e-07	-1.3917	-0.159244	9.80133e-05	-1.47217	-0.0845366
71156000	chr13:71156000:G:T	4.97494e-07	-1.44051e-10	-1.03672	0.000162317	-1.44051e-10	-1.05225
71156273	chr13:71156273:A:G	9.61134e-08	-1.69035	-0.990424	3.29986e-05	-1.66915	-0.976189
71157300	chr13:71157300:CA:C	1.00062e-07	-1.52437	-1.11614	3.00137e-05	-1.60855	-1.13161
71157324	chr13:71157324:A:C	1.37644e-07	-1.6578	-0.663836	4.64095e-05	-1.68053	-0.623778
71157772	chr13:71157772:T:C	9.82825e-08	-1.5095	-1.14896	2.94324e-05	-1.59747	-1.16225
71158062	chr13:71158062:C:T	7.51304e-07	-1.44051e-10	-0.624495	0.000253357	-1.44051e-10	-0.607007
71158126	chr13:71158126:T:C	1.31963e-07	-1.66097	-0.702812	4.5358e-05	-1.65636	-0.670864
71158177	chr13:71158177:T:C	7.4753e-07	-1.44051e-10	-0.629532	0.000247538	-1.44051e-10	-0.630244
71158330	chr13:71158330:A:T	8.16385e-08	-1.6591	-1.1849	2.72759e-05	-1.65249	-1.18332
71158362	chr13:71158362:T:C	2.58677e-07	-1.69073	-2.75265e-10	8.63222e-05	-1.68372	-2.75265e-10
71158609	chr13:71158609:C:T	3.33624e-06	0.866294	-2.75265e-10	0.000724227	0.443298	-2.75265e-10
71158824	chr13:71158824:T:C	5.80452e-07	-1.44051e-10	-0.882498	0.000192754	-1.44051e-10	-0.880393
71159804	chr13:71159804:T:C	2.84963e-07	-1.59395	-2.75265e-10	9.57037e-05	-1.58055	-2.75265e-10
71160094	chr13:71160094:T:C	7.70546e-08	-1.6905	-1.2113	2.59046e-05	-1.68076	-1.20662
71160550	chr13:71160550:T:G	4.67062e-07	-1.44051e-10	-1.09985	0.000156237	-1.44051e-10	-1.09043
71161037	chr13:71161037:A:T	1.50478e-07	-0.99594	-1.23655	4.52183e-05	-1.09862	-1.23169
71161580	chr13:71161580:C:T	8.0161e-07	-1.44051e-10	-0.559684	0.000263571	-1.44051e-10	-0.567483
71161980	chr13:71161980:A:G	1.91765e-06	-1.44051e-10	0.312548	0.000650251	-1.44051e-10	0.335552
71162216	chr13:71162216:T:C	2.15014e-07	-1.61914	-0.256463	7.58762e-05	-1.55861	-0.254096
```
