## Supplementary material for "Characterization of shared and ancestry-specific signals driving complex traits using multi-ancestry fine-mapping": susiex_nc2.cs80.summary

```
# chr13:70162478-71162478
CS_ID	CS_LENGTH	CS_PURITY	MAX_PIP_SNP	BP	REF_ALLELE	ALT_ALLELE	REF_FRQ	BETA	SE	-LOG10P	MAX_PIP	POST-HOC_PROB_POP1	POST-HOC_PROB_POP2
1	3	0.640165	chr13:70662475:T:A	70662475	A,A	T,T	1,1	-inf,-inf	inf,inf	7.01146,1.14031	0.328496	0.993641	0.580056
2	2071	0	chr13:70288327:C:A	70288327	A,A	C,C	1,1	-inf,-inf	inf,inf	2.32443,1.92261	0.0299693	0.412462	0.38943
```
